## Supplementary material for "Modeling the waves of Covid-19": forecasting program for later stages: world-6-7.txt (part 28 of 37)

```
 {"ROU", "Europe", "Romania", "2020-07-24", 42394., 1119., 941.714, 2150., 
  24., 23.143, 2203.696, 58.167, 48.952, 111.76, 1.248, 1.203, 1.32, 301., 
  15.646, "", "", "", "", "", "", 22964., 1.053656*^6, 54.77, 1.194, 18379., 
  0.955, 0.051, 19.5, "tests performed", "", "", "", "", "", "", "", "", "", 
  42.59, 1.9237682*^7, 85.129, 43., 17.85, 11.69, 23313.199, 5.7, 370.946, 
  9.74, 22.9, 37.1, "", 6.892, 76.05, 0.828}, {"ROU", "Europe", "Romania", 
  "2020-07-25", 43678., 1284., 998.143, 2165., 15., 22.286, 2270.44, 66.744, 
  51.885, 112.54, 0.78, 1.158, 1.31, 315., 16.374, "", "", "", "", "", "", 
  34127., 1.087783*^6, 56.544, 1.774, 20579., 1.07, 0.049, 20.6, 
  "tests performed", "", "", "", "", "", "", "", "", "", 42.59, 1.9237682*^7, 
  85.129, 43., 17.85, 11.69, 23313.199, 5.7, 370.946, 9.74, 22.9, 37.1, "", 
  6.892, 76.05, 0.828}, {"ROU", "Europe", "Romania", "2020-07-26", 44798., 
  1120., 1048.571, 2187., 22., 23., 2328.659, 58.219, 54.506, 113.683, 1.144, 
  1.196, 1.29, 351., 18.245, "", "", "", "", 7471.597, 388.383, 15118., 
  1.102901*^6, 57.33, 0.786, 20611., 1.071, 0.051, 19.7, "tests performed", 
  "", "", "", "", "", "", "", "", "", 42.59, 1.9237682*^7, 85.129, 43., 
  17.85, 11.69, 23313.199, 5.7, 370.946, 9.74, 22.9, 37.1, "", 6.892, 76.05, 
  0.828}, {"ROU", "Europe", "Romania", "2020-07-27", 45902., 1104., 1109., 
  2206., 19., 24., 2386.046, 57.387, 57.647, 114.671, 0.988, 1.248, 1.27, 
  353., 18.349, "", "", "", "", "", "", 28798., 1.131699*^6, 58.827, 1.497, 
  23501., 1.222, 0.047, 21.2, "tests performed", "", "", "", "", "", "", "", 
  "", "", 42.59, 1.9237682*^7, 85.129, 43., 17.85, 11.69, 23313.199, 5.7, 
  370.946, 9.74, 22.9, 37.1, "", 6.892, 76.05, 0.828}, 
 {"ROU", "Europe", "Romania", "2020-07-28", 47053., 1151., 1131.429, 2239., 
  33., 23.571, 2445.877, 59.83, 58.813, 116.386, 1.715, 1.225, 1.24, 357., 
  18.557, "", "", "", "", "", "", 22529., 1.154228*^6, 59.998, 1.171, 24262., 
  1.261, 0.047, 21.4, "tests performed", "", "", "", "", "", "", "", "", "", 
  42.59, 1.9237682*^7, 85.129, 43., 17.85, 11.69, 23313.199, 5.7, 370.946, 
  9.74, 22.9, 37.1, "", 6.892, 76.05, 0.828}, {"ROU", "Europe", "Romania", 
  "2020-07-29", 48235., 1182., 1153.143, 2269., 30., 24., 2507.319, 61.442, 
  59.942, 117.946, 1.559, 1.248, 1.21, 377., 19.597, "", "", "", "", "", "", 
  23402., 1.17763*^6, 61.215, 1.216, 24051., 1.25, 0.048, 20.9, 
  "tests performed", "", "", "", "", "", "", "", "", "", 42.59, 1.9237682*^7, 
  85.129, 43., 17.85, 11.69, 23313.199, 5.7, 370.946, 9.74, 22.9, 37.1, "", 
  6.892, 76.05, 0.828}, {"ROU", "Europe", "Romania", "2020-07-30", 49591., 
  1356., 1188., 2304., 35., 25.429, 2577.805, 70.487, 61.754, 119.765, 1.819, 
  1.322, 1.18, 402., 20.896, "", "", "", "", "", "", 24977., 1.202607*^6, 
  62.513, 1.298, 24559., 1.277, 0.048, 20.7, "tests performed", "", "", "", 
  "", "", "", "", "", "", 42.59, 1.9237682*^7, 85.129, 43., 17.85, 11.69, 
  23313.199, 5.7, 370.946, 9.74, 22.9, 37.1, "", 6.892, 76.05, 0.828}, 
 {"ROU", "Europe", "Romania", "2020-07-31", 50886., 1295., 1213.143, 2343., 
  39., 27.571, 2645.121, 67.316, 63.061, 121.792, 2.027, 1.433, 1.16, 409., 
  21.26, "", "", "", "", "", "", 23451., 1.226058*^6, 63.732, 1.219, 24629., 
  1.28, 0.049, 20.3, "tests performed", "", "", "", "", "", "", "", "", "", 
  42.59, 1.9237682*^7, 85.129, 43., 17.85, 11.69, 23313.199, 5.7, 370.946, 
  9.74, 22.9, 37.1, "", 6.892, 76.05, 0.828}, {"ROU", "Europe", "Romania", 
  "2020-08-01", 52111., 1225., 1204.714, 2379., 36., 30.571, 2708.798, 
  63.677, 62.623, 123.664, 1.871, 1.589, 1.14, 401., 20.845, "", "", "", "", 
  "", "", 14215., 1.240273*^6, 64.471, 0.739, 21784., 1.132, 0.055, 18.1, 
  "tests performed", "", "", "", "", "", "", "", "", "", 42.59, 1.9237682*^7, 
  85.129, 43., 17.85, 11.69, 23313.199, 5.7, 370.946, 9.74, 22.9, 37.1, "", 
  6.892, 76.05, 0.828}, {"ROU", "Europe", "Romania", "2020-08-02", 53186., 
  1075., 1198.286, 2413., 34., 32.286, 2764.678, 55.88, 62.288, 125.431, 
  1.767, 1.678, 1.13, 412., 21.416, "", "", "", "", 7411.879, 385.279, 8045., 
  1.248318*^6, 64.889, 0.418, 20774., 1.08, 0.058, 17.3, "tests performed", 
  "", "", "", "", "", "", "", "", "", 42.59, 1.9237682*^7, 85.129, 43., 
  17.85, 11.69, 23313.199, 5.7, 370.946, 9.74, 22.9, 37.1, "", 6.892, 76.05, 
  0.828}, {"ROU", "Europe", "Romania", "2020-08-03", 54009., 823., 1158.143, 
  2432., 19., 32.286, 2807.459, 42.781, 60.202, 126.419, 0.988, 1.678, 1.12, 
  419., 21.78, "", "", "", "", "", "", 20581., 1.268899*^6, 65.959, 1.07, 
  19600., 1.019, 0.059, 16.9, "tests performed", "", "", "", "", "", "", "", 
  "", "", 42.59, 1.9237682*^7, 85.129, 43., 17.85, 11.69, 23313.199, 5.7, 
  370.946, 9.74, 22.9, 37.1, "", 6.892, 76.05, 0.828}, 
 {"ROU", "Europe", "Romania", "2020-08-04", 55241., 1232., 1169.714, 2480., 
  48., 34.429, 2871.5, 64.041, 60.803, 128.914, 2.495, 1.79, 1.11, 436., 
  22.664, "", "", "", "", "", "", "", "", "", "", 18262., 0.949, 0.064, 15.6, 
  "tests performed", "", "", "", "", "", "", "", "", "", 42.59, 1.9237682*^7, 
  85.129, 43., 17.85, 11.69, 23313.199, 5.7, 370.946, 9.74, 22.9, 37.1, "", 
  6.892, 76.05, 0.828}, {"ROU", "Europe", "Romania", "2020-08-05", 56550., 
  1309., 1187.857, 2521., 41., 36., 2939.543, 68.044, 61.746, 131.045, 2.131, 
  1.871, 1.1, 464., 24.119, "", "", "", "", "", "", "", 1.295222*^6, 67.327, 
  "", 16799., 0.873, 0.071, 14.1, "tests performed", "", "", "", "", "", "", 
  "", "", "", 42.59, 1.9237682*^7, 85.129, 43., 17.85, 11.69, 23313.199, 5.7, 
  370.946, 9.74, 22.9, 37.1, "", 6.892, 76.05, 0.828}, 
 {"ROU", "Europe", "Romania", "2020-08-06", 57895., 1345., 1186.286, 2566., 
  45., 37.429, 3009.458, 69.915, 61.665, 133.384, 2.339, 1.946, 1.09, 458., 
  23.807, "", "", "", "", "", "", 24147., 1.319369*^6, 68.583, 1.255, 16680., 
  0.867, 0.071, 14.1, "tests performed", "", "", "", "", "", "", "", "", "", 
  42.59, 1.9237682*^7, 85.129, 43., 17.85, 11.69, 23313.199, 5.7, 370.946, 
  9.74, 22.9, 37.1, "", 6.892, 76.05, 0.828}, {"ROU", "Europe", "Romania", 
  "2020-08-07", 59273., 1378., 1198.143, 2616., 50., 39., 3081.088, 71.63, 
  62.281, 135.983, 2.599, 2.027, 1.08, 446., 23.184, "", "", "", "", "", "", 
  23946., 1.343315*^6, 69.827, 1.245, 16751., 0.871, 0.072, 14., 
  "tests performed", "", "", "", "", "", "", "", "", "", 42.59, 1.9237682*^7, 
  85.129, 43., 17.85, 11.69, 23313.199, 5.7, 370.946, 9.74, 22.9, 37.1, "", 
  6.892, 76.05, 0.828}, {"ROU", "Europe", "Romania", "2020-08-08", 60623., 
  1350., 1216., 2659., 43., 40., 3151.263, 70.175, 63.209, 138.218, 2.235, 
  2.079, 1.07, 448., 23.288, "", "", "", "", "", "", 21444., 1.364759*^6, 
  70.942, 1.115, 17784., 0.924, 0.068, 14.6, "tests performed", "", "", "", 
  "", "", "", "", "", "", 42.59, 1.9237682*^7, 85.129, 43., 17.85, 11.69, 
  23313.199, 5.7, 370.946, 9.74, 22.9, 37.1, "", 6.892, 76.05, 0.828}, 
 {"ROU", "Europe", "Romania", "2020-08-09", 61768., 1145., 1226., 2700., 41., 
  41., 3210.782, 59.519, 63.729, 140.35, 2.131, 2.131, 1.06, 458., 23.807, 
  "", "", "", "", 7677.62, 399.093, 13968., 1.378727*^6, 71.668, 0.726, 
  18630., 0.968, 0.066, 15.2, "tests performed", "", "", "", "", "", "", "", 
  "", "", 42.59, 1.9237682*^7, 85.129, 43., 17.85, 11.69, 23313.199, 5.7, 
  370.946, 9.74, 22.9, 37.1, "", 6.892, 76.05, 0.828}, 
 {"ROU", "Europe", "Romania", "2020-08-10", 62547., 779., 1219.714, 2729., 
  29., 42.429, 3251.275, 40.493, 63.402, 141.857, 1.507, 2.205, 1.06, 476., 
  24.743, "", "", "", "", "", "", 6607., 1.385334*^6, 72.011, 0.343, 16634., 
  0.865, 0.073, 13.6, "tests performed", "", "", "", "", "", "", "", "", "", 
  42.59, 1.9237682*^7, 85.129, 43., 17.85, 11.69, 23313.199, 5.7, 370.946, 
  9.74, 22.9, 37.1, "", 6.892, 76.05, 0.828}, {"ROU", "Europe", "Romania", 
  "2020-08-11", 63762., 1215., 1217.286, 2764., 35., 40.571, 3314.433, 
  63.157, 63.276, 143.676, 1.819, 2.109, 1.05, 485., 25.211, "", "", "", "", 
  "", "", 19511., 1.404845*^6, 73.026, 1.014, 17541., 0.912, 0.069, 14.4, 
  "tests performed", "", "", "", "", "", "", "", "", "", 42.59, 1.9237682*^7, 
  85.129, 43., 17.85, 11.69, 23313.199, 5.7, 370.946, 9.74, 22.9, 37.1, "", 
  6.892, 76.05, 0.828}, {"ROU", "Europe", "Romania", "2020-08-12", 65177., 
  1415., 1232.429, 2807., 43., 40.857, 3387.986, 73.554, 64.063, 145.912, 
  2.235, 2.124, 1.04, 485., 25.211, "", "", "", "", "", "", 22781., 
  1.427626*^6, 74.21, 1.184, 18915., 0.983, 0.065, 15.3, "tests performed", 
  "", "", "", "", "", "", "", "", "", 42.59, 1.9237682*^7, 85.129, 43., 
  17.85, 11.69, 23313.199, 5.7, 370.946, 9.74, 22.9, 37.1, "", 6.892, 76.05, 
  0.828}, {"ROU", "Europe", "Romania", "2020-08-13", 66631., 1454., 1248., 
  2860., 53., 42., 3463.567, 75.581, 64.873, 148.667, 2.755, 2.183, 1.04, 
  478., 24.847, "", "", "", "", "", "", 22643., 1.450269*^6, 75.387, 1.177, 
  18700., 0.972, 0.067, 15., "tests performed", "", "", "", "", "", "", "", 
  "", "", 42.59, 1.9237682*^7, 85.129, 43., 17.85, 11.69, 23313.199, 5.7, 
  370.946, 9.74, 22.9, 37.1, "", 6.892, 76.05, 0.828}, 
 {"ROU", "Europe", "Romania", "2020-08-14", 68046., 1415., 1253.286, 2904., 
  44., 41.143, 3537.121, 73.554, 65.147, 150.954, 2.287, 2.139, 1.03, 473., 
  24.587, "", "", "", "", "", "", 27787., 1.478056*^6, 76.831, 1.444, 19249., 
  1.001, 0.065, 15.4, "tests performed", "", "", "", "", "", "", "", "", "", 
  42.59, 1.9237682*^7, 85.129, 43., 17.85, 11.69, 23313.199, 5.7, 370.946, 
  9.74, 22.9, 37.1, "", 6.892, 76.05, 0.828}, {"ROU", "Europe", "Romania", 
  "2020-08-15", 69374., 1328., 1250.143, 2954., 50., 42.143, 3606.152, 
  69.031, 64.984, 153.553, 2.599, 2.191, 1.02, "", "", "", "", "", "", "", 
  "", 23986., 1.502042*^6, 78.078, 1.247, 19612., 1.019, 0.064, 15.7, 
  "tests performed", "", "", "", "", "", "", "", "", "", 42.59, 1.9237682*^7, 
  85.129, 43., 17.85, 11.69, 23313.199, 5.7, 370.946, 9.74, 22.9, 37.1, "", 
  6.892, 76.05, 0.828}, {"ROU", "Europe", "Romania", "2020-08-16", 70461., 
  1087., 1241.857, 2991., 37., 41.571, 3662.655, 56.504, 64.553, 155.476, 
  1.923, 2.161, 1.01, 479., 24.899, "", "", "", "", 4401.146, 228.777, 
  11846., 1.513888*^6, 78.694, 0.616, 19309., 1.004, 0.064, 15.5, 
  "tests performed", "", "", "", "", "", "", "", "", "", 42.59, 1.9237682*^7, 
  85.129, 43., 17.85, 11.69, 23313.199, 5.7, 370.946, 9.74, 22.9, 37.1, "", 
  6.892, 76.05, 0.828}, {"ROU", "Europe", "Romania", "2020-08-17", 71194., 
  733., 1235.286, 3029., 38., 42.857, 3700.758, 38.102, 64.212, 157.451, 
  1.975, 2.228, 1., 497., 25.835, "", "", "", "", "", "", 6862., 1.52075*^6, 
  79.051, 0.357, 19345., 1.006, 0.064, 15.7, "tests performed", "", "", "", 
  "", "", "", "", "", "", 42.59, 1.9237682*^7, 85.129, 43., 17.85, 11.69, 
  23313.199, 5.7, 370.946, 9.74, 22.9, 37.1, "", 6.892, 76.05, 0.828}, 
 {"ROU", "Europe", "Romania", "2020-08-18", 72208., 1014., 1206.571, 3074., 
  45., 44.286, 3753.467, 52.709, 62.719, 159.791, 2.339, 2.302, 1., 479., 
  24.899, "", "", "", "", "", "", 21344., 1.542094*^6, 80.16, 1.109, 19607., 
  1.019, 0.062, 16.3, "tests performed", "", "", "", "", "", "", "", "", "", 
  42.59, 1.9237682*^7, 85.129, 43., 17.85, 11.69, 23313.199, 5.7, 370.946, 
  9.74, 22.9, 37.1, "", 6.892, 76.05, 0.828}, {"ROU", "Europe", "Romania", 
  "2020-08-19", 73617., 1409., 1205.714, 3106., 32., 42.714, 3826.708, 
  73.242, 62.675, 161.454, 1.663, 2.22, 1., 480., 24.951, "", "", "", "", "", 
  "", 24538., 1.566632*^6, 81.436, 1.276, 19858., 1.032, 0.061, 16.5, 
  "tests performed", "", "", "", "", "", "", "", "", "", 42.59, 1.9237682*^7, 
  85.129, 43., 17.85, 11.69, 23313.199, 5.7, 370.946, 9.74, 22.9, 37.1, "", 
  6.892, 76.05, 0.828}, {"ROU", "Europe", "Romania", "2020-08-20", 74963., 
  1346., 1190.286, 3154., 48., 42., 3896.675, 69.967, 61.873, 163.949, 2.495, 
  2.183, 0.99, 489., 25.419, "", "", "", "", "", "", 24383., 1.591015*^6, 
  82.703, 1.267, 20107., 1.045, 0.059, 16.9, "tests performed", "", "", "", 
  "", "", "", "", "", "", 42.59, 1.9237682*^7, 85.129, 43., 17.85, 11.69, 
  23313.199, 5.7, 370.946, 9.74, 22.9, 37.1, "", 6.892, 76.05, 0.828}, 
 {"ROU", "Europe", "Romania", "2020-08-21", 76355., 1392., 1187., 3196., 42., 
  41.714, 3969.033, 72.358, 61.702, 166.132, 2.183, 2.168, 0.99, 497., 
  25.835, "", "", "", "", "", "", 25363., 1.616378*^6, 84.021, 1.318, 19760., 
  1.027, 0.06, 16.6, "tests performed", "", "", "", "", "", "", "", "", "", 
  42.59, 1.9237682*^7, 85.129, 43., 17.85, 11.69, 23313.199, 5.7, 370.946, 
  9.74, 22.9, 37.1, "", 6.892, 76.05, 0.828}, {"ROU", "Europe", "Romania", 
  "2020-08-22", 77544., 1189., 1167.143, 3233., 37., 39.857, 4030.839, 
  61.806, 60.67, 168.056, 1.923, 2.072, 0.99, 504., 26.199, "", "", "", "", 
  "", "", 22992., 1.63937*^6, 85.217, 1.195, 19618., 1.02, 0.059, 16.8, 
  "tests performed", "", "", "", "", "", "", "", "", "", 42.59, 1.9237682*^7, 
  85.129, 43., 17.85, 11.69, 23313.199, 5.7, 370.946, 9.74, 22.9, 37.1, "", 
  6.892, 76.05, 0.828}, {"ROU", "Europe", "Romania", "2020-08-23", 78505., 
  961., 1149.143, 3272., 39., 40.143, 4080.793, 49.954, 59.734, 170.083, 
  2.027, 2.087, 0.99, 480., 24.951, "", "", "", "", 7679.611, 399.196, 
  13274., 1.652644*^6, 85.907, 0.69, 19822., 1.03, 0.058, 17.2, 
  "tests performed", "", "", "", "", "", "", "", "", "", 42.59, 1.9237682*^7, 
  85.129, 43., 17.85, 11.69, 23313.199, 5.7, 370.946, 9.74, 22.9, 37.1, "", 
  6.892, 76.05, 0.828}, {"ROU", "Europe", "Romania", "2020-08-24", 79330., 
  825., 1162.286, 3309., 37., 40., 4123.678, 42.885, 60.417, 172.006, 1.923, 
  2.079, 0.99, 494., 25.679, "", "", "", "", "", "", 6491., 1.659135*^6, 
  86.244, 0.337, 19769., 1.028, 0.059, 17., "tests performed", "", "", "", 
  "", "", "", "", "", "", 42.59, 1.9237682*^7, 85.129, 43., 17.85, 11.69, 
  23313.199, 5.7, 370.946, 9.74, 22.9, 37.1, "", 6.892, 76.05, 0.828}, 
 {"ROU", "Europe", "Romania", "2020-08-25", 80390., 1060., 1168.857, 3367., 
  58., 41.857, 4178.778, 55.1, 60.759, 175.021, 3.015, 2.176, 1., 490., 
  25.471, "", "", "", "", "", "", 20479., 1.679614*^6, 87.309, 1.065, 19646., 
  1.021, 0.059, 16.8, "tests performed", "", "", "", "", "", "", "", "", "", 
  42.59, 1.9237682*^7, 85.129, 43., 17.85, 11.69, 23313.199, 5.7, 370.946, 
  9.74, 22.9, 37.1, "", 6.892, 76.05, 0.828}, {"ROU", "Europe", "Romania", 
  "2020-08-26", 81646., 1256., 1147., 3421., 54., 45., 4244.066, 65.289, 
  59.623, 177.828, 2.807, 2.339, 1., 502., 26.095, "", "", "", "", "", "", 
  25754., 1.705368*^6, 88.647, 1.339, 19819., 1.03, 0.058, 17.3, 
  "tests performed", "", "", "", "", "", "", "", "", "", 42.59, 1.9237682*^7, 
  85.129, 43., 17.85, 11.69, 23313.199, 5.7, 370.946, 9.74, 22.9, 37.1, "", 
  6.892, 76.05, 0.828}, {"ROU", "Europe", "Romania", "2020-08-27", 83150., 
  1504., 1169.571, 3459., 38., 43.571, 4322.246, 78.18, 60.796, 179.803, 
  1.975, 2.265, 1., 492., 25.575, "", "", "", "", "", "", 25052., 1.73042*^6, 
  89.95, 1.302, 19915., 1.035, 0.059, 17., "tests performed", "", "", "", "", 
  "", "", "", "", "", 42.59, 1.9237682*^7, 85.129, 43., 17.85, 11.69, 
  23313.199, 5.7, 370.946, 9.74, 22.9, 37.1, "", 6.892, 76.05, 0.828}, 
 {"ROU", "Europe", "Romania", "2020-08-28", 84468., 1318., 1159., 3507., 48., 
  44.429, 4390.758, 68.511, 60.246, 182.298, 2.495, 2.309, 1., 497., 25.835, 
  "", "", "", "", "", "", 26500., 1.75692*^6, 91.327, 1.378, 20077., 1.044, 
  0.058, 17.3, "tests performed", "", "", "", "", "", "", "", "", "", 42.59, 
  1.9237682*^7, 85.129, 43., 17.85, 11.69, 23313.199, 5.7, 370.946, 9.74, 
  22.9, 37.1, "", 6.892, 76.05, 0.828}, {"ROU", "Europe", "Romania", 
  "2020-08-29", 85833., 1365., 1184.143, 3539., 32., 43.714, 4461.712, 
  70.954, 61.553, 183.962, 1.663, 2.272, 1., 490., 25.471, "", "", "", "", 
  "", "", 24043., 1.780963*^6, 92.577, 1.25, 20228., 1.051, 0.059, 17.1, 
  "tests performed", "", "", "", "", "", "", "", "", "", 42.59, 1.9237682*^7, 
  85.129, 43., 17.85, 11.69, 23313.199, 5.7, 370.946, 9.74, 22.9, 37.1, "", 
  6.892, 76.05, 0.828}, {"ROU", "Europe", "Romania", "2020-08-30", 86785., 
  952., 1182.857, 3578., 39., 43.714, 4511.198, 49.486, 61.486, 185.989, 
  2.027, 2.272, 1., 492., 25.575, "", "", "", "", 7609.941, 395.575, 14670., 
  1.795633*^6, 93.339, 0.763, 20427., 1.062, 0.058, 17.3, "tests performed", 
  "", "", "", "", "", "", "", "", "", 42.59, 1.9237682*^7, 85.129, 43., 
  17.85, 11.69, 23313.199, 5.7, 370.946, 9.74, 22.9, 37.1, "", 6.892, 76.05, 
  0.828}, {"ROU", "Europe", "Romania", "2020-08-31", 87540., 755., 1172.857, 
  3621., 43., 44.571, 4550.444, 39.246, 60.967, 188.224, 2.235, 2.317, 1., 
  506., 26.303, "", "", "", "", "", "", 7313., 1.802946*^6, 93.72, 0.38, 
  20544., 1.068, 0.057, 17.5, "tests performed", "", "", "", "", "", "", "", 
  "", "", 42.59, 1.9237682*^7, 85.129, 43., 17.85, 11.69, 23313.199, 5.7, 
  370.946, 9.74, 22.9, 37.1, "", 6.892, 76.05, 0.828}, 
 {"ROU", "Europe", "Romania", "2020-09-01", 88593., 1053., 1171.857, 3681., 
  60., 44.857, 4605.181, 54.736, 60.915, 191.343, 3.119, 2.332, 1., 522., 
  27.134, "", "", "", "", "", "", 22326., 1.825272*^6, 94.88, 1.161, 20808., 
  1.082, 0.056, 17.8, "tests performed", "", "", "", "", "", "", "", "", "", 
  42.59, 1.9237682*^7, 85.129, 43., 17.85, 11.69, 23313.199, 5.7, 370.946, 
  9.74, 22.9, 37.1, "", 6.892, 76.05, 0.828}, {"ROU", "Europe", "Romania", 
  "2020-09-02", 89891., 1298., 1177.857, 3721., 40., 42.857, 4672.652, 
  67.472, 61.227, 193.422, 2.079, 2.228, 1., 519., 26.978, "", "", "", "", 
  "", "", 26816., 1.852088*^6, 96.274, 1.394, 20960., 1.09, 0.056, 17.8, 
  "tests performed", "", "", "", "", "", "", "", "", "", 42.59, 1.9237682*^7, 
  85.129, 43., 17.85, 11.69, 23313.199, 5.7, 370.946, 9.74, 22.9, 37.1, "", 
  6.892, 76.05, 0.828}, {"ROU", "Europe", "Romania", "2020-09-03", 91256., 
  1365., 1158., 3765., 44., 43.714, 4743.607, 70.954, 60.194, 195.71, 2.287, 
  2.272, 1.01, 503., 26.147, "", "", "", "", "", "", 23975., 1.876063*^6, 
  97.52, 1.246, 20806., 1.082, 0.056, 18., "tests performed", "", "", "", "", 
  "", "", "", "", "", 45.37, 1.9237682*^7, 85.129, 43., 17.85, 11.69, 
  23313.199, 5.7, 370.946, 9.74, 22.9, 37.1, "", 6.892, 76.05, 0.828}, 
 {"ROU", "Europe", "Romania", "2020-09-04", 92595., 1339., 1161., 3812., 47., 
  43.571, 4813.21, 69.603, 60.35, 198.153, 2.443, 2.265, 1.01, 485., 25.211, 
  "", "", "", "", "", "", "", "", "", "", 18819., 0.978, 0.062, 16.2, 
  "tests performed", "", "", "", "", "", "", "", "", "", 45.37, 1.9237682*^7, 
  85.129, 43., 17.85, 11.69, 23313.199, 5.7, 370.946, 9.74, 22.9, 37.1, "", 
  6.892, 76.05, 0.828}, {"ROU", "Europe", "Romania", "2020-09-05", 93864., 
  1269., 1147.286, 3850., 38., 44.429, 4879.174, 65.964, 59.637, 200.128, 
  1.975, 2.309, 1.02, 476., 24.743, "", "", "", "", "", "", "", 1.90124*^6, 
  98.829, "", 17182., 0.893, 0.067, 15., "tests performed", "", "", "", "", 
  "", "", "", "", "", 45.37, 1.9237682*^7, 85.129, 43., 17.85, 11.69, 
  23313.199, 5.7, 370.946, 9.74, 22.9, 37.1, "", 6.892, 76.05, 0.828}, 
 {"ROU", "Europe", "Romania", "2020-09-06", 95014., 1150., 1175.571, 3893., 
  43., 45., 4938.953, 59.779, 61.108, 202.363, 2.235, 2.339, 1.03, 474., 
  24.639, "", "", "", "", 7983.172, 414.976, 37251., 1.938491*^6, 100.765, 
  1.936, 20408., 1.061, 0.058, 17.4, "tests performed", "", "", "", "", "", 
  "", "", "", "", 45.37, 1.9237682*^7, 85.129, 43., 17.85, 11.69, 23313.199, 
  5.7, 370.946, 9.74, 22.9, 37.1, "", 6.892, 76.05, 0.828}, 
 {"ROU", "Europe", "Romania", "2020-09-07", 95897., 883., 1193.857, 3926., 
  33., 43.571, 4984.852, 45.9, 62.058, 204.079, 1.715, 2.265, 1.03, 465., 
  24.171, "", "", "", "", "", "", 7247., 1.945738*^6, 101.142, 0.377, 20399., 
  1.06, 0.059, 17.1, "tests performed", "", "", "", "", "", "", "", "", "", 
  45.37, 1.9237682*^7, 85.129, 43., 17.85, 11.69, 23313.199, 5.7, 370.946, 
  9.74, 22.9, 37.1, "", 6.892, 76.05, 0.828}, {"ROU", "Europe", "Romania", 
  "2020-09-08", 97033., 1136., 1205.714, 3967., 41., 40.857, 5043.903, 
  59.051, 62.675, 206.21, 2.131, 2.124, 1.02, 460., 23.911, "", "", "", "", 
  "", "", 20552., 1.96629*^6, 102.21, 1.068, 20145., 1.047, 0.06, 16.7, 
  "tests performed", "", "", "", "", "", "", "", "", "", 45.37, 1.9237682*^7, 
  85.129, 43., 17.85, 11.69, 23313.199, 5.7, 370.946, 9.74, 22.9, 37.1, "", 
  6.892, 76.05, 0.828}, {"ROU", "Europe", "Romania", "2020-09-09", 98304., 
  1271., 1201.857, 4018., 51., 42.429, 5109.971, 66.068, 62.474, 208.861, 
  2.651, 2.205, 1.02, 459., 23.859, "", "", "", "", "", "", 24297., 
  1.990587*^6, 103.473, 1.263, 19786., 1.029, 0.061, 16.5, "tests performed", 
  "", "", "", "", "", "", "", "", "", 45.37, 1.9237682*^7, 85.129, 43., 
  17.85, 11.69, 23313.199, 5.7, 370.946, 9.74, 22.9, 37.1, "", 6.892, 76.05, 
  0.828}, {"ROU", "Europe", "Romania", "2020-09-10", 99684., 1380., 1204., 
  4065., 47., 42.857, 5181.705, 71.734, 62.586, 211.304, 2.443, 2.228, 1.02, 
  459., 23.859, "", "", "", "", "", "", 25185., 2.015772*^6, 104.782, 1.309, 
  19958., 1.037, 0.06, 16.6, "tests performed", "", "", "", "", "", "", "", 
  "", "", 45.37, 1.9237682*^7, 85.129, 43., 17.85, 11.69, 23313.199, 5.7, 
  370.946, 9.74, 22.9, 37.1, "", 6.892, 76.05, 0.828}, 
 {"ROU", "Europe", "Romania", "2020-09-11", 101075., 1391., 1211.429, 4100., 
  35., 41.143, 5254.011, 72.306, 62.972, 213.123, 1.819, 2.139, 1.03, 478., 
  24.847, "", "", "", "", "", "", 26149., 2.041921*^6, 106.142, 1.359, 
  21896., 1.138, 0.055, 18.1, "tests performed", "", "", "", "", "", "", "", 
  "", "", 45.37, 1.9237682*^7, 85.129, 43., 17.85, 11.69, 23313.199, 5.7, 
  370.946, 9.74, 22.9, 37.1, "", 6.892, 76.05, 0.828}, 
 {"ROU", "Europe", "Romania", "2020-09-12", 102386., 1311., 1217.429, 4127., 
  27., 39.571, 5322.159, 68.148, 63.284, 214.527, 1.403, 2.057, 1.04, 467., 
  24.275, "", "", "", "", "", "", 24939., 2.06686*^6, 107.438, 1.296, 23660., 
  1.23, 0.051, 19.4, "tests performed", "", "", "", "", "", "", "", "", "", 
  45.37, 1.9237682*^7, 85.129, 43., 17.85, 11.69, 23313.199, 5.7, 370.946, 
  9.74, 22.9, 37.1, "", 6.892, 76.05, 0.828}, {"ROU", "Europe", "Romania", 
  "2020-09-13", 103495., 1109., 1211.571, 4163., 36., 38.571, 5379.806, 
  57.647, 62.979, 216.398, 1.871, 2.005, 1.04, 465., 24.171, "", "", "", "", 
  7755.252, 403.128, 14784., 2.081644*^6, 108.207, 0.768, 20450., 1.063, 
  0.059, 16.9, "tests performed", "", "", "", "", "", "", "", "", "", 45.37, 
  1.9237682*^7, 85.129, 43., 17.85, 11.69, 23313.199, 5.7, 370.946, 9.74, 
  22.9, 37.1, "", 6.892, 76.05, 0.828}, {"ROU", "Europe", "Romania", 
  "2020-09-14", 104187., 692., 1184.286, 4185., 22., 37., 5415.777, 35.971, 
  61.561, 217.542, 1.144, 1.923, 1.05, 456., 23.703, "", "", "", "", "", "", 
  7331., 2.088975*^6, 108.588, 0.381, 20462., 1.064, 0.058, 17.3, 
  "tests performed", "", "", "", "", "", "", "", "", "", 43.52, 1.9237682*^7, 
  85.129, 43., 17.85, 11.69, 23313.199, 5.7, 370.946, 9.74, 22.9, 37.1, "", 
  6.892, 76.05, 0.828}, {"ROU", "Europe", "Romania", "2020-09-15", 105298., 
  1111., 1180.714, 4236., 51., 38.429, 5473.528, 57.751, 61.375, 220.193, 
  2.651, 1.998, 1.06, 460., 23.911, "", "", "", "", "", "", 21049., 
  2.110024*^6, 109.682, 1.094, 20533., 1.067, 0.058, 17.4, "tests performed", 
  "", "", "", "", "", "", "", "", "", 43.52, 1.9237682*^7, 85.129, 43., 
  17.85, 11.69, 23313.199, 5.7, 370.946, 9.74, 22.9, 37.1, "", 6.892, 76.05, 
  0.828}, {"ROU", "Europe", "Romania", "2020-09-16", 107011., 1713., 
  1243.857, 4285., 49., 38.143, 5562.572, 89.044, 64.657, 222.74, 2.547, 
  1.983, 1.07, 471., 24.483, "", "", "", "", "", "", 26520., 2.136544*^6, 
  111.06, 1.379, 20851., 1.084, 0.06, 16.8, "tests performed", "", "", "", 
  "", "", "", "", "", "", 43.52, 1.9237682*^7, 85.129, 43., 17.85, 11.69, 
  23313.199, 5.7, 370.946, 9.74, 22.9, 37.1, "", 6.892, 76.05, 0.828}, 
 {"ROU", "Europe", "Romania", "2020-09-17", 108690., 1679., 1286.571, 4312., 
  27., 35.286, 5649.849, 87.277, 66.878, 224.143, 1.403, 1.834, 1.08, 460., 
  23.911, "", "", "", "", "", "", "", "", "", "", 20780., 1.08, 0.062, 16.2, 
  "tests performed", "", "", "", "", "", "", "", "", "", 43.52, 1.9237682*^7, 
  85.129, 43., 17.85, 11.69, 23313.199, 5.7, 370.946, 9.74, 22.9, 37.1, "", 
  6.892, 76.05, 0.828}, {"ROU", "Europe", "Romania", "2020-09-18", 110217., 
  1527., 1306., 4360., 48., 37.143, 5729.225, 79.375, 67.888, 226.639, 2.495, 
  1.931, 1.07, 447., 23.236, "", "", "", "", "", "", "", 2.185923*^6, 
  113.627, "", 20572., 1.069, 0.063, 15.8, "tests performed", "", "", "", "", 
  "", "", "", "", "", 43.52, 1.9237682*^7, 85.129, 43., 17.85, 11.69, 
  23313.199, 5.7, 370.946, 9.74, 22.9, 37.1, "", 6.892, 76.05, 0.828}, 
 {"ROU", "Europe", "Romania", "2020-09-19", 111550., 1333., 1309.143, 4402., 
  42., 39.286, 5798.516, 69.291, 68.051, 228.822, 2.183, 2.042, 1.07, 461., 
  23.963, "", "", "", "", "", "", 24148., 2.210071*^6, 114.882, 1.255, 
  20459., 1.063, 0.064, 15.6, "tests performed", "", "", "", "", "", "", "", 
  "", "", 43.52, 1.9237682*^7, 85.129, 43., 17.85, 11.69, 23313.199, 5.7, 
  370.946, 9.74, 22.9, 37.1, "", 6.892, 76.05, 0.828}, 
 {"ROU", "Europe", "Romania", "2020-09-20", 112781., 1231., 1326.571, 4435., 
  33., 38.857, 5862.505, 63.989, 68.957, 230.537, 1.715, 2.02, 1.08, 470., 
  24.431, "", "", "", "", 8694.8, 451.967, 13391., 2.223462*^6, 115.578, 
  0.696, 20260., 1.053, 0.065, 15.3, "tests performed", "", "", "", "", "", 
  "", "", "", "", 43.52, 1.9237682*^7, 85.129, 43., 17.85, 11.69, 23313.199, 
  5.7, 370.946, 9.74, 22.9, 37.1, "", 6.892, 76.05, 0.828}, 
 {"ROU", "Europe", "Romania", "2020-09-21", 113589., 808., 1343.143, 4458., 
  23., 39., 5904.506, 42.001, 69.818, 231.733, 1.196, 2.027, 1.08, 464., 
  24.119, "", "", "", "", "", "", 7940., 2.231402*^6, 115.991, 0.413, 20347., 
  1.058, 0.066, 15.1, "tests performed", "", "", "", "", "", "", "", "", "", 
  43.52, 1.9237682*^7, 85.129, 43., 17.85, 11.69, 23313.199, 5.7, 370.946, 
  9.74, 22.9, 37.1, "", 6.892, 76.05, 0.828}, {"ROU", "Europe", "Romania", 
  "2020-09-22", 114648., 1059., 1335.714, 4503., 45., 38.143, 5959.554, 
  55.048, 69.432, 234.072, 2.339, 1.983, 1.09, 496., 25.783, "", "", "", "", 
  "", "", 21978., 2.25338*^6, 117.134, 1.142, 20479., 1.065, 0.065, 15.3, 
  "tests performed", "", "", "", "", "", "", "", "", "", 43.52, 1.9237682*^7, 
  85.129, 43., 17.85, 11.69, 23313.199, 5.7, 370.946, 9.74, 22.9, 37.1, "", 
  6.892, 76.05, 0.828}, {"ROU", "Europe", "Romania", "2020-09-23", 116415., 
  1767., 1343.429, 4550., 47., 37.857, 6051.405, 91.851, 69.833, 236.515, 
  2.443, 1.968, 1.1, 498., 25.887, "", "", "", "", "", "", 24745., 
  2.278125*^6, 118.42, 1.286, 20226., 1.051, 0.066, 15.1, "tests performed", 
  "", "", "", "", "", "", "", "", "", 43.52, 1.9237682*^7, 85.129, 43., 
  17.85, 11.69, 23313.199, 5.7, 370.946, 9.74, 22.9, 37.1, "", 6.892, 76.05, 
  0.828}, {"ROU", "Europe", "Romania", "2020-09-24", 118054., 1639., 
  1337.714, 4591., 41., 39.857, 6136.602, 85.197, 69.536, 238.646, 2.131, 
  2.072, 1.11, 506., 26.303, "", "", "", "", "", "", 24703., 2.302828*^6, 
  119.704, 1.284, 20228., 1.051, 0.066, 15.1, "tests performed", "", "", "", 
  "", "", "", "", "", "", 43.52, 1.9237682*^7, 85.129, 43., 17.85, 11.69, 
  23313.199, 5.7, 370.946, 9.74, 22.9, 37.1, "", 6.892, 76.05, 0.828}, 
 {"ROU", "Europe", "Romania", "2020-09-25", 119683., 1629., 1352.286, 4633., 
  42., 39., 6221.28, 84.678, 70.294, 240.829, 2.183, 2.027, 1.13, 508., 
  26.407, "", "", "", "", "", "", 25494., 2.328322*^6, 121.029, 1.325, 
  20343., 1.057, 0.066, 15., "tests performed", "", "", "", "", "", "", "", 
  "", "", 43.52, 1.9237682*^7, 85.129, 43., 17.85, 11.69, 23313.199, 5.7, 
  370.946, 9.74, 22.9, 37.1, "", 6.892, 76.05, 0.828}, 
 {"ROU", "Europe", "Romania", "2020-09-26", 121235., 1552., 1383.571, 4687., 
  54., 40.714, 6301.955, 80.675, 71.92, 243.636, 2.807, 2.116, 1.14, 512., 
  26.614, "", "", "", "", "", "", 24328., 2.35265*^6, 122.294, 1.265, 20368., 
  1.059, 0.068, 14.7, "tests performed", "", "", "", "", "", "", "", "", "", 
  43.52, 1.9237682*^7, 85.129, 43., 17.85, 11.69, 23313.199, 5.7, 370.946, 
  9.74, 22.9, 37.1, "", 6.892, 76.05, 0.828}, {"ROU", "Europe", "Romania", 
  "2020-09-27", 122673., 1438., 1413.143, 4718., 31., 40.429, 6376.704, 
  74.749, 73.457, 245.248, 1.611, 2.102, 1.16, 535., 27.81, "", "", "", "", 
  9432.306, 490.304, 13528., 2.366178*^6, 122.997, 0.703, 20388., 1.06, 
  0.069, 14.4, "tests performed", "", "", "", "", "", "", "", "", "", 43.52, 
  1.9237682*^7, 85.129, 43., 17.85, 11.69, 23313.199, 5.7, 370.946, 9.74, 
  22.9, 37.1, "", 6.892, 76.05, 0.828}, {"ROU", "Europe", "Romania", 
  "2020-09-28", 123944., 1271., 1479.286, 4748., 30., 41.429, 6442.772, 
  66.068, 76.895, 246.807, 1.559, 2.154, 1.18, 557., 28.954, "", "", "", "", 
  "", "", 6162., 2.37234*^6, 123.317, 0.32, 20134., 1.047, 0.073, 13.6, 
  "tests performed", "", "", "", "", "", "", "", "", "", 43.52, 1.9237682*^7, 
  85.129, 43., 17.85, 11.69, 23313.199, 5.7, 370.946, 9.74, 22.9, 37.1, "", 
  6.892, 76.05, 0.828}, {"ROU", "Europe", "Romania", "2020-09-29", 125414., 
  1470., 1538., 4792., 44., 41.286, 6519.185, 76.413, 79.947, 249.094, 2.287, 
  2.146, 1.2, 551., 28.642, "", "", "", "", "", "", 21330., 2.39367*^6, 
  124.426, 1.109, 20041., 1.042, 0.077, 13., "tests performed", "", "", "", 
  "", "", "", "", "", "", 43.52, 1.9237682*^7, 85.129, 43., 17.85, 11.69, 
  23313.199, 5.7, 370.946, 9.74, 22.9, 37.1, "", 6.892, 76.05, 0.828}, 
 {"ROU", "Europe", "Romania", "2020-09-30", 127572., 2158., 1593.857, 4825., 
  33., 39.286, 6631.36, 112.176, 82.851, 250.81, 1.715, 2.042, 1.21, 550., 
  28.59, "", "", "", "", "", "", 26021., 2.419691*^6, 125.779, 1.353, 20224., 
  1.051, 0.079, 12.7, "tests performed", "", "", "", "", "", "", "", "", "", 
  43.52, 1.9237682*^7, 85.129, 43., 17.85, 11.69, 23313.199, 5.7, 370.946, 
  9.74, 22.9, 37.1, "", 6.892, 76.05, 0.828}, {"ROU", "Europe", "Romania", 
  "2020-10-01", 129658., 2086., 1657.714, 4862., 37., 38.714, 6739.793, 
  108.433, 86.17, 252.733, 1.923, 2.012, 1.22, 557., 28.954, "", "", "", "", 
  "", "", 25797., 2.445488*^6, 127.12, 1.341, 20380., 1.059, 0.081, 12.3, 
  "tests performed", "", "", "", "", "", "", "", "", "", 43.52, 1.9237682*^7, 
  85.129, 43., 17.85, 11.69, 23313.199, 5.7, 370.946, 9.74, 22.9, 37.1, "", 
  6.892, 76.05, 0.828}, {"ROU", "Europe", "Romania", "2020-10-02", 132001., 
  2343., 1759.714, 4915., 53., 40.286, 6861.586, 121.792, 91.472, 255.488, 
  2.755, 2.094, 1.24, 571., 29.681, "", "", "", "", "", "", 26011., 
  2.471499*^6, 128.472, 1.352, 20454., 1.063, 0.086, 11.6, "tests performed", 
  "", "", "", "", "", "", "", "", "", 43.52, 1.9237682*^7, 85.129, 43., 
  17.85, 11.69, 23313.199, 5.7, 370.946, 9.74, 22.9, 37.1, "", 6.892, 76.05, 
  0.828}, {"ROU", "Europe", "Romania", "2020-10-03", 134065., 2064., 
  1832.857, 4947., 32., 37.143, 6968.875, 107.289, 95.274, 257.152, 1.663, 
  1.931, 1.25, 583., 30.305, "", "", "", "", "", "", "", "", "", "", 19743., 
  1.026, 0.093, 10.8, "tests performed", "", "", "", "", "", "", "", "", "", 
  43.52, 1.9237682*^7, 85.129, 43., 17.85, 11.69, 23313.199, 5.7, 370.946, 
  9.74, 22.9, 37.1, "", 6.892, 76.05, 0.828}, {"ROU", "Europe", "Romania", 
  "2020-10-04", 135900., 1835., 1889.571, 5003., 56., 40.714, 7064.261, 
  95.386, 98.222, 260.063, 2.911, 2.116, 1.26, 598., 31.085, "", "", "", "", 
  10576.882, 549.8, "", 2.510209*^6, 130.484, "", 20576., 1.07, 0.092, 10.9, 
  "tests performed", "", "", "", "", "", "", "", "", "", 43.52, 1.9237682*^7, 
  85.129, 43., 17.85, 11.69, 23313.199, 5.7, 370.946, 9.74, 22.9, 37.1, "", 
  6.892, 76.05, 0.828}, {"ROU", "Europe", "Romania", "2020-10-05", 137491., 
  1591., 1935.286, 5048., 45., 42.857, 7146.963, 82.702, 100.599, 262.402, 
  2.339, 2.228, 1.28, 592., 30.773, "", "", "", "", "", "", 6537., 
  2.516746*^6, 130.824, 0.34, 20629., 1.072, 0.094, 10.7, "tests performed", 
  "", "", "", "", "", "", "", "", "", 43.52, 1.9237682*^7, 85.129, 43., 
  17.85, 11.69, 23313.199, 5.7, 370.946, 9.74, 22.9, 37.1, "", 6.892, 76.05, 
  0.828}, {"ROU", "Europe", "Romania", "2020-10-06", 139612., 2121., 
  2028.286, 5121., 73., 47., 7257.215, 110.252, 105.433, 266.196, 3.795, 
  2.443, 1.29, 608., 31.605, "", "", "", "", "", "", "", "", "", "", 21248., 
  1.104, 0.095, 10.5, "tests performed", "", "", "", "", "", "", "", "", "", 
  43.52, 1.9237682*^7, 85.129, 43., 17.85, 11.69, 23313.199, 5.7, 370.946, 
  9.74, 22.9, 37.1, "", 6.892, 76.05, 0.828}, {"ROU", "Europe", "Romania", 
  "2020-10-07", 142570., 2958., 2142.571, 5203., 82., 54., 7410.976, 153.761, 
  111.374, 270.459, 4.262, 2.807, 1.3, 612., 31.813, "", "", "", "", "", "", 
  "", 2.568071*^6, 133.492, "", 21197., 1.102, 0.101, 9.9, "tests performed", 
  "", "", "", "", "", "", "", "", "", 45.37, 1.9237682*^7, 85.129, 43., 
  17.85, 11.69, 23313.199, 5.7, 370.946, 9.74, 22.9, 37.1, "", 6.892, 76.05, 
  0.828}, {"ROU", "Europe", "Romania", "2020-10-08", 145700., 3130., 
  2291.714, 5247., 44., 55., 7573.678, 162.702, 119.126, 272.746, 2.287, 
  2.859, 1.31, 607., 31.553, "", "", "", "", "", "", 30191., 2.598262*^6, 
  135.061, 1.569, 21825., 1.134, 0.105, 9.5, "tests performed", "", "", "", 
  "", "", "", "", "", "", 45.37, 1.9237682*^7, 85.129, 43., 17.85, 11.69, 
  23313.199, 5.7, 370.946, 9.74, 22.9, 37.1, "", 6.892, 76.05, 0.828}, 
 {"ROU", "Europe", "Romania", "2020-10-09", 148886., 3186., 2412.143, 5299., 
  52., 54.857, 7739.29, 165.612, 125.386, 275.449, 2.703, 2.852, 1.32, 613., 
  31.865, "", "", "", "", "", "", 29282., 2.627544*^6, 136.583, 1.522, 
  22292., 1.159, 0.108, 9.2, "tests performed", "", "", "", "", "", "", "", 
  "", "", 44.44, 1.9237682*^7, 85.129, 43., 17.85, 11.69, 23313.199, 5.7, 
  370.946, 9.74, 22.9, 37.1, "", 6.892, 76.05, 0.828}, 
 {"ROU", "Europe", "Romania", "2020-10-10", 152403., 3517., 2619.714, 5358., 
  59., 58.714, 7922.108, 182.818, 136.176, 278.516, 3.067, 3.052, 1.32, 629., 
  32.696, "", "", "", "", "", "", 29284., 2.656828*^6, 138.105, 1.522, 
  23711., 1.233, 0.11, 9.1, "tests performed", "", "", "", "", "", "", "", 
  "", "", 44.44, 1.9237682*^7, 85.129, 43., 17.85, 11.69, 23313.199, 5.7, 
  370.946, 9.74, 22.9, 37.1, "", 6.892, 76.05, 0.828}, 
 {"ROU", "Europe", "Romania", "2020-10-11", 155283., 2880., 2769., 5411., 
  53., 58.286, 8071.814, 149.706, 143.936, 281.271, 2.755, 3.03, 1.31, 628., 
  32.644, "", "", "", "", 18232.606, 947.755, 15709., 2.672537*^6, 138.922, 
  0.817, 23190., 1.205, 0.119, 8.4, "tests performed", "", "", "", "", "", 
  "", "", "", "", 44.44, 1.9237682*^7, 85.129, 43., 17.85, 11.69, 23313.199, 
  5.7, 370.946, 9.74, 22.9, 37.1, "", 6.892, 76.05, 0.828}, 
 {"ROU", "Europe", "Romania", "2020-10-12", 157352., 2069., 2837.286, 5467., 
  56., 59.857, 8179.364, 107.549, 147.486, 284.182, 2.911, 3.111, 1.3, 628., 
  32.644, "", "", "", "", "", "", 10051., 2.682588*^6, 139.444, 0.522, 
  23692., 1.232, 0.12, 8.4, "tests performed", "", "", "", "", "", "", "", 
  "", "", 44.44, 1.9237682*^7, 85.129, 43., 17.85, 11.69, 23313.199, 5.7, 
  370.946, 9.74, 22.9, 37.1, "", 6.892, 76.05, 0.828}, 
 {"ROU", "Europe", "Romania", "2020-10-13", 160461., 3109., 2978.429, 5535., 
  68., 59.143, 8340.974, 161.61, 154.823, 287.717, 3.535, 3.074, 1.3, 651., 
  33.84, "", "", "", "", "", "", 26718., 2.709306*^6, 140.833, 1.389, 23842., 
  1.239, 0.125, 8., "tests performed", "", "", "", "", "", "", "", "", "", 
  44.44, 1.9237682*^7, 85.129, 43., 17.85, 11.69, 23313.199, 5.7, 370.946, 
  9.74, 22.9, 37.1, "", 6.892, 76.05, 0.828}, {"ROU", "Europe", "Romania", 
  "2020-10-14", 164477., 4016., 3129.571, 5601., 66., 56.857, 8549.731, 
  208.757, 162.679, 291.147, 3.431, 2.956, 1.28, 686., 35.659, "", "", "", 
  "", "", "", 31318., 2.740624*^6, 142.461, 1.628, 24650., 1.281, 0.127, 7.9, 
  "tests performed", "", "", "", "", "", "", "", "", "", 44.44, 1.9237682*^7, 
  85.129, 43., 17.85, 11.69, 23313.199, 5.7, 370.946, 9.74, 22.9, 37.1, "", 
  6.892, 76.05, 0.828}, {"ROU", "Europe", "Romania", "2020-10-15", 168490., 
  4013., 3255.714, 5674., 73., 61., 8758.332, 208.601, 169.236, 294.942, 
  3.795, 3.171, 1.27, 721., 37.479, "", "", "", "", "", "", 29857., 
  2.770481*^6, 144.013, 1.552, 24603., 1.279, 0.132, 7.6, "tests performed", 
  "", "", "", "", "", "", "", "", "", 44.44, 1.9237682*^7, 85.129, 43., 
  17.85, 11.69, 23313.199, 5.7, 370.946, 9.74, 22.9, 37.1, "", 6.892, 76.05, 
  0.828}, {"ROU", "Europe", "Romania", "2020-10-16", 172516., 4026., 
  3375.714, 5749., 75., 64.286, 8967.608, 209.277, 175.474, 298.841, 3.899, 
  3.342, 1.27, 726., 37.738, "", "", "", "", "", "", 30431., 2.800912*^6, 
  145.595, 1.582, 24767., 1.287, 0.136, 7.3, "tests performed", "", "", "", 
  "", "", "", "", "", "", 44.44, 1.9237682*^7, 85.129, 43., 17.85, 11.69, 
  23313.199, 5.7, 370.946, 9.74, 22.9, 37.1, "", 6.892, 76.05, 0.828}, 
 {"ROU", "Europe", "Romania", "2020-10-17", 176468., 3952., 3437.857, 5812., 
  63., 64.857, 9173.039, 205.43, 178.704, 302.115, 3.275, 3.371, 1.26, 745., 
  38.726, "", "", "", "", "", "", 31767., 2.832679*^6, 147.246, 1.651, 
  25122., 1.306, 0.137, 7.3, "tests performed", "", "", "", "", "", "", "", 
  "", "", 44.44, 1.9237682*^7, 85.129, 43., 17.85, 11.69, 23313.199, 5.7, 
  370.946, 9.74, 22.9, 37.1, "", 6.892, 76.05, 0.828}, 
 {"ROU", "Europe", "Romania", "2020-10-18", 180388., 3920., 3586.429, 5872., 
  60., 65.857, 9376.805, 203.767, 186.427, 305.234, 3.119, 3.423, 1.25, 749., 
  38.934, "", "", "", "", 22954.233, 1193.191, 19507., 2.852186*^6, 148.26, 
  1.014, 25664., 1.334, 0.14, 7.2, "tests performed", "", "", "", "", "", "", 
  "", "", "", 44.44, 1.9237682*^7, 85.129, 43., 17.85, 11.69, 23313.199, 5.7, 
  370.946, 9.74, 22.9, 37.1, "", 6.892, 76.05, 0.828}, 
 {"ROU", "Europe", "Romania", "2020-10-19", 182854., 2466., 3643.143, 5931., 
  59., 66.286, 9504.991, 128.186, 189.375, 308.301, 3.067, 3.446, 1.24, 757., 
  39.35, "", "", "", "", "", "", 8040., 2.860226*^6, 148.678, 0.418, 25377., 
  1.319, 0.144, 7., "tests performed", "", "", "", "", "", "", "", "", "", 
  44.44, 1.9237682*^7, 85.129, 43., 17.85, 11.69, 23313.199, 5.7, 370.946, 
  9.74, 22.9, 37.1, "", 6.892, 76.05, 0.828}, {"ROU", "Europe", "Romania", 
  "2020-10-20", 186254., 3400., 3684.714, 5996., 65., 65.857, 9681.728, 
  176.736, 191.536, 311.68, 3.379, 3.423, 1.23, 768., 39.922, "", "", "", "", 
  "", "", 29845., 2.890071*^6, 150.23, 1.551, 25824., 1.342, 0.143, 7., 
  "tests performed", "", "", "", "", "", "", "", "", "", 54.63, 1.9237682*^7, 
  85.129, 43., 17.85, 11.69, 23313.199, 5.7, 370.946, 9.74, 22.9, 37.1, "", 
  6.892, 76.05, 0.828}, {"ROU", "Europe", "Romania", "2020-10-21", 191102., 
  4848., 3803.571, 6065., 69., 66.286, 9933.733, 252.005, 197.715, 315.267, 
  3.587, 3.446, 1.23, 766., 39.818, "", "", "", "", "", "", 37025., 
  2.927096*^6, 152.154, 1.925, 26639., 1.385, 0.143, 7., "tests performed", 
  "", "", "", "", "", "", "", "", "", 54.63, 1.9237682*^7, 85.129, 43., 
  17.85, 11.69, 23313.199, 5.7, 370.946, 9.74, 22.9, 37.1, "", 6.892, 76.05, 
  0.828}, {"ROU", "Europe", "Romania", "2020-10-22", 196004., 4902., 
  3930.571, 6163., 98., 69.857, 10188.546, 254.812, 204.316, 320.361, 5.094, 
  3.631, 1.23, 778., 40.441, "", "", "", "", "", "", 34356., 2.961452*^6, 
  153.94, 1.786, 27282., 1.418, 0.144, 6.9, "tests performed", "", "", "", 
  "", "", "", "", "", "", 54.63, 1.9237682*^7, 85.129, 43., 17.85, 11.69, 
  23313.199, 5.7, 370.946, 9.74, 22.9, 37.1, "", 6.892, 76.05, 0.828}, 
 {"ROU", "Europe", "Romania", "2020-10-23", 201032., 5028., 4073.714, 6245., 
  82., 70.857, 10449.908, 261.362, 211.757, 324.623, 4.262, 3.683, 1.22, 
  782., 40.649, "", "", "", "", "", "", 41348., 3.0028*^6, 156.089, 2.149, 
  28841., 1.499, 0.141, 7.1, "tests performed", "", "", "", "", "", "", "", 
  "", "", 54.63, 1.9237682*^7, 85.129, 43., 17.85, 11.69, 23313.199, 5.7, 
  370.946, 9.74, 22.9, 37.1, "", 6.892, 76.05, 0.828}, 
 {"ROU", "Europe", "Romania", "2020-10-24", 205793., 4761., 4189.286, 6318., 
  73., 72.286, 10697.391, 247.483, 217.765, 328.418, 3.795, 3.758, 1.22, 
  787., 40.909, "", "", "", "", "", "", "", "", "", "", 28102., 1.461, 0.149, 
  6.7, "tests performed", "", "", "", "", "", "", "", "", "", 54.63, 
  1.9237682*^7, 85.129, 43., 17.85, 11.69, 23313.199, 5.7, 370.946, 9.74, 
  22.9, 37.1, "", 6.892, 76.05, 0.828}, {"ROU", "Europe", "Romania", 
  "2020-10-25", 209648., 3855., 4180., 6391., 73., 74.143, 10897.779, 
  200.388, 217.282, 332.213, 3.795, 3.854, 1.22, 828., 43.041, "", "", "", 
  "", 26287.439, 1366.456, "", 3.055989*^6, 158.854, "", 29115., 1.513, 
  0.144, 7., "tests performed", "", "", "", "", "", "", "", "", "", 54.63, 
  1.9237682*^7, 85.129, 43., 17.85, 11.69, 23313.199, 5.7, 370.946, 9.74, 
  22.9, 37.1, "", 6.892, 76.05, 0.828}, {"ROU", "Europe", "Romania", 
  "2020-10-26", 212492., 2844., 4234., 6470., 79., 77., 11045.613, 147.835, 
  220.089, 336.319, 4.107, 4.003, 1.23, 823., 42.781, "", "", "", "", "", "", 
  8709., 3.064698*^6, 159.307, 0.453, 29210., 1.518, 0.145, 6.9, 
  "tests performed", "", "", "", "", "", "", "", "", "", 54.63, 1.9237682*^7, 
  85.129, 43., 17.85, 11.69, 23313.199, 5.7, 370.946, 9.74, 22.9, 37.1, "", 
  6.892, 76.05, 0.828}, {"ROU", "Europe", "Romania", "2020-10-27", 217216., 
  4724., 4423.143, 6574., 104., 82.571, 11291.173, 245.56, 229.921, 341.725, 
  5.406, 4.292, 1.24, 824., 42.833, "", "", "", "", "", "", 31828., 
  3.096526*^6, 160.961, 1.654, 29494., 1.533, 0.15, 6.7, "tests performed", 
  "", "", "", "", "", "", "", "", "", 54.63, 1.9237682*^7, 85.129, 43., 
  17.85, 11.69, 23313.199, 5.7, 370.946, 9.74, 22.9, 37.1, "", 6.892, 76.05, 
  0.828}, {"ROU", "Europe", "Romania", "2020-10-28", 222559., 5343., 
  4493.857, 6681., 107., 88., 11568.909, 277.736, 233.597, 347.287, 5.562, 
  4.574, 1.24, 861., 44.756, "", "", "", "", "", "", 37283., 3.133809*^6, 
  162.9, 1.938, 29530., 1.535, 0.152, 6.6, "tests performed", "", "", "", "", 
  "", "", "", "", "", 54.63, 1.9237682*^7, 85.129, 43., 17.85, 11.69, 
  23313.199, 5.7, 370.946, 9.74, 22.9, 37.1, "", 6.892, 76.05, 0.828}, 
 {"ROU", "Europe", "Romania", "2020-10-29", 229040., 6481., 4719.429, 6764., 
  83., 85.857, 11905.8, 336.891, 245.322, 351.602, 4.314, 4.463, 1.25, 868., 
  45.12, "", "", "", "", "", "", 36169., 3.169978*^6, 164.78, 1.88, 29789., 
  1.548, 0.158, 6.3, "tests performed", "", "", "", "", "", "", "", "", "", 
  54.63, 1.9237682*^7, 85.129, 43., 17.85, 11.69, 23313.199, 5.7, 370.946, 
  9.74, 22.9, 37.1, "", 6.892, 76.05, 0.828}, {"ROU", "Europe", "Romania", 
  "2020-10-30", 235586., 6546., 4936.286, 6867., 103., 88.857, 12246.07, 
  340.27, 256.595, 356.956, 5.354, 4.619, 1.26, 917., 47.667, "", "", "", "", 
  "", "", 36589., 3.206567*^6, 166.682, 1.902, 29110., 1.513, 0.17, 5.9, 
  "tests performed", "", "", "", "", "", "", "", "", "", 54.63, 1.9237682*^7, 
  85.129, 43., 17.85, 11.69, 23313.199, 5.7, 370.946, 9.74, 22.9, 37.1, "", 
  6.892, 76.05, 0.828}, {"ROU", "Europe", "Romania", "2020-10-31", 241339., 
  5753., 5078., 6968., 101., 92.857, 12545.118, 299.049, 263.961, 362.206, 
  5.25, 4.827, 1.27, 923., 47.979, "", "", "", "", "", "", 36181., 
  3.242748*^6, 168.562, 1.881, 30479., 1.584, 0.167, 6., "tests performed", 
  "", "", "", "", "", "", "", "", "", 54.63, 1.9237682*^7, 85.129, 43., 
  17.85, 11.69, 23313.199, 5.7, 370.946, 9.74, 22.9, 37.1, "", 6.892, 76.05, 
  0.828}, {"ROU", "Europe", "Romania", "2020-11-01", 246663., 5324., 
  5287.857, 7067., 99., 96.571, 12821.867, 276.749, 274.87, 367.352, 5.146, 
  5.02, 1.29, 910., 47.303, "", "", "", "", 33462.441, 1739.422, 21556., 
  3.264304*^6, 169.683, 1.121, 29759., 1.547, 0.178, 5.6, "tests performed", 
  "", "", "", "", "", "", "", "", "", 54.63, 1.9237682*^7, 85.129, 43., 
  17.85, 11.69, 23313.199, 5.7, 370.946, 9.74, 22.9, 37.1, "", 6.892, 76.05, 
  0.828}, {"ROU", "Europe", "Romania", "2020-11-02", 250704., 4041., 
  5458.857, 7153., 86., 97.571, 13031.923, 210.056, 283.759, 371.822, 4.47, 
  5.072, 1.3, 916., 47.615, "", "", "", "", "", "", "", "", "", "", 31444., 
  1.635, 0.174, 5.8, "tests performed", "", "", "", "", "", "", "", "", "", 
  54.63, 1.9237682*^7, 85.129, 43., 17.85, 11.69, 23313.199, 5.7, 370.946, 
  9.74, 22.9, 37.1, "", 6.892, 76.05, 0.828}, {"ROU", "Europe", "Romania", 
  "2020-11-03", 258437., 7733., 5888.714, 7273., 120., 99.857, 13433.895, 
  401.972, 306.103, 378.06, 6.238, 5.191, 1.31, 974., 50.63, "", "", "", "", 
  "", "", "", 3.305309*^6, 171.814, "", 29826., 1.55, 0.197, 5.1, 
  "tests performed", "", "", "", "", "", "", "", "", "", 54.63, 1.9237682*^7, 
  85.129, 43., 17.85, 11.69, 23313.199, 5.7, 370.946, 9.74, 22.9, 37.1, "", 
  6.892, 76.05, 0.828}, {"ROU", "Europe", "Romania", "2020-11-04", 267088., 
  8651., 6361.286, 7419., 146., 105.429, 13883.585, 449.69, 330.668, 385.649, 
  7.589, 5.48, 1.31, 1001., 52.033, "", "", "", "", "", "", 36558., 
  3.341867*^6, 173.715, 1.9, 29723., 1.545, 0.214, 4.7, "tests performed", 
  "", "", "", "", "", "", "", "", "", 54.63, 1.9237682*^7, 85.129, 43., 
  17.85, 11.69, 23313.199, 5.7, 370.946, 9.74, 22.9, 37.1, "", 6.892, 76.05, 
  0.828}, {"ROU", "Europe", "Romania", "2020-11-05", 276802., 9714., 
  6823.143, 7540., 121., 110.857, 14388.532, 504.946, 354.676, 391.939, 6.29, 
  5.763, 1.3, 1014., 52.709, "", "", "", "", "", "", "", "", "", "", 28733., 
  1.494, 0.237, 4.2, "tests performed", "", "", "", "", "", "", "", "", "", 
  54.63, 1.9237682*^7, 85.129, 43., 17.85, 11.69, 23313.199, 5.7, 370.946, 
  9.74, 22.9, 37.1, "", 6.892, 76.05, 0.828}, {"ROU", "Europe", "Romania", 
  "2020-11-06", 287062., 10260., 7353.714, 7663., 123., 113.714, 14921.86, 
  533.328, 382.256, 398.333, 6.394, 5.911, 1.28, 1001., 52.033, "", "", "", 
  "", "", "", "", "", "", "", 27684., 1.439, 0.266, 3.8, "tests performed", 
  "", "", "", "", "", "", "", "", "", 54.63, 1.9237682*^7, 85.129, 43., 
  17.85, 11.69, 23313.199, 5.7, 370.946, 9.74, 22.9, 37.1, "", 6.892, 76.05, 
  0.828}, {"ROU", "Europe", "Romania", "2020-11-07", 296999., 9937., 
  7951.429, 7793., 130., 117.857, 15438.398, 516.538, 413.326, 405.09, 6.758, 
  6.126, 1.26, 1048., 54.476, "", "", "", "", "", "", "", "", "", "", 26693., 
  1.388, 0.298, 3.4, "tests performed", "", "", "", "", "", "", "", "", "", 
  54.63, 1.9237682*^7, 85.129, 43., 17.85, 11.69, 23313.199, 5.7, 370.946, 
  9.74, 22.9, 37.1, "", 6.892, 76.05, 0.828}, {"ROU", "Europe", "Romania", 
  "2020-11-08", 303751., 6752., 8155.429, 7879., 86., 116., 15789.376, 
  350.978, 423.93, 409.561, 4.47, 6.03, 1.22, 1056., 54.892, "", "", "", "", 
  46848.015, 2435.221, "", "", "", "", 27792., 1.445, 0.293, 3.4, 
  "tests performed", "", "", "", "", "", "", "", "", "", 54.63, 1.9237682*^7, 
  85.129, 43., 17.85, 11.69, 23313.199, 5.7, 370.946, 9.74, 22.9, 37.1, "", 
  6.892, 76.05, 0.828}, {"ROU", "Europe", "Romania", "2020-11-09", 306991., 
  3240., 8041., 8009., 130., 122.286, 15957.796, 168.419, 417.982, 416.318, 
  6.758, 6.357, 1.19, 1076., 55.932, "", "", "", "", "", "", "", 3.48809*^6, 
  181.316, "", 29040., 1.51, 0.277, 3.6, "tests performed", "", "", "", "", 
  "", "", "", "", "", 66.67, 1.9237682*^7, 85.129, 43., 17.85, 11.69, 
  23313.199, 5.7, 370.946, 9.74, 22.9, 37.1, "", 6.892, 76.05, 0.828}, 
 {"ROU", "Europe", "Romania", "2020-11-10", 314295., 7304., 7979.714, 8186., 
  177., 130.429, 16337.467, 379.672, 414.796, 425.519, 9.201, 6.78, 1.17, 
  1093., 56.816, "", "", "", "", "", "", "", "", "", "", 31102., 1.617, 
  0.257, 3.9, "tests performed", "", "", "", "", "", "", "", "", "", 66.67, 
  1.9237682*^7, 85.129, 43., 17.85, 11.69, 23313.199, 5.7, 370.946, 9.74, 
  22.9, 37.1, "", 6.892, 76.05, 0.828}, {"ROU", "Europe", "Romania", 
  "2020-11-11", 324094., 9799., 8143.714, 8389., 203., 138.571, 16846.832, 
  509.365, 423.321, 436.071, 10.552, 7.203, 1.16, 1092., 56.764, "", "", "", 
  "", "", "", "", 3.557958*^6, 184.947, "", 30870., 1.605, 0.264, 3.8, 
  "tests performed", "", "", "", "", "", "", "", "", "", 66.67, 1.9237682*^7, 
  85.129, 43., 17.85, 11.69, 23313.199, 5.7, 370.946, 9.74, 22.9, 37.1, "", 
  6.892, 76.05, 0.828}, {"ROU", "Europe", "Romania", "2020-11-12", 334236., 
  10142., 8204.857, 8510., 121., 138.571, 17374.027, 527.194, 426.499, 
  442.361, 6.29, 7.203, 1.15, 1152., 59.882, "", "", "", "", "", "", "", "", 
  "", "", 29247., 1.52, 0.281, 3.6, "tests performed", "", "", "", "", "", 
  "", "", "", "", 66.67, 1.9237682*^7, 85.129, 43., 17.85, 11.69, 23313.199, 
  5.7, 370.946, 9.74, 22.9, 37.1, "", 6.892, 76.05, 0.828}, 
 {"ROU", "Europe", "Romania", "2020-11-13", 343725., 9489., 8094.714, 8684., 
  174., 145.857, 17867.277, 493.251, 420.774, 451.406, 9.045, 7.582, 1.13, 
  1149., 59.727, "", "", "", "", "", "", "", 3.59372*^6, 186.806, "", 27623., 
  1.436, 0.293, 3.4, "tests performed", "", "", "", "", "", "", "", "", "", 
  66.67, 1.9237682*^7, 85.129, 43., 17.85, 11.69, 23313.199, 5.7, 370.946, 
  9.74, 22.9, 37.1, "", 6.892, 76.05, 0.828}, {"ROU", "Europe", "Romania", 
  "2020-11-14", 353185., 9460., 8026.571, 8813., 129., 145.714, 18359.021, 
  491.743, 417.232, 458.111, 6.706, 7.574, 1.12, 1172., 60.922, "", "", "", 
  "", "", "", 37136., 3.630856*^6, 188.737, 1.93, 28751., 1.495, 0.279, 3.6, 
  "tests performed", "", "", "", "", "", "", "", "", "", 66.67, 1.9237682*^7, 
  85.129, 43., 17.85, 11.69, 23313.199, 5.7, 370.946, 9.74, 22.9, 37.1, "", 
  6.892, 76.05, 0.828}, {"ROU", "Europe", "Romania", "2020-11-15", 360281., 
  7096., 8075.714, 8926., 113., 149.571, 18727.88, 368.859, 419.786, 463.985, 
  5.874, 7.775, 1.1, 1169., 60.766, "", "", "", "", 51092.901, 2655.876, 
  60206., 3.691062*^6, 191.866, 3.13, 33174., 1.724, 0.243, 4.1, 
  "tests performed", "", "", "", "", "", "", "", "", "", 66.67, 1.9237682*^7, 
  85.129, 43., 17.85, 11.69, 23313.199, 5.7, 370.946, 9.74, 22.9, 37.1, "", 
  6.892, 76.05, 0.828}, {"ROU", "Europe", "Romania", "2020-11-16", 365212., 
  4931., 8317.286, 9075., 149., 152.286, 18984.2, 256.32, 432.343, 471.73, 
  7.745, 7.916, 1.09, 1187., 61.702, "", "", "", "", "", "", 11266., 
  3.702328*^6, 192.452, 0.586, 30605., 1.591, 0.272, 3.7, "tests performed", 
  "", "", "", "", "", "", "", "", "", 76.85, 1.9237682*^7, 85.129, 43., 
  17.85, 11.69, 23313.199, 5.7, 370.946, 9.74, 22.9, 37.1, "", 6.892, 76.05, 
  0.828}, {"ROU", "Europe", "Romania", "2020-11-17", 373474., 8262., 
  8454.143, 9261., 186., 153.571, 19413.669, 429.47, 439.457, 481.399, 9.669, 
  7.983, 1.08, 1174., 61.026, "", "", "", "", "", "", 31082., 3.73341*^6, 
  194.068, 1.616, 30055., 1.562, 0.281, 3.6, "tests performed", "", "", "", 
  "", "", "", "", "", "", 76.85, 1.9237682*^7, 85.129, 43., 17.85, 11.69, 
  23313.199, 5.7, 370.946, 9.74, 22.9, 37.1, "", 6.892, 76.05, 0.828}, 
 {"ROU", "Europe", "Romania", "2020-11-18", 383743., 10269., 8521.286, 9429., 
  168., 148.571, 19947.466, 533.796, 442.948, 490.132, 8.733, 7.723, 1.06, 
  1174., 61.026, "", "", "", "", "", "", 37906., 3.771316*^6, 196.038, 1.97, 
  30480., 1.584, 0.28, 3.6, "tests performed", "", "", "", "", "", "", "", 
  "", "", 76.85, 1.9237682*^7, 85.129, 43., 17.85, 11.69, 23313.199, 5.7, 
  370.946, 9.74, 22.9, 37.1, "", 6.892, 76.05, 0.828}, 
 {"ROU", "Europe", "Romania", "2020-11-19", 393851., 10108., 8516.429, 9596., 
  167., 155.143, 20472.893, 525.427, 442.695, 498.813, 8.681, 8.065, 1.04, 
  1131., 58.791, "", "", "", "", "", "", 36963., 3.808279*^6, 197.959, 1.921, 
  33206., 1.726, 0.256, 3.9, "tests performed", "", "", "", "", "", "", "", 
  "", "", 76.85, 1.9237682*^7, 85.129, 43., 17.85, 11.69, 23313.199, 5.7, 
  370.946, 9.74, 22.9, 37.1, "", 6.892, 76.05, 0.828}, 
 {"ROU", "Europe", "Romania", "2020-11-20", 403123., 9272., 8485.429, 9756., 
  160., 153.143, 20954.863, 481.971, 441.084, 507.13, 8.317, 7.961, 1.03, 
  1139., 59.207, "", "", "", "", "", "", 36453., 3.844732*^6, 199.854, 1.895, 
  35859., 1.864, 0.237, 4.2, "tests performed", "", "", "", "", "", "", "", 
  "", "", 76.85, 1.9237682*^7, 85.129, 43., 17.85, 11.69, 23313.199, 5.7, 
  370.946, 9.74, 22.9, 37.1, "", 6.892, 76.05, 0.828}, 
 {"ROU", "Europe", "Romania", "2020-11-21", 412808., 9685., 8517.571, 9916., 
  160., 157.571, 21458.303, 503.439, 442.755, 515.447, 8.317, 8.191, 1.01, 
  1132., 58.843, "", "", "", "", "", "", 33221., 3.877953*^6, 201.581, 1.727, 
  35300., 1.835, 0.241, 4.1, "tests performed", "", "", "", "", "", "", "", 
  "", "", 76.85, 1.9237682*^7, 85.129, 43., 17.85, 11.69, 23313.199, 5.7, 
  370.946, 9.74, 22.9, 37.1, "", 6.892, 76.05, 0.828}, 
 {"ROU", "Europe", "Romania", "2020-11-22", 418645., 5837., 8337.714, 10047., 
  131., 160.143, 21761.717, 303.415, 433.405, 522.256, 6.81, 8.324, 1., 
  1174., 61.026, "", "", "", "", 51112.807, 2656.911, 20790., 3.898743*^6, 
  202.662, 1.081, 29669., 1.542, 0.281, 3.6, "tests performed", "", "", "", 
  "", "", "", "", "", "", 76.85, 1.9237682*^7, 85.129, 43., 17.85, 11.69, 
  23313.199, 5.7, 370.946, 9.74, 22.9, 37.1, "", 6.892, 76.05, 0.828}, 
 {"ROU", "Europe", "Romania", "2020-11-23", 422852., 4207., 8234.286, 10177., 
  130., 157.429, 21980.403, 218.685, 428.029, 529.014, 6.758, 8.183, 0.98, 
  1160., 60.298, "", "", "", "", "", "", 9938., 3.908681*^6, 203.178, 0.517, 
  29479., 1.532, 0.279, 3.6, "tests performed", "", "", "", "", "", "", "", 
  "", "", 76.85, 1.9237682*^7, 85.129, 43., 17.85, 11.69, 23313.199, 5.7, 
  370.946, 9.74, 22.9, 37.1, "", 6.892, 76.05, 0.828}, 
 {"ROU", "Europe", "Romania", "2020-11-24", 430605., 7753., 8161.571, 10373., 
  196., 158.857, 22383.414, 403.011, 424.249, 539.202, 10.188, 8.258, 0.97, 
  1204., 62.586, "", "", "", "", "", "", 30740., 3.939421*^6, 204.776, 1.598, 
  29430., 1.53, 0.277, 3.6, "tests performed", "", "", "", "", "", "", "", 
  "", "", 76.85, 1.9237682*^7, 85.129, 43., 17.85, 11.69, 23313.199, 5.7, 
  370.946, 9.74, 22.9, 37.1, "", 6.892, 76.05, 0.828}, 
 {"ROU", "Europe", "Romania", "2020-11-25", 440344., 9739., 8085.857, 10541., 
  168., 158.857, 22889.66, 506.246, 420.313, 547.935, 8.733, 8.258, 0.96, 
  1205., 62.637, "", "", "", "", "", "", 35575., 3.974996*^6, 206.626, 1.849, 
  29097., 1.513, 0.278, 3.6, "tests performed", "", "", "", "", "", "", "", 
  "", "", 76.85, 1.9237682*^7, 85.129, 43., 17.85, 11.69, 23313.199, 5.7, 
  370.946, 9.74, 22.9, 37.1, "", 6.892, 76.05, 0.828}, 
 {"ROU", "Europe", "Romania", "2020-11-26", 449349., 9005., 7928.286, 10712., 
  171., 159.429, 23357.752, 468.092, 412.123, 556.824, 8.889, 8.287, 0.95, 
  1226., 63.729, "", "", "", "", "", "", 36891., 4.011887*^6, 208.543, 1.918, 
  29087., 1.512, 0.273, 3.7, "tests performed", "", "", "", "", "", "", "", 
  "", "", 76.85, 1.9237682*^7, 85.129, 43., 17.85, 11.69, 23313.199, 5.7, 
  370.946, 9.74, 22.9, 37.1, "", 6.892, 76.05, 0.828}, 
 {"ROU", "Europe", "Romania", "2020-11-27", 457848., 8499., 7817.857, 10884., 
  172., 161.143, 23799.541, 441.789, 406.382, 565.765, 8.941, 8.376, 0.93, 
  1226., 63.729, "", "", "", "", "", "", 36649., 4.048536*^6, 210.448, 1.905, 
  29115., 1.513, 0.269, 3.7, "tests performed", "", "", "", "", "", "", "", 
  "", "", 76.85, 1.9237682*^7, 85.129, 43., 17.85, 11.69, 23313.199, 5.7, 
  370.946, 9.74, 22.9, 37.1, "", 6.892, 76.05, 0.828}, 
 {"ROU", "Europe", "Romania", "2020-11-28", 465982., 8134., 7596.286, 11045., 
  161., 161.286, 24222.357, 422.816, 394.865, 574.134, 8.369, 8.384, 0.92, 
  1249., 64.925, "", "", "", "", "", "", 33021., 4.081557*^6, 212.165, 1.716, 
  29086., 1.512, 0.261, 3.8, "tests performed", "", "", "", "", "", "", "", 
  "", "", 76.85, 1.9237682*^7, 85.129, 43., 17.85, 11.69, 23313.199, 5.7, 
  370.946, 9.74, 22.9, 37.1, "", 6.892, 76.05, 0.828}, 
 {"ROU", "Europe", "Romania", "2020-11-29", 471536., 5554., 7555.857, 11193., 
  148., 163.714, 24511.061, 288.704, 392.763, 581.827, 7.693, 8.51, 0.91, 
  1250., 64.977, "", "", "", "", 46444.925, 2414.268, "", "", "", "", 27974., 
  1.454, 0.27, 3.7, "tests performed", "", "", "", "", "", "", "", "", "", 
  76.85, 1.9237682*^7, 85.129, 43., 17.85, 11.69, 23313.199, 5.7, 370.946, 
  9.74, 22.9, 37.1, "", 6.892, 76.05, 0.828}, {"ROU", "Europe", "Romania", 
  "2020-11-30", 475362., 3826., 7501.429, 11331., 138., 164.857, 24709.942, 
  198.881, 389.934, 589., 7.173, 8.569, 0.89, 1251., 65.029, "", "", "", "", 
  "", "", "", 4.107567*^6, 213.517, "", 28412., 1.477, 0.264, 3.8, 
  "tests performed", "", "", "", "", "", "", "", "", "", 76.85, 1.9237682*^7, 
  85.129, 43., 17.85, 11.69, 23313.199, 5.7, 370.946, 9.74, 22.9, 37.1, "", 
  6.892, 76.05, 0.828}, {"ROU", "Europe", "Romania", "2020-12-01", 479634., 
  4272., 7004.143, 11530., 199., 165.286, 24932.006, 222.064, 364.085, 
  599.345, 10.344, 8.592, 0.87, 1259., 65.444, "", "", "", "", "", "", 
  14625., 4.122192*^6, 214.277, 0.76, 26110., 1.357, 0.268, 3.7, 
  "tests performed", "", "", "", "", "", "", "", "", "", 76.85, 1.9237682*^7, 
  85.129, 43., 17.85, 11.69, 23313.199, 5.7, 370.946, 9.74, 22.9, 37.1, "", 
  6.892, 76.05, 0.828}, {"ROU", "Europe", "Romania", "2020-12-02", 484550., 
  4916., 6315.143, 11665., 135., 160.571, 25187.546, 255.54, 328.269, 
  606.362, 7.017, 8.347, 0.88, 1260., 65.496, "", "", "", "", "", "", 15701., 
  4.137893*^6, 215.093, 0.816, 23271., 1.21, 0.271, 3.7, "tests performed", 
  "", "", "", "", "", "", "", "", "", 76.85, 1.9237682*^7, 85.129, 43., 
  17.85, 11.69, 23313.199, 5.7, 370.946, 9.74, 22.9, 37.1, "", 6.892, 76.05, 
  0.828}, {"ROU", "Europe", "Romania", "2020-12-03", 492211., 7661., 
  6123.143, 11876., 211., 166.286, 25585.775, 398.229, 318.289, 617.33, 
  10.968, 8.644, 0.9, 1252., 65.081, "", "", "", "", "", "", 32120., 
  4.170013*^6, 216.763, 1.67, 22589., 1.174, 0.271, 3.7, "tests performed", 
  "", "", "", "", "", "", "", "", "", 76.85, 1.9237682*^7, 85.129, 43., 
  17.85, 11.69, 23313.199, 5.7, 370.946, 9.74, 22.9, 37.1, "", 6.892, 76.05, 
  0.828}, {"ROU", "Europe", "Romania", "2020-12-04", 500273., 8062., 
  6060.714, 12052., 176., 166.857, 26004.848, 419.073, 315.044, 626.479, 
  9.149, 8.673, 0.93, 1275., 66.276, "", "", "", "", "", "", 35467., 
  4.20548*^6, 218.606, 1.844, 22421., 1.165, 0.27, 3.7, "tests performed", 
  "", "", "", "", "", "", "", "", "", 76.85, 1.9237682*^7, 85.129, 43., 
  17.85, 11.69, 23313.199, 5.7, 370.946, 9.74, 22.9, 37.1, "", 6.892, 76.05, 
  0.828}, {"ROU", "Europe", "Romania", "2020-12-05", 508345., 8072., 
  6051.857, 12186., 134., 163., 26424.441, 419.593, 314.583, 633.444, 6.965, 
  8.473, 0.94, 1280., 66.536, "", "", "", "", "", "", 32445., 4.237925*^6, 
  220.293, 1.687, 22338., 1.161, 0.271, 3.7, "tests performed", "", "", "", 
  "", "", "", "", "", "", 76.85, 1.9237682*^7, 85.129, 43., 17.85, 11.69, 
  23313.199, 5.7, 370.946, 9.74, 22.9, 37.1, "", 6.892, 76.05, 0.828}, 
 {"ROU", "Europe", "Romania", "2020-12-06", 513576., 5231., 6005.714, 12320., 
  134., 161., 26696.356, 271.914, 312.185, 640.41, 6.965, 8.369, 0.94, 1289., 
  67.004, "", "", "", "", 36526.921, 1898.717, 17556., 4.255481*^6, 221.205, 
  0.913, 22988., 1.195, 0.261, 3.8, "tests performed", "", "", "", "", "", 
  "", "", "", "", 76.85, 1.9237682*^7, 85.129, 43., 17.85, 11.69, 23313.199, 
  5.7, 370.946, 9.74, 22.9, 37.1, "", 6.892, 76.05, 0.828}, 
 {"ROU", "Europe", "Romania", "2020-12-07", 517236., 3660., 5982., 12447., 
  127., 159.429, 26886.607, 190.252, 310.952, 647.011, 6.602, 8.287, 0.94, 
  1280., 66.536, "", "", "", "", "", "", 8791., 4.264272*^6, 221.662, 0.457, 
  22386., 1.164, 0.267, 3.7, "tests performed", "", "", "", "", "", "", "", 
  "", "", 76.85, 1.9237682*^7, 85.129, 43., 17.85, 11.69, 23313.199, 5.7, 
  370.946, 9.74, 22.9, 37.1, "", 6.892, 76.05, 0.828}, 
 {"ROU", "Europe", "Romania", "2020-12-08", 524675., 7439., 6434.429, 12660., 
  213., 161.429, 27273.296, 386.689, 334.47, 658.083, 11.072, 8.391, 0.93, 
  1276., 66.328, "", "", "", "", "", "", 29400., 4.293672*^6, 223.191, 1.528, 
  24497., 1.273, 0.263, 3.8, "tests performed", "", "", "", "", "", "", "", 
  "", "", 76.85, 1.9237682*^7, 85.129, 43., 17.85, 11.69, 23313.199, 5.7, 
  370.946, 9.74, 22.9, 37.1, "", 6.892, 76.05, 0.828}, 
 {"ROU", "Europe", "Romania", "2020-12-09", 532040., 7365., 6784.286, 12821., 
  161., 165.143, 27656.139, 382.842, 352.656, 666.452, 8.369, 8.584, 0.92, 
  1271., 66.068, "", "", "", "", "", "", 31458., 4.32513*^6, 224.826, 1.635, 
  26748., 1.39, 0.254, 3.9, "tests performed", "", "", "", "", "", "", "", 
  "", "", 76.85, 1.9237682*^7, 85.129, 43., 17.85, 11.69, 23313.199, 5.7, 
  370.946, 9.74, 22.9, 37.1, "", 6.892, 76.05, 0.828}, 
 {"ROU", "Europe", "Romania", "2020-12-10", 539107., 7067., 6699.429, 12948., 
  127., 153.143, 28023.491, 367.352, 348.245, 673.054, 6.602, 7.961, 0.91, 
  1288., 66.952, "", "", "", "", "", "", 31437., 4.356567*^6, 226.46, 1.634, 
  26651., 1.385, 0.251, 4., "tests performed", "", "", "", "", "", "", "", 
  "", "", 76.85, 1.9237682*^7, 85.129, 43., 17.85, 11.69, 23313.199, 5.7, 
  370.946, 9.74, 22.9, 37.1, "", 6.892, 76.05, 0.828}, 
 {"ROU", "Europe", "Romania", "2020-12-11", 545567., 6460., 6470.571, 13116., 
  168., 152., 28359.29, 335.799, 336.349, 681.787, 8.733, 7.901, 0.91, 1299., 
  67.524, "", "", "", "", "", "", 30246., 4.386813*^6, 228.032, 1.572, 
  25905., 1.347, 0.25, 4., "tests performed", "", "", "", "", "", "", "", "", 
  "", 76.85, 1.9237682*^7, 85.129, 43., 17.85, 11.69, 23313.199, 5.7, 
  370.946, 9.74, 22.9, 37.1, "", 6.892, 76.05, 0.828}, 
 {"ROU", "Europe", "Romania", "2020-12-12", 551900., 6333., 6222.143, 13264., 
  148., 154., 28688.488, 329.198, 323.435, 689.48, 7.693, 8.005, 0.9, 1288., 
  66.952, "", "", "", "", "", "", 26399., 4.413212*^6, 229.405, 1.372, 
  25041., 1.302, 0.248, 4., "tests performed", "", "", "", "", "", "", "", 
  "", "", 76.85, 1.9237682*^7, 85.129, 43., 17.85, 11.69, 23313.199, 5.7, 
  370.946, 9.74, 22.9, 37.1, "", 6.892, 76.05, 0.828}, 
 {"ROU", "Europe", "Romania", "2020-12-13", 556335., 4435., 6108.429, 13385., 
  121., 152.143, 28919.025, 230.537, 317.524, 695.77, 6.29, 7.909, 0.89, 
  1289., 67.004, "", "", "", "", 8426.074, 437.998, 14859., 4.428071*^6, 
  230.177, 0.772, 24656., 1.282, 0.248, 4., "tests performed", "", "", "", 
  "", "", "", "", "", "", 76.85, 1.9237682*^7, 85.129, 43., 17.85, 11.69, 
  23313.199, 5.7, 370.946, 9.74, 22.9, 37.1, "", 6.892, 76.05, 0.828}, 
 {"ROU", "Europe", "Romania", "2020-12-14", 559587., 3252., 6050.143, 13494., 
  109., 149.571, 29088.068, 169.043, 314.494, 701.436, 5.666, 7.775, 0.88, 
  1289., 67.004, "", "", "", "", "", "", "", "", "", "", 25774., 1.34, 0.235, 
  4.3, "tests performed", "", "", "", "", "", "", "", "", "", 76.85, 
  1.9237682*^7, 85.129, 43., 17.85, 11.69, 23313.199, 5.7, 370.946, 9.74, 
  22.9, 37.1, "", 6.892, 76.05, 0.828}, {"ROU", "Europe", "Romania", 
  "2020-12-15", 565758., 6171., 5869., 13698., 204., 148.286, 29408.845, 
  320.777, 305.078, 712.04, 10.604, 7.708, 0.87, 1255., 65.237, "", "", "", 
  "", "", "", "", 4.461315*^6, 231.905, "", 23949., 1.245, 0.245, 4.1, 
  "tests performed", "", "", "", "", "", "", "", "", "", 76.85, 1.9237682*^7, 
  85.129, 43., 17.85, 11.69, 23313.199, 5.7, 370.946, 9.74, 22.9, 37.1, "", 
  6.892, 76.05, 0.828}, {"ROU", "Europe", "Romania", "2020-12-16", 571749., 
  5991., 5672.714, 13862., 164., 148.714, 29720.265, 311.42, 294.875, 
  720.565, 8.525, 7.73, 0.86, 1267., 65.86, "", "", "", "", "", "", 44601., 
  4.505916*^6, 234.223, 2.318, 25827., 1.343, 0.22, 4.6, "tests performed", 
  "", "", "", "", "", "", "", "", "", 76.85, 1.9237682*^7, 85.129, 43., 
  17.85, 11.69, 23313.199, 5.7, 370.946, 9.74, 22.9, 37.1, "", 6.892, 76.05, 
  0.828}, {"ROU", "Europe", "Romania", "2020-12-17", 577446., 5697., 5477., 
  13969., 107., 145.857, 30016.402, 296.138, 284.702, 726.127, 5.562, 7.582, 
  0.85, 1297., 67.42, "", "", "", "", "", "", 28281., 4.534197*^6, 235.694, 
  1.47, 25376., 1.319, 0.216, 4.6, "tests performed", "", "", "", "", "", "", 
  "", "", "", 76.85, 1.9237682*^7, 85.129, 43., 17.85, 11.69, 23313.199, 5.7, 
  370.946, 9.74, 22.9, 37.1, "", 6.892, 76.05, 0.828}, 
 {"ROU", "Europe", "Romania", "2020-12-18", 582786., 5340., 5317., 14157., 
  188., 148.714, 30293.982, 277.58, 276.385, 735.899, 9.772, 7.73, 0.85, 
  1270., 66.016, "", "", "", "", "", "", 27529., 4.561726*^6, 237.125, 1.431, 
  24988., 1.299, 0.213, 4.7, "tests performed", "", "", "", "", "", "", "", 
  "", "", 76.85, 1.9237682*^7, 85.129, 43., 17.85, 11.69, 23313.199, 5.7, 
  370.946, 9.74, 22.9, 37.1, "", 6.892, 76.05, 0.828}, 
 {"ROU", "Europe", "Romania", "2020-12-19", 587944., 5158., 5149.143, 14296., 
  139., 147.429, 30562.102, 268.12, 267.659, 743.125, 7.225, 7.664, 0.84, "", 
  "", "", "", "", "", "", "", 25826., 4.587552*^6, 238.467, 1.342, 24906., 
  1.295, 0.207, 4.8, "tests performed", "", "", "", "", "", "", "", "", "", 
  76.85, 1.9237682*^7, 85.129, 43., 17.85, 11.69, 23313.199, 5.7, 370.946, 
  9.74, 22.9, 37.1, "", 6.892, 76.05, 0.828}, {"ROU", "Europe", "Romania", 
  "2020-12-20", 591294., 3350., 4994.143, 14394., 98., 144.143, 30736.239, 
  174.137, 259.602, 748.219, 5.094, 7.493, 0.84, 1267., 65.86, "", "", "", 
  "", 7175.002, 372.966, "", "", "", "", 24174., 1.257, 0.207, 4.8, 
  "tests performed", "", "", "", "", "", "", "", "", "", 76.85, 1.9237682*^7, 
  85.129, 43., 17.85, 11.69, 23313.199, 5.7, 370.946, 9.74, 22.9, 37.1, "", 
  6.892, 76.05, 0.828}, {"ROU", "Europe", "Romania", "2020-12-21", 593783., 
  2489., 4885.143, 14481., 87., 141., 30865.621, 129.381, 253.936, 752.741, 
  4.522, 7.329, 0.83, 1255., 65.237, "", "", "", "", "", "", "", 4.60703*^6, 
  239.479, "", 23191., 1.205, 0.211, 4.7, "tests performed", "", "", "", "", 
  "", "", "", "", "", 76.85, 1.9237682*^7, 85.129, 43., 17.85, 11.69, 
  23313.199, 5.7, 370.946, 9.74, 22.9, 37.1, "", 6.892, 76.05, 0.828}, 
 {"ROU", "Europe", "Romania", "2020-12-22", 598792., 5009., 4719.143, 14636., 
  155., 134., 31125.995, 260.374, 245.307, 760.799, 8.057, 6.965, 0.82, 
  1252., 65.081, "", "", "", "", "", "", 23844., 4.630874*^6, 240.719, 1.239, 
  24223., 1.259, 0.195, 5.1, "tests performed", "", "", "", "", "", "", "", 
  "", "", 76.85, 1.9237682*^7, 85.129, 43., 17.85, 11.69, 23313.199, 5.7, 
  370.946, 9.74, 22.9, 37.1, "", 6.892, 76.05, 0.828}, 
 {"ROU", "Europe", "Romania", "2020-12-23", 604251., 5459., 4643.143, 14766., 
  130., 129.143, 31409.761, 283.766, 241.357, 767.556, 6.758, 6.713, 0.81, 
  1251., 65.029, "", "", "", "", "", "", 25840., 4.656714*^6, 242.062, 1.343, 
  21543., 1.12, 0.216, 4.6, "tests performed", "", "", "", "", "", "", "", 
  "", "", 76.85, 1.9237682*^7, 85.129, 43., 17.85, 11.69, 23313.199, 5.7, 
  370.946, 9.74, 22.9, 37.1, "", 6.892, 76.05, 0.828}, 
 {"ROU", "Europe", "Romania", "2020-12-24", 608561., 4310., 4445., 14912., 
  146., 134.714, 31633.801, 224.039, 231.057, 775.145, 7.589, 7.003, 0.8, 
  1234., 64.145, "", "", "", "", "", "", "", "", "", "", 21058., 1.095, 
  0.211, 4.7, "tests performed", "", "", "", "", "", "", "", "", "", 76.85, 
  1.9237682*^7, 85.129, 43., 17.85, 11.69, 23313.199, 5.7, 370.946, 9.74, 
  22.9, 37.1, "", 6.892, 76.05, 0.828}, {"ROU", "Europe", "Romania", 
  "2020-12-25", 612373., 3812., 4226.714, 15023., 111., 123.714, 31831.954, 
  198.153, 219.71, 780.915, 5.77, 6.431, 0.79, 1233., 64.093, "", "", "", "", 
  "", "", "", 4.70649*^6, 244.65, "", 20681., 1.075, 0.204, 4.9, 
  "tests performed", "", "", "", "", "", "", "", "", "", 76.85, 1.9237682*^7, 
  85.129, 43., 17.85, 11.69, 23313.199, 5.7, 370.946, 9.74, 22.9, 37.1, "", 
  6.892, 76.05, 0.828}, {"ROU", "Europe", "Romania", "2020-12-26", 613760., 
  1387., 3688., 15108., 85., 116., 31904.052, 72.098, 191.707, 785.334, 
  4.418, 6.03, 0.8, 1210., 62.897, "", "", "", "", "", "", "", "", "", "", 
  17858., 0.928, 0.207, 4.8, "tests performed", "", "", "", "", "", "", "", 
  "", "", 76.85, 1.9237682*^7, 85.129, 43., 17.85, 11.69, 23313.199, 5.7, 
  370.946, 9.74, 22.9, 37.1, "", 6.892, 76.05, 0.828}, 
 {"ROU", "Europe", "Romania", "2020-12-27", 615809., 2049., 3502.143, 15230., 
  122., 119.429, 32010.561, 106.51, 182.046, 791.675, 6.342, 6.208, 0.82, 
  1210., 62.897, "", "", "", "", 6647.501, 345.546, "", 4.718625*^6, 245.28, 
  "", 17333., 0.901, 0.202, 4.9, "tests performed", 965., 965., "", "", "", 
  0.01, 0.01, "", "", 76.85, 1.9237682*^7, 85.129, 43., 17.85, 11.69, 
  23313.199, 5.7, 370.946, 9.74, 22.9, 37.1, "", 6.892, 76.05, 0.828}, 
 {"ROU", "Europe", "Romania", "2020-12-28", 618429., 2620., 3520.857, 15334., 
  104., 121.857, 32146.752, 136.191, 183.019, 797.081, 5.406, 6.334, 0.85, 
  1197., 62.222, "", "", "", "", "", "", "", "", "", "", 18259., 0.949, 
  0.193, 5.2, "tests performed", 2066., 2066., "", 1101., 1101., 0.01, 0.01, 
  "", 57., 76.85, 1.9237682*^7, 85.129, 43., 17.85, 11.69, 23313.199, 5.7, 
  370.946, 9.74, 22.9, 37.1, "", 6.892, 76.05, 0.828}, 
 {"ROU", "Europe", "Romania", "2020-12-29", 623066., 4637., 3467.714, 15469., 
  135., 119., 32387.79, 241.037, 180.256, 804.099, 7.017, 6.186, 0.88, 1162., 
  60.402, "", "", "", "", "", "", "", 4.751057*^6, 246.966, "", 17169., 
  0.892, 0.202, 5., "tests performed", 2778., 2778., "", 712., 906., 0.01, 
  0.01, "", 47., 76.85, 1.9237682*^7, 85.129, 43., 17.85, 11.69, 23313.199, 
  5.7, 370.946, 9.74, 22.9, 37.1, "", 6.892, 76.05, 0.828}, 
 {"ROU", "Europe", "Romania", "2020-12-30", 627941., 4875., 3384.286, 15596., 
  127., 118.571, 32641.199, 253.409, 175.92, 810.701, 6.602, 6.163, 0.89, 
  1149., 59.727, "", "", "", "", "", "", 24864., 4.775921*^6, 248.259, 1.292, 
  17030., 0.885, 0.199, 5., "tests performed", 5666., 5666., "", 2888., 
  1567., 0.03, 0.03, "", 81., 76.85, 1.9237682*^7, 85.129, 43., 17.85, 11.69, 
  23313.199, 5.7, 370.946, 9.74, 22.9, 37.1, "", 6.892, 76.05, 0.828}, 
 {"ROU", "Europe", "Romania", "2020-12-31", 632263., 4322., 3386., 15767., 
  171., 122.143, 32865.862, 224.663, 176.009, 819.589, 8.889, 6.349, 0.9, 
  1130., 58.739, "", "", "", "", "", "", "", "", "", "", 16152., 0.84, 0.21, 
  4.8, "tests performed", 10289., 10289., "", 4623., 2331., 0.05, 0.05, "", 
  121., 76.85, 1.9237682*^7, 85.129, 43., 17.85, 11.69, 23313.199, 5.7, 
  370.946, 9.74, 22.9, 37.1, "", 6.892, 76.05, 0.828}, 
 {"ROU", "Europe", "Romania", "2021-01-01", 636201., 3938., 3404., 15841., 
  74., 116.857, 33070.564, 204.702, 176.944, 823.436, 3.847, 6.074, 0.91, 
  1111., 57.751, "", "", "", "", "", "", "", 4.813406*^6, 250.207, "", 
  15274., 0.794, 0.223, 4.5, "tests performed", 11656., 11656., "", 1367., 
  2138., 0.06, 0.06, "", 111., 76.85, 1.9237682*^7, 85.129, 43., 17.85, 
  11.69, 23313.199, 5.7, 370.946, 9.74, 22.9, 37.1, "", 6.892, 76.05, 0.828}, 
 {"ROU", "Europe", "Romania", "2021-01-02", 637395., 1194., 3376.429, 15919., 
  78., 115.857, 33132.63, 62.066, 175.511, 827.491, 4.055, 6.022, 0.92, 
  1117., 58.063, "", "", "", "", "", "", 4438., 4.817844*^6, 250.438, 0.231, 
  15041., 0.782, 0.224, 4.5, "tests performed", 13242., 13242., "", 1586., 
  2046., 0.07, 0.07, "", 106., 76.85, 1.9237682*^7, 85.129, 43., 17.85, 
  11.69, 23313.199, 5.7, 370.946, 9.74, 22.9, 37.1, "", 6.892, 76.05, 0.828}, 
 {"ROU", "Europe", "Romania", "2021-01-03", 640429., 3034., 3517.143, 15979., 
  60., 107., 33290.341, 157.711, 182.826, 830.609, 3.119, 5.562, 0.96, 1119., 
  58.167, "", "", "", "", 5333.727, 277.254, 9829., 4.827673*^6, 250.949, 
  0.511, 15578., 0.81, 0.226, 4.4, "tests performed", 13596., 13596., "", 
  354., 1804., 0.07, 0.07, "", 94., 76.85, 1.9237682*^7, 85.129, 43., 17.85, 
  11.69, 23313.199, 5.7, 370.946, 9.74, 22.9, 37.1, "", 6.892, 76.05, 0.828}, 
 {"ROU", "Europe", "Romania", "2021-01-04", 643559., 3130., 3590., 16057., 
  78., 103.286, 33453.043, 162.702, 186.613, 834.664, 4.055, 5.369, 0.99, 
  1100., 57.179, "", "", "", "", "", "", 9688., 4.837361*^6, 251.452, 0.504, 
  14646., 0.761, 0.245, 4.1, "tests performed", 25508., 25508., "", 11912., 
  3349., 0.13, 0.13, "", 174., 76.85, 1.9237682*^7, 85.129, 43., 17.85, 
  11.69, 23313.199, 5.7, 370.946, 9.74, 22.9, 37.1, "", 6.892, 76.05, 0.828}, 
 {"ROU", "Europe", "Romania", "2021-01-05", 648288., 4729., 3603.143, 16178., 
  121., 101.286, 33698.862, 245.82, 187.296, 840.954, 6.29, 5.265, 1.01, 
  1086., 56.452, "", "", "", "", "", "", 31022., 4.868383*^6, 253.065, 1.613, 
  16761., 0.871, 0.215, 4.7, "tests performed", 41609., 41609., "", 16101., 
  5547., 0.22, 0.22, "", 288., 76.85, 1.9237682*^7, 85.129, 43., 17.85, 
  11.69, 23313.199, 5.7, 370.946, 9.74, 22.9, 37.1, "", 6.892, 76.05, 0.828}, 
 {"ROU", "Europe", "Romania", "2021-01-06", 654007., 5719., 3723.714, 16299., 
  121., 100.429, 33996.144, 297.281, 193.564, 847.243, 6.29, 5.22, 1.02, 
  1070., 55.62, "", "", "", "", "", "", 34343., 4.902726*^6, 254.85, 1.785, 
  18115., 0.942, 0.206, 4.9, "tests performed", 58554., 58554., "", 16945., 
  7555., 0.3, 0.3, "", 393., 76.85, 1.9237682*^7, 85.129, 43., 17.85, 11.69, 
  23313.199, 5.7, 370.946, 9.74, 22.9, 37.1, "", 6.892, 76.05, 0.828}, 
 {"ROU", "Europe", "Romania", "2021-01-07", 658958., 4951., 3813.571, 16410., 
  111., 91.857, 34253.503, 257.359, 198.234, 853.013, 5.77, 4.775, 1.01, 
  1106., 57.491, "", "", "", "", "", "", 31393., 4.934119*^6, 256.482, 1.632, 
  19922., 1.036, 0.191, 5.2, "tests performed", 76400., 76400., "", 17846., 
  9444., 0.4, 0.4, "", 491., 76.85, 1.9237682*^7, 85.129, 43., 17.85, 11.69, 
  23313.199, 5.7, 370.946, 9.74, 22.9, 37.1, "", 6.892, 76.05, 0.828}, 
 {"ROU", "Europe", "Romania", "2021-01-08", 663799., 4841., 3942.571, 16506., 
  96., 95., 34505.145, 251.642, 204.94, 858.004, 4.99, 4.938, 1., 1100., 
  57.179, "", "", "", "", "", "", 39389., 4.973508*^6, 258.529, 2.047, 
  22872., 1.189, 0.172, 5.8, "tests performed", 92706., 92706., "", 16306., 
  11579., 0.48, 0.48, "", 602., 76.85, 1.9237682*^7, 85.129, 43., 17.85, 
  11.69, 23313.199, 5.7, 370.946, 9.74, 22.9, 37.1, "", 6.892, 76.05, 0.828}, 
 {"ROU", "Europe", "Romania", "2021-01-09", 668202., 4403., 4401., 16592., 
  86., 96.143, 34734.018, 228.874, 228.77, 862.474, 4.47, 4.998, 0.98, 1100., 
  57.179, "", "", "", "", "", "", 28319., 5.001827*^6, 260.002, 1.472, 
  26283., 1.366, 0.167, 6., "tests performed", 102301., 102301., "", 9595., 
  12723., 0.53, 0.53, "", 661., 76.85, 1.9237682*^7, 85.129, 43., 17.85, 
  11.69, 23313.199, 5.7, 370.946, 9.74, 22.9, 37.1, "", 6.892, 76.05, 0.828}, 
 {"ROU", "Europe", "Romania", "2021-01-10", 671284., 3082., 4407.857, 16654., 
  62., 96.429, 34894.225, 160.206, 229.126, 865.697, 3.223, 5.012, 0.95, 
  1065., 55.36, "", "", "", "", "", "", 15797., 5.017624*^6, 260.823, 0.821, 
  27136., 1.411, 0.162, 6.2, "tests performed", 108294., 108294., "", 5993., 
  13528., 0.56, 0.56, "", 703., 76.85, 1.9237682*^7, 85.129, 43., 17.85, 
  11.69, 23313.199, 5.7, 370.946, 9.74, 22.9, 37.1, "", 6.892, 76.05, 0.828}, 
 {"ROU", "Europe", "Romania", "2021-01-11", 673271., 1987., 4244.571, 16725., 
  71., 95.429, 34997.512, 103.287, 220.638, 869.387, 3.691, 4.961, 0.93, 
  1083., 56.296, "", "", "", "", "", "", "", "", "", "", 27988., 1.455, 
  0.152, 6.6, "tests performed", 125190., 125190., "", 16896., 14240., 0.65, 
  0.65, "", 740., 76.85, 1.9237682*^7, 85.129, 43., 17.85, 11.69, 23313.199, 
  5.7, 370.946, 9.74, 22.9, 37.1, "", 6.892, 76.05, 0.828}, 
 {"ROU", "Europe", "Romania", "2021-01-12", 676968., 3697., 4097.143, 16881., 
  156., 100.429, 35189.687, 192.175, 212.975, 877.497, 8.109, 5.22, 0.91, 
  1073., 55.776, "", "", "", "", "", "", "", 5.048928*^6, 262.45, "", 25792., 
  1.341, 0.159, 6.3, "tests performed", 140447., 140447., "", 15257., 14120., 
  0.73, 0.73, "", 734., 76.85, 1.9237682*^7, 85.129, 43., 17.85, 11.69, 
  23313.199, 5.7, 370.946, 9.74, 22.9, 37.1, "", 6.892, 76.05, 0.828}, 
 {"ROU", "Europe", "Romania", "2021-01-13", 681392., 4424., 3912.143, 16969., 
  88., 95.714, 35419.652, 229.965, 203.358, 882.071, 4.574, 4.975, 0.89, 
  1081., 56.192, "", "", "", "", "", "", 28592., 5.07752*^6, 263.936, 1.486, 
  24971., 1.298, 0.157, 6.4, "tests performed", 154268., 154268., "", 13821., 
  13673., 0.8, 0.8, "", 711., 76.85, 1.9237682*^7, 85.129, 43., 17.85, 11.69, 
  23313.199, 5.7, 370.946, 9.74, 22.9, 37.1, "", 6.892, 76.05, 0.828}, 
 {"ROU", "Europe", "Romania", "2021-01-14", 684917., 3525., 3708.429, 17035., 
  66., 89.286, 35602.886, 183.234, 192.769, 885.502, 3.431, 4.641, 0.87, "", 
  "", "", "", "", "", "", "", "", "", "", "", 24224., 1.259, 0.153, 6.5, 
  "tests performed", 154268., 154268., "", 0., 11124., 0.8, 0.8, "", 578., 
  76.85, 1.9237682*^7, 85.129, 43., 17.85, 11.69, 23313.199, 5.7, 370.946, 
  9.74, 22.9, 37.1, "", 6.892, 76.05, 0.828}, {"ROU", "Europe", "Romania", 
  "2021-01-15", 688270., 3353., 3495.857, 17098., 63., 84.571, 35777.179, 
  174.293, 181.719, 888.777, 3.275, 4.396, 0.86, 1091., 56.712, "", "", "", 
  "", "", "", "", 5.129855*^6, 266.657, "", 22335., 1.161, 0.157, 6.4, 
  "tests performed", 183669., 183669., "", 29401., 12995., 0.95, 0.95, "", 
  675., 76.85, 1.9237682*^7, 85.129, 43., 17.85, 11.69, 23313.199, 5.7, 
  370.946, 9.74, 22.9, 37.1, "", 6.892, 76.05, 0.828}, 
 {"ROU", "Europe", "Romania", "2021-01-16", 691488., 3218., 3326.571, 17164., 
  66., 81.714, 35944.455, 167.276, 172.92, 892.207, 3.431, 4.248, 0.86, 
  1089., 56.608, "", "", "", "", "", "", "", "", "", "", 20218., 1.051, 
  0.165, 6.1, "tests performed", 196090., 196090., "", 12421., 13398., 1.02, 
  1.02, "", 696., 76.85, 1.9237682*^7, 85.129, 43., 17.85, 11.69, 23313.199, 
  5.7, 370.946, 9.74, 22.9, 37.1, "", 6.892, 76.05, 0.828}, 
 {"ROU", "Europe", "Romania", "2021-01-17", 693644., 2156., 3194.286, 17221., 
  57., 81., 36056.527, 112.072, 166.043, 895.17, 2.963, 4.21, 0.85, 1076., 
  55.932, "", "", "", "", 8416.121, 437.481, "", "", "", "", 19890., 1.034, 
  0.161, 6.2, "tests performed", 204185., 203310., 875., 8095., 13699., 1.06, 
  1.06, 0., 712., 76.85, 1.9237682*^7, 85.129, 43., 17.85, 11.69, 23313.199, 
  5.7, 370.946, 9.74, 22.9, 37.1, "", 6.892, 76.05, 0.828}, 
 {"ROU", "Europe", "Romania", "2021-01-18", 695153., 1509., 3126., 17271., 
  50., 78., 36134.967, 78.44, 162.494, 897.769, 2.599, 4.055, 0.84, 1084., 
  56.348, "", "", "", "", "", "", "", 5.170357*^6, 268.762, "", 19583., 
  1.018, 0.16, 6.3, "tests performed", 235239., 233289., 1950., 31054., 
  15721., 1.22, 1.21, 0.01, 817., 76.85, 1.9237682*^7, 85.129, 43., 17.85, 
  11.69, 23313.199, 5.7, 370.946, 9.74, 22.9, 37.1, "", 6.892, 76.05, 0.828}, 
 {"ROU", "Europe", "Romania", "2021-01-19", 697898., 2745., 2990., 17369., 
  98., 69.714, 36277.655, 142.689, 155.424, 902.863, 5.094, 3.624, 0.83, 
  1050., 54.58, "", "", "", "", "", "", 23060., 5.193417*^6, 269.961, 1.199, 
  20641., 1.073, 0.145, 6.9, "tests performed", 270046., 267425., 2621., 
  34807., 18514., 1.4, 1.39, 0.01, 962., 76.85, 1.9237682*^7, 85.129, 43., 
  17.85, 11.69, 23313.199, 5.7, 370.946, 9.74, 22.9, 37.1, "", 6.892, 76.05, 
  0.828}, {"ROU", "Europe", "Romania", "2021-01-20", 700898., 3000., 
  2786.571, 17485., 116., 73.714, 36433.599, 155.944, 144.85, 908.893, 6.03, 
  3.832, 0.83, 1054., 54.788, "", "", "", "", "", "", 26783., 5.2202*^6, 
  271.353, 1.392, 20383., 1.06, 0.137, 7.3, "tests performed", 308384., 
  302571., 5813., 38338., 22017., 1.6, 1.57, 0.03, 1144., 76.85, 
  1.9237682*^7, 85.129, 43., 17.85, 11.69, 23313.199, 5.7, 370.946, 9.74, 
  22.9, 37.1, "", 6.892, 76.05, 0.828}, {"ROU", "Europe", "Romania", 
  "2021-01-21", 703776., 2878., 2694.143, 17554., 69., 74.143, 36583.202, 
  149.602, 140.045, 912.48, 3.587, 3.854, 0.84, 1005., 52.241, "", "", "", 
  "", "", "", 24552., 5.244752*^6, 272.629, 1.276, 20152., 1.048, 0.134, 7.5, 
  "tests performed", 348096., 338253., 9843., 39712., 27690., 1.81, 1.76, 
  0.05, 1439., 76.85, 1.9237682*^7, 85.129, 43., 17.85, 11.69, 23313.199, 
  5.7, 370.946, 9.74, 22.9, 37.1, "", 6.892, 76.05, 0.828}, 
 {"ROU", "Europe", "Romania", "2021-01-22", 706475., 2699., 2600.714, 17628., 
  74., 75.714, 36723.499, 140.298, 135.189, 916.327, 3.847, 3.936, 0.85, 
  997., 51.825, "", "", "", "", "", "", 23712., 5.268464*^6, 273.862, 1.233, 
  19801., 1.029, 0.131, 7.6, "tests performed", 385936., 374682., 11254., 
  37840., 28895., 2.01, 1.95, 0.06, 1502., 76.85, 1.9237682*^7, 85.129, 43., 
  17.85, 11.69, 23313.199, 5.7, 370.946, 9.74, 22.9, 37.1, "", 6.892, 76.05, 
  0.828}, {"ROU", "Europe", "Romania", "2021-01-23", 709194., 2719., 
  2529.429, 17722., 94., 79.714, 36864.836, 141.337, 131.483, 921.213, 4.886, 
  4.144, 0.87, 1016., 52.813, "", "", "", "", "", "", "", "", "", "", 20182., 
  1.049, 0.125, 8., "tests performed", 418885., 406007., 12878., 32949., 
  31828., 2.18, 2.11, 0.07, 1654., 76.85, 1.9237682*^7, 85.129, 43., 17.85, 
  11.69, 23313.199, 5.7, 370.946, 9.74, 22.9, 37.1, "", 6.892, 76.05, 0.828}, 
 {"ROU", "Europe", "Romania", "2021-01-24", 711010., 1816., 2480.857, 17776., 
  54., 79.286, 36959.234, 94.398, 128.958, 924.02, 2.807, 4.121, 0.88, 1020., 
  53.021, "", "", "", "", 4734.566, 246.109, "", 5.30079*^6, 275.542, "", 
  20562., 1.069, 0.121, 8.3, "tests performed", 446285., 433130., 13155., 
  27400., 34586., 2.32, 2.25, 0.07, 1798., 76.85, 1.9237682*^7, 85.129, 43., 
  17.85, 11.69, 23313.199, 5.7, 370.946, 9.74, 22.9, 37.1, "", 6.892, 76.05, 
  0.828}, {"ROU", "Europe", "Romania", "2021-01-25", 712561., 1551., 
  2486.857, 17841., 65., 81.429, 37039.858, 80.623, 129.27, 927.399, 3.379, 
  4.233, 0.89, 1017., 52.865, "", "", "", "", "", "", 5921., 5.306711*^6, 
  275.85, 0.308, 19479., 1.013, 0.128, 7.8, "tests performed", 484631., 
  459568., 25063., 38346., 35627., 2.52, 2.39, 0.13, 1852., 76.85, 
  1.9237682*^7, 85.129, 43., 17.85, 11.69, 23313.199, 5.7, 370.946, 9.74, 
  22.9, 37.1, "", 6.892, 76.05, 0.828}, {"ROU", "Europe", "Romania", 
  "2021-01-26", 715438., 2877., 2505.714, 17938., 97., 81.286, 37189.408, 
  149.55, 130.25, 932.441, 5.042, 4.225, 0.9, 1002., 52.085, "", "", "", "", 
  "", "", 22197., 5.328908*^6, 277.004, 1.154, 19356., 1.006, 0.129, 7.7, 
  "tests performed", 528378., 487712., 40666., 43747., 36905., 2.75, 2.54, 
  0.21, 1918., 76.85, 1.9237682*^7, 85.129, 43., 17.85, 11.69, 23313.199, 
  5.7, 370.946, 9.74, 22.9, 37.1, "", 6.892, 76.05, 0.828}, 
 {"ROU", "Europe", "Romania", "2021-01-27", 718612., 3174., 2530.571, 18015., 
  77., 75.714, 37354.396, 164.989, 131.542, 936.443, 4.003, 3.936, 0.91, 
  1025., 53.281, "", "", "", "", "", "", 25692., 5.3546*^6, 278.339, 1.336, 
  19200., 0.998, 0.132, 7.6, "tests performed", 570704., 513430., 57274., 
  42326., 37474., 2.97, 2.67, 0.3, 1948., 76.85, 1.9237682*^7, 85.129, 43., 
  17.85, 11.69, 23313.199, 5.7, 370.946, 9.74, 22.9, 37.1, "", 6.892, 76.05, 
  0.828}, {"ROU", "Europe", "Romania", "2021-01-28", 721513., 2901., 
  2533.857, 18105., 90., 78.714, 37505.194, 150.798, 131.713, 941.122, 4.678, 
  4.092, 0.91, 989., 51.41, "", "", "", "", "", "", 24847., 5.379447*^6, 
  279.631, 1.292, 19242., 1., 0.132, 7.6, "tests performed", 609396., 
  534347., 75049., 38692., 37329., 3.17, 2.78, 0.39, 1940., 76.85, 
  1.9237682*^7, 85.129, 43., 17.85, 11.69, 23313.199, 5.7, 370.946, 9.74, 
  22.9, 37.1, "", 6.892, 76.05, 0.828}, {"ROU", "Europe", "Romania", 
  "2021-01-29", 724250., 2737., 2539.286, 18196., 91., 81.143, 37647.467, 
  142.273, 131.995, 945.852, 4.73, 4.218, 0.92, 996., 51.773, "", "", "", "", 
  "", "", 25946., 5.405393*^6, 280.979, 1.349, 19561., 1.017, 0.13, 7.7, 
  "tests performed", 647000., 554925., 92075., 37604., 37295., 3.36, 2.88, 
  0.48, 1939., 76.85, 1.9237682*^7, 85.129, 43., 17.85, 11.69, 23313.199, 
  5.7, 370.946, 9.74, 22.9, 37.1, "", 6.892, 76.05, 0.828}, 
 {"ROU", "Europe", "Romania", "2021-01-30", 726918., 2668., 2532., 18264., 
  68., 77.429, 37786.153, 138.686, 131.617, 949.387, 3.535, 4.025, 0.92, 
  1018., 52.917, "", "", "", "", "", "", 26669., 5.432062*^6, 282.366, 1.386, 
  21062., 1.095, 0.12, 8.3, "tests performed", 672396., 571092., 101304., 
  25396., 36216., 3.5, 2.97, 0.53, 1883., 76.85, 1.9237682*^7, 85.129, 43., 
  17.85, 11.69, 23313.199, 5.7, 370.946, 9.74, 22.9, 37.1, "", 6.892, 76.05, 
  0.828}, {"ROU", "Europe", "Romania", "2021-01-31", 728743., 1825., 
  2533.286, 18335., 71., 79.857, 37881.019, 94.866, 131.684, 953.077, 3.691, 
  4.151, 0.92, 997., 51.825, "", "", "", "", 8487.781, 441.206, 11675., 
  5.443737*^6, 282.973, 0.607, 20421., 1.062, 0.124, 8.1, "tests performed", 
  691415., 585219., 106196., 19019., 35019., 3.59, 3.04, 0.55, 1820., 76.85, 
  1.9237682*^7, 85.129, 43., 17.85, 11.69, 23313.199, 5.7, 370.946, 9.74, 
  22.9, 37.1, "", 6.892, 76.05, 0.828}, {"ROU", "Europe", "Romania", 
  "2021-02-01", 730056., 1313., 2499.286, 18402., 67., 80.143, 37949.271, 
  68.251, 129.916, 956.56, 3.483, 4.166, 0.93, 971., 50.474, "", "", "", "", 
  "", "", 5801., 5.449538*^6, 283.274, 0.302, 20404., 1.061, 0.122, 8.2, 
  "tests performed", 721184., 598136., 123048., 29769., 33793., 3.75, 3.11, 
  0.64, 1757., 76.85, 1.9237682*^7, 85.129, 43., 17.85, 11.69, 23313.199, 
  5.7, 370.946, 9.74, 22.9, 37.1, "", 6.892, 76.05, 0.828}, 
 {"ROU", "Europe", "Romania", "2021-02-02", 732732., 2676., 2470.571, 18513., 
  111., 82.143, 38088.373, 139.102, 128.424, 962.33, 5.77, 4.27, 0.93, 967., 
  50.266, "", "", "", "", "", "", 23287., 5.472825*^6, 284.485, 1.21, 20560., 
  1.069, 0.12, 8.3, "tests performed", 748732., 610384., 138348., 27548., 
  31479., 3.89, 3.17, 0.72, 1636., 76.85, 1.9237682*^7, 85.129, 43., 17.85, 
  11.69, 23313.199, 5.7, 370.946, 9.74, 22.9, 37.1, "", 6.892, 76.05, 0.828}, 
 {"ROU", "Europe", "Romania", "2021-02-03", 735484., 2752., 2410.286, 18600., 
  87., 83.571, 38231.425, 143.053, 125.29, 966.852, 4.522, 4.344, 0.94, 
  1006., 52.293, "", "", "", "", "", "", 25550., 5.498375*^6, 285.813, 1.328, 
  20539., 1.068, 0.117, 8.5, "tests performed", 772202., 620177., 152025., 
  23470., 28785., 4.01, 3.22, 0.79, 1496., 76.85, 1.9237682*^7, 85.129, 43., 
  17.85, 11.69, 23313.199, 5.7, 370.946, 9.74, 22.9, 37.1, "", 6.892, 76.05, 
  0.828}, {"ROU", "Europe", "Romania", "2021-02-04", 738152., 2668., 2377., 
  18675., 75., 81.429, 38370.111, 138.686, 123.56, 970.751, 3.899, 4.233, 
  0.95, 984., 51.15, "", "", "", "", "", "", "", "", "", "", 20544., 1.068, 
  0.116, 8.6, "tests performed", 794795., 629280., 165515., 22593., 26486., 
  4.13, 3.27, 0.86, 1377., 76.85, 1.9237682*^7, 85.129, 43., 17.85, 11.69, 
  23313.199, 5.7, 370.946, 9.74, 22.9, 37.1, "", 6.892, 76.05, 0.828}, 
 {"ROU", "Europe", "Romania", "2021-02-05", 740732., 2580., 2354.571, 18748., 
  73., 78.857, 38504.223, 134.112, 122.394, 974.546, 3.795, 4.099, 0.96, 
  954., 49.59, "", "", "", "", "", "", "", 5.548136*^6, 288.399, "", 20392., 
  1.06, 0.115, 8.7, "tests performed", 821552., 638887., 182665., 26757., 
  24936., 4.27, 3.32, 0.95, 1296., 76.85, 1.9237682*^7, 85.129, 43., 17.85, 
  11.69, 23313.199, 5.7, 370.946, 9.74, 22.9, 37.1, "", 6.892, 76.05, 0.828}, 
 {"ROU", "Europe", "Romania", "2021-02-06", 743343., 2611., 2346.429, 18809., 
  61., 77.857, 38639.946, 135.723, 121.97, 977.717, 3.171, 4.047, 0.97, 963., 
  50.058, "", "", "", "", "", "", "", "", "", "", 18477., 0.96, 0.127, 7.9, 
  "tests performed", 840812., 647691., 193121., 19260., 24059., 4.37, 3.37, 
  1., 1251., 76.85, 1.9237682*^7, 85.129, 43., 17.85, 11.69, 23313.199, 5.7, 
  370.946, 9.74, 22.9, 37.1, "", 6.892, 76.05, 0.828}, 
 {"ROU", "Europe", "Romania", "2021-02-07", 745318., 1975., 2367.857, 18881., 
  72., 78., 38742.609, 102.663, 123.084, 981.459, 3.743, 4.055, 0.97, 966., 
  50.214, "", "", "", "", 2690.252, 139.843, "", "", "", "", 18705., 0.972, 
  0.127, 7.9, "tests performed", 856322., 656178., 200144., 15510., 23558., 
  4.45, 3.41, 1.04, 1225., 76.85, 1.9237682*^7, 85.129, 43., 17.85, 11.69, 
  23313.199, 5.7, 370.946, 9.74, 22.9, 37.1, "", 6.892, 76.05, 0.828}, 
 {"ROU", "Europe", "Romania", "2021-02-08", 746637., 1319., 2368.714, 18961., 
  80., 79.857, 38811.173, 68.563, 123.129, 985.618, 4.159, 4.151, 0.98, 958., 
  49.798, "", "", "", "", "", "", "", 5.587941*^6, 290.469, "", 19772., 
  1.028, 0.12, 8.3, "tests performed", 891348., 661063., 230285., 35026., 
  24309., 4.63, 3.44, 1.2, 1264., 76.85, 1.9237682*^7, 85.129, 43., 17.85, 
  11.69, 23313.199, 5.7, 370.946, 9.74, 22.9, 37.1, "", 6.892, 76.05, 0.828}, 
 {"ROU", "Europe", "Romania", "2021-02-09", 749434., 2797., 2386., 19056., 
  95., 77.571, 38956.565, 145.392, 124.027, 990.556, 4.938, 4.032, 0.98, 
  937., 48.706, "", "", "", "", "", "", "", "", "", "", 19919., 1.035, 0.12, 
  8.3, "tests performed", 930155., 666943., 263212., 38807., 25918., 4.84, 
  3.47, 1.37, 1347., 76.85, 1.9237682*^7, 85.129, 43., 17.85, 11.69, 
  23313.199, 5.7, 370.946, 9.74, 22.9, 37.1, "", 6.892, 76.05, 0.828}, 
 {"ROU", "Europe", "Romania", "2021-02-10", 752482., 3048., 2428.286, 19135., 
  79., 76.429, 39115.004, 158.439, 126.225, 994.662, 4.107, 3.973, 0.99, 
  955., 49.642, "", "", "", "", "", "", "", 5.636574*^6, 292.997, "", 19743., 
  1.026, 0.123, 8.1, "tests performed", 970967., 671449., 299518., 40812., 
  28395., 5.05, 3.49, 1.56, 1476., 76.85, 1.9237682*^7, 85.129, 43., 17.85, 
  11.69, 23313.199, 5.7, 370.946, 9.74, 22.9, 37.1, "", 6.892, 76.05, 0.828}, 
 {"ROU", "Europe", "Romania", "2021-02-11", 755126., 2644., 2424.857, 19200., 
  65., 75., 39252.442, 137.439, 126.047, 998.041, 3.379, 3.899, 0.99, 958., 
  49.798, "", "", "", "", "", "", "", "", "", "", 19714., 1.025, 0.123, 8.1, 
  "tests performed", 1.009421*^6, 675234., 334187., 38454., 30661., 5.25, 
  3.51, 1.74, 1594., 76.85, 1.9237682*^7, 85.129, 43., 17.85, 11.69, 
  23313.199, 5.7, 370.946, 9.74, 22.9, 37.1, "", 6.892, 76.05, 0.828}, 
 {"ROU", "Europe", "Romania", "2021-02-12", 757676., 2550., 2420.571, 19277., 
  77., 75.571, 39384.995, 132.552, 125.824, 1002.044, 4.003, 3.928, 0.99, 
  973., 50.578, "", "", "", "", "", "", "", 5.685927*^6, 295.562, "", 19684., 
  1.023, 0.123, 8.1, "tests performed", 1.048797*^6, 679333., 369464., 
  39376., 32464., 5.45, 3.53, 1.92, 1688., 76.85, 1.9237682*^7, 85.129, 43., 
  17.85, 11.69, 23313.199, 5.7, 370.946, 9.74, 22.9, 37.1, "", 6.892, 76.05, 
  0.828}, {"ROU", "Europe", "Romania", "2021-02-13", 760091., 2415., 
  2392.571, 19325., 48., 73.714, 39510.529, 125.535, 124.369, 1004.539, 
  2.495, 3.832, 1., 969., 50.37, "", "", "", "", "", "", "", "", "", "", 
  20194., 1.05, 0.118, 8.4, "tests performed", 1.084096*^6, 683347., 400749., 
  35299., 34755., 5.64, 3.55, 2.08, 1807., 76.85, 1.9237682*^7, 85.129, 43., 
  17.85, 11.69, 23313.199, 5.7, 370.946, 9.74, 22.9, 37.1, "", 6.892, 76.05, 
  0.828}, {"ROU", "Europe", "Romania", "2021-02-14", 761963., 1872., 
  2377.857, 19366., 41., 69.286, 39607.838, 97.309, 123.604, 1006.67, 2.131, 
  3.602, 1.01, 964., 50.11, "", "", "", "", 9633.353, 500.754, "", 
  5.719598*^6, 297.312, "", 20704., 1.076, 0.115, 8.7, "tests performed", 
  1.113975*^6, 686635., 427340., 29879., 36808., 5.79, 3.57, 2.22, 1913., 
  76.85, 1.9237682*^7, 85.129, 43., 17.85, 11.69, 23313.199, 5.7, 370.946, 
  9.74, 22.9, 37.1, "", 6.892, 76.05, 0.828}, {"ROU", "Europe", "Romania", 
  "2021-02-15", 763294., 1331., 2379.571, 19445., 79., 69.143, 39677.026, 
  69.187, 123.693, 1010.777, 4.107, 3.594, 1.02, 941., 48.914, "", "", "", 
  "", "", "", 5945., 5.725543*^6, 297.621, 0.309, 19657., 1.022, 0.121, 8.3, 
  "tests performed", 1.151112*^6, 696944., 454168., 37137., 37109., 5.98, 
  3.62, 2.36, 1929., 62.96, 1.9237682*^7, 85.129, 43., 17.85, 11.69, 
  23313.199, 5.7, 370.946, 9.74, 22.9, 37.1, "", 6.892, 76.05, 0.828}, 
 {"ROU", "Europe", "Romania", "2021-02-16", 765970., 2676., 2362.286, 19526., 
  81., 67.143, 39816.128, 139.102, 122.795, 1014.987, 4.21, 3.49, 1.03, 943., 
  49.018, "", "", "", "", "", "", 23978., 5.749521*^6, 298.868, 1.246, 
  19609., 1.019, 0.12, 8.3, "tests performed", 1.197089*^6, 715749., 481340., 
  45977., 38133., 6.22, 3.72, 2.5, 1982., 62.96, 1.9237682*^7, 85.129, 43., 
  17.85, 11.69, 23313.199, 5.7, 370.946, 9.74, 22.9, 37.1, "", 6.892, 76.05, 
  0.828}, {"ROU", "Europe", "Romania", "2021-02-17", 768785., 2815., 2329., 
  19588., 62., 64.714, 39962.455, 146.327, 121.064, 1018.21, 3.223, 3.364, 
  1.04, 935., 48.603, "", "", "", "", "", "", 27551., 5.777072*^6, 300.3, 
  1.432, 20071., 1.043, 0.116, 8.6, "tests performed", 1.240408*^6, 734929., 
  505479., 43319., 38492., 6.45, 3.82, 2.63, 2001., 62.96, 1.9237682*^7, 
  85.129, 43., 17.85, 11.69, 23313.199, 5.7, 370.946, 9.74, 22.9, 37.1, "", 
  6.892, 76.05, 0.828}, {"ROU", "Europe", "Romania", "2021-02-18", 771843., 
  3058., 2388.143, 19659., 71., 65.571, 40121.414, 158.959, 124.139, 
  1021.901, 3.691, 3.408, 1.06, 936., 48.655, "", "", "", "", "", "", 27599., 
  5.804671*^6, 301.734, 1.435, 20489., 1.065, 0.117, 8.6, "tests performed", 
  1.280228*^6, 753753., 526475., 39820., 38687., 6.65, 3.92, 2.74, 2011., 
  62.96, 1.9237682*^7, 85.129, 43., 17.85, 11.69, 23313.199, 5.7, 370.946, 
  9.74, 22.9, 37.1, "", 6.892, 76.05, 0.828}, {"ROU", "Europe", "Romania", 
  "2021-02-19", 774555., 2712., 2411.286, 19738., 79., 65.857, 40262.387, 
  140.973, 125.342, 1026.007, 4.107, 3.423, 1.08, 949., 49.33, "", "", "", 
  "", "", "", 26842., 5.831513*^6, 303.13, 1.395, 20798., 1.081, 0.116, 8.6, 
  "tests performed", 1.318355*^6, 771240., 547115., 38127., 38508., 6.85, 
  4.01, 2.84, 2002., 62.96, 1.9237682*^7, 85.129, 43., 17.85, 11.69, 
  23313.199, 5.7, 370.946, 9.74, 22.9, 37.1, "", 6.892, 76.05, 0.828}, 
 {"ROU", "Europe", "Romania", "2021-02-20", 777276., 2721., 2455., 19795., 
  57., 67.143, 40403.828, 141.441, 127.614, 1028.97, 2.963, 3.49, 1.09, "", 
  "", "", "", "", "", "", "", 30408., 5.861921*^6, 304.71, 1.581, 22737., 
  1.182, 0.108, 9.3, "tests performed", 1.351279*^6, 788508., 562771., 
  32924., 38169., 7.02, 4.1, 2.93, 1984., 62.96, 1.9237682*^7, 85.129, 43., 
  17.85, 11.69, 23313.199, 5.7, 370.946, 9.74, 22.9, 37.1, "", 6.892, 76.05, 
  0.828}, {"ROU", "Europe", "Romania", "2021-02-21", 779695., 2419., 
  2533.143, 19847., 52., 68.714, 40529.571, 125.743, 131.676, 1031.673, 
  2.703, 3.572, 1.11, "", "", "", "", "", "", 4623.094, 240.314, 12962., 
  5.874883*^6, 305.384, 0.674, 22184., 1.153, 0.114, 8.8, "tests performed", 
  1.379223*^6, 803098., 576125., 27944., 37893., 7.17, 4.17, 2.99, 1970., 
  73.15, 1.9237682*^7, 85.129, 43., 17.85, 11.69, 23313.199, 5.7, 370.946, 
  9.74, 22.9, 37.1, "", 6.892, 76.05, 0.828}, {"ROU", "Europe", "Romania", 
  "2021-02-22", 781329., 1634., 2576.429, 19894., 47., 64.143, 40614.509, 
  84.937, 133.926, 1034.116, 2.443, 3.334, 1.12, 972., 50.526, "", "", "", 
  "", "", "", 6279., 5.881162*^6, 305.711, 0.326, 22231., 1.156, 0.116, 8.6, 
  "tests performed", 1.409087*^6, 819447., 589640., 29864., 36854., 7.32, 
  4.26, 3.07, 1916., 73.15, 1.9237682*^7, 85.129, 43., 17.85, 11.69, 
  23313.199, 5.7, 370.946, 9.74, 22.9, 37.1, "", 6.892, 76.05, 0.828}, 
 {"ROU", "Europe", "Romania", "2021-02-23", 784711., 3382., 2677.286, 20013., 
  119., 69.571, 40790.309, 175.801, 139.169, 1040.302, 6.186, 3.616, 1.14, 
  978., 50.838, "", "", "", "", "", "", 23599., 5.904761*^6, 306.937, 1.227, 
  22177., 1.153, 0.121, 8.3, "tests performed", 1.438432*^6, 836860., 
  601572., 29345., 34478., 7.48, 4.35, 3.13, 1792., 73.15, 1.9237682*^7, 
  85.129, 43., 17.85, 11.69, 23313.199, 5.7, 370.946, 9.74, 22.9, 37.1, "", 
  6.892, 76.05, 0.828}, {"ROU", "Europe", "Romania", "2021-02-24", 788048., 
  3337., 2751.857, 20086., 73., 71.143, 40963.771, 173.462, 143.045, 
  1044.097, 3.795, 3.698, 1.15, 969., 50.37, "", "", "", "", "", "", 56447., 
  5.961208*^6, 309.871, 2.934, 26305., 1.367, 0.105, 9.6, "tests performed", 
  1.466649*^6, 855097., 611552., 28217., 32320., 7.62, 4.44, 3.18, 1680., 
  73.15, 1.9237682*^7, 85.129, 43., 17.85, 11.69, 23313.199, 5.7, 370.946, 
  9.74, 22.9, 37.1, "", 6.892, 76.05, 0.828}, {"ROU", "Europe", "Romania", 
  "2021-02-25", 791971., 3923., 2875.429, 20167., 81., 72.571, 41167.694, 
  203.923, 149.469, 1048.307, 4.21, 3.772, 1.16, 985., 51.202, "", "", "", 
  "", "", "", "", "", "", "", 24159., 1.256, 0.119, 8.4, "tests performed", 
  1.486907*^6, 872361., 614546., 20258., 29526., 7.73, 4.53, 3.19, 1535., 
  73.15, 1.9237682*^7, 85.129, 43., 17.85, 11.69, 23313.199, 5.7, 370.946, 
  9.74, 22.9, 37.1, "", 6.892, 76.05, 0.828}, {"ROU", "Europe", "Romania", 
  "2021-02-26", 795732., 3761., 3025.286, 20233., 66., 70.714, 41363.195, 
  195.502, 157.258, 1051.738, 3.431, 3.676, 1.17, 968., 50.318, "", "", "", 
  "", "", "", "", 5.986365*^6, 311.179, "", 22122., 1.15, 0.137, 7.3, 
  "tests performed", 1.506032*^6, 890068., 615964., 19125., 26811., 7.83, 
  4.63, 3.2, 1394., 73.15, 1.9237682*^7, 85.129, 43., 17.85, 11.69, 
  23313.199, 5.7, 370.946, 9.74, 22.9, 37.1, "", 6.892, 76.05, 0.828}, 
 {"ROU", "Europe", "Romania", "2021-02-27", 799164., 3432., 3126.857, 20287., 
  54., 70.286, 41541.595, 178.4, 162.538, 1054.545, 2.807, 3.654, 1.17, 997., 
  51.825, "", "", "", "", "", "", 23341., 6.009706*^6, 312.392, 1.213, 
  21112., 1.097, 0.148, 6.8, "tests performed", 1.521736*^6, 905142., 
  616594., 15704., 24351., 7.91, 4.71, 3.21, 1266., 73.15, 1.9237682*^7, 
  85.129, 43., 17.85, 11.69, 23313.199, 5.7, 370.946, 9.74, 22.9, 37.1, "", 
  6.892, 76.05, 0.828}, {"ROU", "Europe", "Romania", "2021-02-28", 801994., 
  2830., 3185.571, 20350., 63., 71.857, 41688.702, 147.107, 165.59, 1057.82, 
  3.275, 3.735, 1.17, 1006., 52.293, "", "", "", "", 7280.502, 378.45, 
  12941., 6.022647*^6, 313.065, 0.673, 21109., 1.097, 0.151, 6.6, 
  "tests performed", 1.532872*^6, 915761., 617111., 11136., 21950., 7.97, 
  4.76, 3.21, 1141., 73.15, 1.9237682*^7, 85.129, 43., 17.85, 11.69, 
  23313.199, 5.7, 370.946, 9.74, 22.9, 37.1, "", 6.892, 76.05, 0.828}, 
 {"ROU", "Europe", "Romania", "2021-03-01", 804090., 2096., 3251.571, 20403., 
  53., 72.714, 41797.655, 108.953, 169.021, 1060.575, 2.755, 3.78, 1.17, 
  1022., 53.125, "", "", "", "", "", "", 6616., 6.029263*^6, 313.409, 0.344, 
  21157., 1.1, 0.154, 6.5, "tests performed", 1.565021*^6, 946781., 618240., 
  32149., 22276., 8.14, 4.92, 3.21, 1158., 73.15, 1.9237682*^7, 85.129, 43., 
  17.85, 11.69, 23313.199, 5.7, 370.946, 9.74, 22.9, 37.1, "", 6.892, 76.05, 
  0.828}, {"ROU", "Europe", "Romania", "2021-03-02", 808040., 3950., 
  3332.714, 20509., 106., 70.857, 42002.981, 205.326, 173.239, 1066.085, 
  5.51, 3.683, 1.17, 1044., 54.268, "", "", "", "", "", "", 23396., 
  6.052659*^6, 314.625, 1.216, 21128., 1.098, 0.158, 6.3, "tests performed", 
  1.603179*^6, 983997., 619182., 38158., 23535., 8.33, 5.11, 3.22, 1223., 
  73.15, 1.9237682*^7, 85.129, 43., 17.85, 11.69, 23313.199, 5.7, 370.946, 
  9.74, 22.9, 37.1, "", 6.892, 76.05, 0.828}, {"ROU", "Europe", "Romania", 
  "2021-03-03", 812318., 4278., 3467.143, 20586., 77., 71.429, 42225.358, 
  222.376, 180.227, 1070.087, 4.003, 3.713, 1.17, 1032., 53.645, "", "", "", 
  "", "", "", 26617., 6.079276*^6, 316.009, 1.384, 16867., 0.877, 0.206, 4.9, 
  "tests performed", 1.641874*^6, 1.022066*^6, 619808., 38695., 25032., 8.53, 
  5.31, 3.22, 1301., 73.15, 1.9237682*^7, 85.129, 43., 17.85, 11.69, 
  23313.199, 5.7, 370.946, 9.74, 22.9, 37.1, "", 6.892, 76.05, 0.828}, 
 {"ROU", "Europe", "Romania", "2021-03-04", 816589., 4271., 3516.857, 20684., 
  98., 73.857, 42447.37, 222.012, 182.811, 1075.182, 5.094, 3.839, 1.17, 
  1070., 55.62, "", "", "", "", "", "", 26410., 6.105686*^6, 317.382, 1.373, 
  18843., 0.979, 0.187, 5.4, "tests performed", 1.685611*^6, 1.058452*^6, 
  627159., 43737., 28386., 8.76, 5.5, 3.26, 1476., 73.15, 1.9237682*^7, 
  85.129, 43., 17.85, 11.69, 23313.199, 5.7, 370.946, 9.74, 22.9, 37.1, "", 
  6.892, 76.05, 0.828}, {"ROU", "Europe", "Romania", "2021-03-05", 820931., 
  4342., 3599.857, 20785., 101., 78.857, 42673.073, 225.703, 187.125, 
  1080.432, 5.25, 4.099, 1.17, 1067., 55.464, "", "", "", "", "", "", 27868., 
  6.133554*^6, 318.83, 1.449, 21027., 1.093, 0.171, 5.8, "tests performed", 
  1.732964*^6, 1.096911*^6, 636053., 47353., 32419., 9.01, 5.7, 3.31, 1685., 
  73.15, 1.9237682*^7, 85.129, 43., 17.85, 11.69, 23313.199, 5.7, 370.946, 
  9.74, 22.9, 37.1, "", 6.892, 76.05, 0.828}, {"ROU", "Europe", "Romania", 
  "2021-03-06", 824995., 4064., 3690.143, 20854., 69., 81., 42884.325, 
  211.252, 191.818, 1084.018, 3.587, 4.21, 1.17, 1070., 55.62, "", "", "", 
  "", "", "", 25441., 6.158995*^6, 320.153, 1.322, 21327., 1.109, 0.173, 5.8, 
  "tests performed", 1.781602*^6, 1.136895*^6, 644707., 48638., 37124., 9.26, 
  5.91, 3.35, 1930., 73.15, 1.9237682*^7, 85.129, 43., 17.85, 11.69, 
  23313.199, 5.7, 370.946, 9.74, 22.9, 37.1, "", 6.892, 76.05, 0.828}, 
 {"ROU", "Europe", "Romania", "2021-03-07", 828283., 3288., 3755.571, 20900., 
  46., 78.571, 43055.239, 170.915, 195.22, 1086.409, 2.391, 4.084, 1.17, 
  1093., 56.816, "", "", "", "", "", "", 13079., 6.172074*^6, 320.833, 0.68, 
  21347., 1.11, 0.176, 5.7, "tests performed", 1.826786*^6, 1.174219*^6, 
  652567., 45184., 41988., 9.5, 6.1, 3.39, 2183., 73.15, 1.9237682*^7, 
  85.129, 43., 17.85, 11.69, 23313.199, 5.7, 370.946, 9.74, 22.9, 37.1, "", 
  6.892, 76.05, 0.828}, {"ROU", "Europe", "Romania", "2021-03-08", 830563., 
  2280., 3781.857, 20963., 63., 80., 43173.757, 118.517, 196.586, 1089.684, 
  3.275, 4.159, 1.17, 1098., 57.075, "", "", "", "", "", "", 7207., 
  6.179281*^6, 321.207, 0.375, 21431., 1.114, 0.176, 5.7, "tests performed", 
  1.870244*^6, 1.212503*^6, 657741., 43458., 43603., 9.72, 6.3, 3.42, 2267., 
  73.15, 1.9237682*^7, 85.129, 43., 17.85, 11.69, 23313.199, 5.7, 370.946, 
  9.74, 22.9, 37.1, "", 6.892, 76.05, 0.828}, {"ROU", "Europe", "Romania", 
  "2021-03-09", 835552., 4989., 3930.286, 21056., 93., 78.143, 43433.091, 
  259.335, 204.301, 1094.519, 4.834, 4.062, 1.17, 1126., 58.531, "", "", "", 
  "", "", "", "", "", "", "", 21916., 1.139, 0.179, 5.6, "tests performed", 
  1.918443*^6, 1.254801*^6, 663642., 48199., 45038., 9.97, 6.52, 3.45, 2341., 
  73.15, 1.9237682*^7, 85.129, 43., 17.85, 11.69, 23313.199, 5.7, 370.946, 
  9.74, 22.9, 37.1, "", 6.892, 76.05, 0.828}, {"ROU", "Europe", "Romania", 
  "2021-03-10", 840116., 4564., 3971.143, 21156., 100., 81.429, 43670.334, 
  237.243, 206.425, 1099.717, 5.198, 4.233, 1.18, 1140., 59.259, "", "", "", 
  "", "", "", "", "", "", "", 21941., 1.141, 0.181, 5.5, "tests performed", 
  1.969846*^6, 1.297161*^6, 672685., 51403., 46853., 10.24, 6.74, 3.5, 2435., 
  73.15, 1.9237682*^7, 85.129, 43., 17.85, 11.69, 23313.199, 5.7, 370.946, 
  9.74, 22.9, 37.1, "", 6.892, 76.05, 0.828}, {"ROU", "Europe", "Romania", 
  "2021-03-11", 845352., 5236., 4109., 21252., 96., 81.143, 43942.508, 
  272.174, 213.591, 1104.707, 4.99, 4.218, 1.18, 1171., 60.87, "", "", "", 
  "", "", "", "", "", "", "", 21995., 1.143, 0.187, 5.4, "tests performed", 
  2.019757*^6, 1.336828*^6, 682929., 49911., 47735., 10.5, 6.95, 3.55, 2481., 
  73.15, 1.9237682*^7, 85.129, 43., 17.85, 11.69, 23313.199, 5.7, 370.946, 
  9.74, 22.9, 37.1, "", 6.892, 76.05, 0.828}, {"ROU", "Europe", "Romania", 
  "2021-03-12", 850362., 5010., 4204.429, 21360., 108., 82.143, 44202.935, 
  260.426, 218.552, 1110.321, 5.614, 4.27, 1.18, 1166., 60.61, "", "", "", 
  "", "", "", "", 6.286442*^6, 326.778, "", 21841., 1.135, 0.193, 5.2, 
  "tests performed", 2.069143*^6, 1.375595*^6, 693548., 49386., 48026., 
  10.76, 7.15, 3.61, 2496., 73.15, 1.9237682*^7, 85.129, 43., 17.85, 11.69, 
  23313.199, 5.7, 370.946, 9.74, 22.9, 37.1, "", 6.892, 76.05, 0.828}, 
 {"ROU", "Europe", "Romania", "2021-03-13", 855326., 4964., 4333., 21439., 
  79., 83.571, 44460.97, 258.035, 225.235, 1114.427, 4.107, 4.344, 1.18, 
  1203., 62.534, "", "", "", "", "", "", "", "", "", "", 20190., 1.05, 0.215, 
  4.7, "tests performed", 2.117865*^6, 1.413636*^6, 704229., 48722., 48038., 
  11.01, 7.35, 3.66, 2497., 73.15, 1.9237682*^7, 85.129, 43., 17.85, 11.69, 
  23313.199, 5.7, 370.946, 9.74, 22.9, 37.1, "", 6.892, 76.05, 0.828}, 
 {"ROU", "Europe", "Romania", "2021-03-14", 859709., 4383., 4489.429, 21483., 
  44., 83.286, 44688.804, 227.834, 233.366, 1116.715, 2.287, 4.329, 1.18, 
  1232., 64.041, "", "", "", "", 8660.961, 450.208, "", "", "", "", 20306., 
  1.056, 0.221, 4.5, "tests performed", 2.160564*^6, 1.447358*^6, 713206., 
  42699., 47683., 11.23, 7.52, 3.71, 2479., 73.15, 1.9237682*^7, 85.129, 43., 
  17.85, 11.69, 23313.199, 5.7, 370.946, 9.74, 22.9, 37.1, "", 6.892, 76.05, 
  0.828}, {"ROU", "Europe", "Romania", "2021-03-15", 862681., 2972., 
  4588.286, 21565., 82., 86., 44843.292, 154.488, 238.505, 1120.977, 4.262, 
  4.47, 1.18, 1225., 63.677, "", "", "", "", "", "", "", 6.328098*^6, 
  328.943, "", 21260., 1.105, 0.216, 4.6, "tests performed", 2.21014*^6, 
  1.487184*^6, 722956., 49576., 48557., 11.49, 7.73, 3.76, 2524., 63.89, 
  1.9237682*^7, 85.129, 43., 17.85, 11.69, 23313.199, 5.7, 370.946, 9.74, 
  22.9, 37.1, "", 6.892, 76.05, 0.828}, {"ROU", "Europe", "Romania", 
  "2021-03-16", 868799., 6118., 4749.571, 21698., 133., 91.714, 45161.314, 
  318.022, 246.889, 1127.891, 6.914, 4.767, 1.18, 1226., 63.729, "", "", "", 
  "", "", "", "", "", "", "", 21635., 1.125, 0.22, 4.6, "tests performed", 
  2.270124*^6, 1.531483*^6, 738641., 59984., 50240., 11.8, 7.96, 3.84, 2612., 
  63.89, 1.9237682*^7, 85.129, 43., 17.85, 11.69, 23313.199, 5.7, 370.946, 
  9.74, 22.9, 37.1, "", 6.892, 76.05, 0.828}, {"ROU", "Europe", "Romania", 
  "2021-03-17", 874985., 6186., 4981.286, 21787., 89., 90.143, 45482.871, 
  321.556, 258.934, 1132.517, 4.626, 4.686, 1.17, 1266., 65.808, "", "", "", 
  "", "", "", "", "", "", "", 22010., 1.144, 0.226, 4.4, "tests performed", 
  2.324405*^6, 1.572466*^6, 751939., 54281., 50651., 12.08, 8.17, 3.91, 
  2633., 63.89, 1.9237682*^7, 85.129, 43., 17.85, 11.69, 23313.199, 5.7, 
  370.946, 9.74, 22.9, 37.1, "", 6.892, 76.05, 0.828}, 
 {"ROU", "Europe", "Romania", "2021-03-18", 881159., 6174., 5115.286, 21877., 
  90., 89.286, 45803.803, 320.933, 265.899, 1137.195, 4.678, 4.641, 1.16, 
  1286., 66.848, "", "", "", "", "", "", "", "", "", "", 22386., 1.164, 
  0.229, 4.4, "tests performed", 2.37633*^6, 1.615577*^6, 760753., 51925., 
  50939., 12.35, 8.4, 3.95, 2648., 63.89, 1.9237682*^7, 85.129, 43., 17.85, 
  11.69, 23313.199, 5.7, 370.946, 9.74, 22.9, 37.1, "", 6.892, 76.05, 0.828}, 
 {"ROU", "Europe", "Romania", "2021-03-19", 886752., 5593., 5198.571, 22020., 
  143., 94.286, 46094.535, 290.731, 270.229, 1144.629, 7.433, 4.901, 1.15, 
  1313., 68.251, "", "", "", "", "", "", "", 6.445769*^6, 335.06, "", 22761., 
  1.183, 0.228, 4.4, "tests performed", 2.426191*^6, 1.65827*^6, 767921., 
  49861., 51007., 12.61, 8.62, 3.99, 2651., 63.89, 1.9237682*^7, 85.129, 43., 
  17.85, 11.69, 23313.199, 5.7, 370.946, 9.74, 22.9, 37.1, "", 6.892, 76.05, 
  0.828}, {"ROU", "Europe", "Romania", "2021-03-20", 892848., 6096., 
  5360.286, 22132., 112., 99., 46411.413, 316.878, 278.635, 1150.45, 5.822, 
  5.146, 1.14, 1324., 68.823, "", "", "", "", "", "", "", "", "", "", 23111., 
  1.201, 0.232, 4.3, "tests performed", 2.477095*^6, 1.704448*^6, 772647., 
  50904., 51319., 12.88, 8.86, 4.02, 2668., 63.89, 1.9237682*^7, 85.129, 43., 
  17.85, 11.69, 23313.199, 5.7, 370.946, 9.74, 22.9, 37.1, "", 6.892, 76.05, 
  0.828}, {"ROU", "Europe", "Romania", "2021-03-21", 897115., 4267., 
  5343.714, 22208., 76., 103.571, 46633.217, 221.804, 277.773, 1154.401, 
  3.951, 5.384, 1.12, 1334., 69.343, "", "", "", "", "", "", "", "", "", "", 
  23462., 1.22, 0.228, 4.4, "tests performed", 2.521512*^6, 1.746105*^6, 
  775407., 44417., 51564., 13.11, 9.08, 4.03, 2680., 63.89, 1.9237682*^7, 
  85.129, 43., 17.85, 11.69, 23313.199, 5.7, 370.946, 9.74, 22.9, 37.1, "", 
  6.892, 76.05, 0.828}, {"ROU", "Europe", "Romania", "2021-03-22", 900858., 
  3743., 5453.857, 22268., 60., 100.429, 46827.783, 194.566, 283.499, 
  1157.52, 3.119, 5.22, 1.11, 1339., 69.603, "", "", "", "", "", "", "", 
  6.494782*^6, 337.607, "", 23812., 1.238, 0.229, 4.4, "tests performed", 
  2.568108*^6, 1.769379*^6, 798729., 46596., 51138., 13.35, 9.2, 4.15, 2658., 
  63.89, 1.9237682*^7, 85.129, 43., 17.85, 11.69, 23313.199, 5.7, 370.946, 
  9.74, 22.9, 37.1, "", 6.892, 76.05, 0.828}, {"ROU", "Europe", "Romania", 
  "2021-03-23", 907007., 6149., 5458.286, 22442., 174., 106.286, 47147.416, 
  319.633, 283.729, 1166.565, 9.045, 5.525, 1.1, 1367., 71.058, "", "", "", 
  "", "", "", "", "", "", "", 23493., 1.221, 0.232, 4.3, "tests performed", 
  2.62677*^6, 1.800681*^6, 826089., 58662., 50949., 13.65, 9.36, 4.29, 2648., 
  63.89, 1.9237682*^7, 85.129, 43., 17.85, 11.69, 23313.199, 5.7, 370.946, 
  9.74, 22.9, 37.1, "", 6.892, 76.05, 0.828}, {"ROU", "Europe", "Romania", 
  "2021-03-24", 913143., 6136., 5451.143, 22579., 137., 113.143, 47466.374, 
  318.957, 283.358, 1173.686, 7.121, 5.881, 1.09, 1351., 70.227, "", "", "", 
  "", "", "", "", 6.549158*^6, 340.434, "", 23175., 1.205, 0.235, 4.3, 
  "tests performed", 2.685878*^6, 1.831478*^6, 854400., 59108., 51639., 
  13.96, 9.52, 4.44, 2684., 63.89, 1.9237682*^7, 85.129, 43., 17.85, 11.69, 
  23313.199, 5.7, 370.946, 9.74, 22.9, 37.1, "", 6.892, 76.05, 0.828}, 
 {"ROU", "Europe", "Romania", "2021-03-25", 919794., 6651., 5519.286, 22719., 
  140., 120.286, 47812.101, 345.728, 286.9, 1180.963, 7.277, 6.253, 1.08, 
  1348., 70.071, "", "", "", "", "", "", "", "", "", "", 23259., 1.209, 
  0.237, 4.2, "tests performed", 2.744764*^6, 1.861647*^6, 883117., 58886., 
  52633., 14.27, 9.68, 4.59, 2736., 63.89, 1.9237682*^7, 85.129, 43., 17.85, 
  11.69, 23313.199, 5.7, 370.946, 9.74, 22.9, 37.1, "", 6.892, 76.05, 0.828}, 
 {"ROU", "Europe", "Romania", "2021-03-26", 926310., 6516., 5651.143, 22835., 
  116., 116.429, 48150.812, 338.71, 293.754, 1186.993, 6.03, 6.052, 1.07, 
  1364., 70.903, "", "", "", "", "", "", "", 6.609165*^6, 343.553, "", 
  23342., 1.213, 0.242, 4.1, "tests performed", 2.799895*^6, 1.888033*^6, 
  911862., 55131., 53386., 14.55, 9.81, 4.74, 2775., 63.89, 1.9237682*^7, 
  85.129, 43., 17.85, 11.69, 23313.199, 5.7, 370.946, 9.74, 22.9, 37.1, "", 
  6.892, 76.05, 0.828}, {"ROU", "Europe", "Romania", "2021-03-27", 932179., 
  5869., 5618.714, 22997., 162., 123.571, 48455.89, 305.078, 292.068, 
  1195.414, 8.421, 6.423, 1.06, 1373., 71.37, "", "", "", "", "", "", 25528., 
  6.634693*^6, 344.88, 1.327, 24655., 1.282, 0.228, 4.4, "tests performed", 
  2.858442*^6, 1.914885*^6, 943557., 58547., 54478., 14.86, 9.95, 4.9, 2832., 
  63.89, 1.9237682*^7, 85.129, 43., 17.85, 11.69, 23313.199, 5.7, 370.946, 
  9.74, 22.9, 37.1, "", 6.892, 76.05, 0.828}, {"ROU", "Europe", "Romania", 
  "2021-03-28", 936618., 4439., 5643.286, 23114., 117., 129.429, 48686.635, 
  230.745, 293.345, 1201.496, 6.082, 6.728, 1.04, 1386., 72.046, "", "", "", 
  "", "", "", 15385., 6.650078*^6, 345.68, 0.8, 24519., 1.275, 0.23, 4.3, 
  "tests performed", 2.913155*^6, 1.939485*^6, 973670., 54713., 55949., 
  15.14, 10.08, 5.06, 2908., 63.89, 1.9237682*^7, 85.129, 43., 17.85, 11.69, 
  23313.199, 5.7, 370.946, 9.74, 22.9, 37.1, "", 6.892, 76.05, 0.828}, 
 {"ROU", "Europe", "Romania", "2021-03-29", 940443., 3825., 5655., 23234., 
  120., 138., 48885.463, 198.829, 293.954, 1207.734, 6.238, 7.173, 1.03, "", 
  "", "", "", "", "", "", "", 8353., 6.658431*^6, 346.114, 0.434, 23378., 
  1.215, 0.242, 4.1, "tests performed", 2.965613*^6, 1.963149*^6, 
  1.002464*^6, 52458., 56786., 15.42, 10.2, 5.21, 2952., 63.89, 1.9237682*^7, 
  85.129, 43., 17.85, 11.69, 23313.199, 5.7, 370.946, 9.74, 22.9, 37.1, "", 
  6.892, 76.05, 0.828}, {"ROU", "Europe", "Romania", "2021-03-30", 946647., 
  6204., 5662.857, 23409., 175., 138.143, 49207.956, 322.492, 294.363, 
  1216.831, 9.097, 7.181, 1.01, 1405., 73.034, "", "", "", "", "", "", 
  27234., 6.685665*^6, 347.53, 1.416, 23385., 1.216, 0.242, 4.1, 
  "tests performed", 3.030031*^6, 1.990393*^6, 1.039638*^6, 64418., 57609., 
  15.75, 10.35, 5.4, 2995., 63.89, 1.9237682*^7, 85.129, 43., 17.85, 11.69, 
  23313.199, 5.7, 370.946, 9.74, 22.9, 37.1, "", 6.892, 76.05, 0.828}, 
 {"ROU", "Europe", "Romania", "2021-03-31", 952803., 6156., 5665.714, 23538., 
  129., 137., 49527.952, 319.997, 294.511, 1223.536, 6.706, 7.121, 1., 1412., 
  73.398, "", "", "", "", "", "", 29039., 6.714704*^6, 349.039, 1.509, 
  23649., 1.229, 0.24, 4.2, "tests performed", 3.088292*^6, 2.015307*^6, 
  1.072985*^6, 58261., 57488., 16.05, 10.48, 5.58, 2988., 63.89, 
  1.9237682*^7, 85.129, 43., 17.85, 11.69, 23313.199, 5.7, 370.946, 9.74, 
  22.9, 37.1, "", 6.892, 76.05, 0.828}, {"ROU", "Europe", "Romania", 
  "2021-04-01", 958918., 6115., 5589.143, 23674., 136., 136.429, 49845.818, 
  317.866, 290.531, 1230.606, 7.069, 7.092, 0.99, 1434., 74.541, "", "", "", 
  "", "", "", 29901., 6.744605*^6, 350.593, 1.554, 23635., 1.229, 0.236, 4.2, 
  "tests performed", 3.145907*^6, 2.040532*^6, 1.105375*^6, 57615., 57306., 
  16.35, 10.61, 5.75, 2979., 63.89, 1.9237682*^7, 85.129, 43., 17.85, 11.69, 
  23313.199, 5.7, 370.946, 9.74, 22.9, 37.1, "", 6.892, 76.05, 0.828}, 
 {"ROU", "Europe", "Romania", "2021-04-02", 964726., 5808., 5488., 23819., 
  145., 140.571, 50147.726, 301.907, 285.273, 1238.143, 7.537, 7.307, 0.97, 
  1454., 75.581, "", "", "", "", "", "", 29258., 6.773863*^6, 352.114, 1.521, 
  23528., 1.223, 0.233, 4.3, "tests performed", 3.203876*^6, 2.065575*^6, 
  1.138301*^6, 57969., 57712., 16.65, 10.74, 5.92, 3000., 63.89, 
  1.9237682*^7, 85.129, 43., 17.85, 11.69, 23313.199, 5.7, 370.946, 9.74, 
  22.9, 37.1, "", 6.892, 76.05, 0.828}, {"ROU", "Europe", "Romania", 
  "2021-04-03", 970224., 5498., 5435., 23973., 154., 139.429, 50433.519, 
  285.793, 282.518, 1246.148, 8.005, 7.248, 0.96, 1448., 75.269, "", "", "", 
  "", "", "", 26709., 6.800572*^6, 353.503, 1.388, 23697., 1.232, 0.229, 4.4, 
  "tests performed", 3.259301*^6, 2.090464*^6, 1.168837*^6, 55425., 57266., 
  16.94, 10.87, 6.08, 2977., 63.89, 1.9237682*^7, 85.129, 43., 17.85, 11.69, 
  23313.199, 5.7, 370.946, 9.74, 22.9, 37.1, "", 6.892, 76.05, 0.828}, 
 {"ROU", "Europe", "Romania", "2021-04-04", 974375., 4151., 5393.857, 24070., 
  97., 136.571, 50649.293, 215.774, 280.38, 1251.19, 5.042, 7.099, 0.95, 
  1456., 75.685, "", "", "", "", "", "", 15980., 6.816552*^6, 354.333, 0.831, 
  23782., 1.236, 0.227, 4.4, "tests performed", 3.307636*^6, 2.110922*^6, 
  1.196714*^6, 48335., 56354., 17.19, 10.97, 6.22, 2929., 63.89, 
  1.9237682*^7, 85.129, 43., 17.85, 11.69, 23313.199, 5.7, 370.946, 9.74, 
  22.9, 37.1, "", 6.892, 76.05, 0.828}, {"ROU", "Europe", "Romania", 
  "2021-04-05", 977986., 3611., 5363.286, 24190., 120., 136.571, 50836.998, 
  187.705, 278.791, 1257.428, 6.238, 7.099, 0.93, 1478., 76.828, "", "", "", 
  "", "", "", 8452., 6.825004*^6, 354.773, 0.439, 23796., 1.237, 0.225, 4.4, 
  "tests performed", 3.359006*^6, 2.132024*^6, 1.226982*^6, 51370., 56199., 
  17.46, 11.08, 6.38, 2921., 63.89, 1.9237682*^7, 85.129, 43., 17.85, 11.69, 
  23313.199, 5.7, 370.946, 9.74, 22.9, 37.1, "", 6.892, 76.05, 0.828}, 
 {"ROU", "Europe", "Romania", "2021-04-06", 983217., 5231., 5224.286, 24386., 
  196., 139.571, 51108.912, 271.914, 271.565, 1267.616, 10.188, 7.255, 0.91, 
  1466., 76.205, "", "", "", "", "", "", 24809., 6.849813*^6, 356.062, 1.29, 
  23450., 1.219, 0.223, 4.5, "tests performed", 3.413955*^6, 2.155906*^6, 
  1.258049*^6, 54949., 54846., 17.75, 11.21, 6.54, 2851., 63.89, 
  1.9237682*^7, 85.129, 43., 17.85, 11.69, 23313.199, 5.7, 370.946, 9.74, 
  22.9, 37.1, "", 6.892, 76.05, 0.828}, {"ROU", "Europe", "Romania", 
  "2021-04-07", 988624., 5407., 5117.286, 24561., 175., 146.143, 51389.975, 
  281.063, 266.003, 1276.713, 9.097, 7.597, 0.89, 1487., 77.296, "", "", "", 
  "", "", "", 28737., 6.87855*^6, 357.556, 1.494, 23407., 1.217, 0.219, 4.6, 
  "tests performed", 3.469294*^6, 2.180807*^6, 1.288487*^6, 55339., 54429., 
  18.03, 11.34, 6.7, 2829., 63.89, 1.9237682*^7, 85.129, 43., 17.85, 11.69, 
  23313.199, 5.7, 370.946, 9.74, 22.9, 37.1, "", 6.892, 76.05, 0.828}, 
 {"ROU", "Europe", "Romania", "2021-04-08", 993613., 4989., 4956.429, 24733., 
  172., 151.286, 51649.31, 259.335, 257.642, 1285.654, 8.941, 7.864, 0.88, 
  1495., 77.712, "", "", "", "", "", "", 29278., 6.907828*^6, 359.078, 1.522, 
  23318., 1.212, 0.213, 4.7, "tests performed", 3.526117*^6, 2.206254*^6, 
  1.319863*^6, 56823., 54316., 18.33, 11.47, 6.86, 2823., 63.89, 
  1.9237682*^7, 85.129, 43., 17.85, 11.69, 23313.199, 5.7, 370.946, 9.74, 
  22.9, 37.1, "", 6.892, 76.05, 0.828}, {"ROU", "Europe", "Romania", 
  "2021-04-09", 998555., 4942., 4832.714, 24867., 134., 149.714, 51906.202, 
  256.892, 251.211, 1292.619, 6.965, 7.782, 0.86, 1496., 77.764, "", "", "", 
  "", "", "", 28786., 6.936614*^6, 360.574, 1.496, 23250., 1.209, 0.208, 4.8, 
  "tests performed", 3.580406*^6, 2.228798*^6, 1.351608*^6, 54289., 53790., 
  18.61, 11.59, 7.03, 2796., 63.89, 1.9237682*^7, 85.129, 43., 17.85, 11.69, 
  23313.199, 5.7, 370.946, 9.74, 22.9, 37.1, "", 6.892, 76.05, 0.828}, 
 {"ROU", "Europe", "Romania", "2021-04-10", 1.002865*^6, 4310., 4663., 
  25006., 139., 147.571, 52130.241, 224.039, 242.389, 1299.845, 7.225, 7.671, 
  0.85, 1492., 77.556, "", "", "", "", "", "", 26044., 6.962658*^6, 361.928, 
  1.354, 23155., 1.204, 0.201, 5., "tests performed", 3.642345*^6, 
  2.258352*^6, 1.383993*^6, 61939., 54721., 18.93, 11.74, 7.19, 2844., 63.89, 
  1.9237682*^7, 85.129, 43., 17.85, 11.69, 23313.199, 5.7, 370.946, 9.74, 
  22.9, 37.1, "", 6.892, 76.05, 0.828}, {"ROU", "Europe", "Romania", 
  "2021-04-11", 1.006167*^6, 3302., 4541.714, 25135., 129., 152.143, 
  52301.883, 171.642, 236.084, 1306.55, 6.706, 7.909, 0.84, 1531., 79.583, 
  "", "", "", "", "", "", "", "", "", "", 22499., 1.17, 0.202, 5., 
  "tests performed", 3.699333*^6, 2.286546*^6, 1.412787*^6, 56988., 55957., 
  19.23, 11.89, 7.34, 2909., 63.89, 1.9237682*^7, 85.129, 43., 17.85, 11.69, 
  23313.199, 5.7, 370.946, 9.74, 22.9, 37.1, "", 6.892, 76.05, 0.828}, 
 {"ROU", "Europe", "Romania", "2021-04-12", 1.00849*^6, 2323., 4357.714, 
  25248., 113., 151.143, 52422.636, 120.753, 226.52, 1312.424, 5.874, 7.857, 
  0.82, 1529., 79.479, "", "", "", "", "", "", "", 6.985435*^6, 363.112, "", 
  22919., 1.191, 0.19, 5.3, "tests performed", 3.762214*^6, 2.326484*^6, 
  1.43573*^6, 62881., 57601., 19.56, 12.09, 7.46, 2994., 63.89, 1.9237682*^7, 
  85.129, 43., 17.85, 11.69, 23313.199, 5.7, 370.946, 9.74, 22.9, 37.1, "", 
  6.892, 76.05, 0.828}, {"ROU", "Europe", "Romania", "2021-04-13", 
  1.012373*^6, 3883., 4165.143, 25441., 193., 150.714, 52624.479, 201.843, 
  216.51, 1322.457, 10.032, 7.834, 0.81, 1530., 79.531, "", "", "", "", "", 
  "", 23890., 7.009325*^6, 364.354, 1.242, 22787., 1.184, 0.183, 5.5, 
  "tests performed", 3.838804*^6, 2.372655*^6, 1.466149*^6, 76590., 60693., 
  19.95, 12.33, 7.62, 3155., 63.89, 1.9237682*^7, 85.129, 43., 17.85, 11.69, 
  23313.199, 5.7, 370.946, 9.74, 22.9, 37.1, "", 6.892, 76.05, 0.828}, 
 {"ROU", "Europe", "Romania", "2021-04-14", 1.016449*^6, 4076., 3975., 
  25605., 164., 149.143, 52836.355, 211.876, 206.626, 1330.982, 8.525, 7.753, 
  0.79, 1521., 79.064, "", "", "", "", "", "", 26409., 7.035734*^6, 365.727, 
  1.373, 22455., 1.167, 0.177, 5.6, "tests performed", 3.918924*^6, 
  2.421982*^6, 1.496942*^6, 80120., 64233., 20.37, 12.59, 7.78, 3339., 63.89, 
  1.9237682*^7, 85.129, 43., 17.85, 11.69, 23313.199, 5.7, 370.946, 9.74, 
  22.9, 37.1, "", 6.892, 76.05, 0.828}, {"ROU", "Europe", "Romania", 
  "2021-04-15", 1.020301*^6, 3852., 3812.571, 25800., 195., 152.429, 
  53036.587, 200.232, 198.182, 1341.118, 10.136, 7.923, 0.78, 1518., 78.908, 
  "", "", "", "", "", "", 26132., 7.061866*^6, 367.085, 1.358, 22005., 1.144, 
  0.173, 5.8, "tests performed", 3.99898*^6, 2.471779*^6, 1.527201*^6, 
  80056., 67552., 20.79, 12.85, 7.94, 3511., 63.89, 1.9237682*^7, 85.129, 
  43., 17.85, 11.69, 23313.199, 5.7, 370.946, 9.74, 22.9, 37.1, "", 6.892, 
  76.05, 0.828}, {"ROU", "Europe", "Romania", "2021-04-16", 1.023565*^6, 
  3264., 3572.857, 25937., 137., 152.857, 53206.254, 169.667, 185.722, 
  1348.239, 7.121, 7.946, 0.77, 1493., 77.608, "", "", "", "", "", "", "", 
  "", "", "", 20349., 1.058, 0.176, 5.7, "tests performed", 4.078614*^6, 
  2.52362*^6, 1.554994*^6, 79634., 71173., 21.2, 13.12, 8.08, 3700., 63.89, 
  1.9237682*^7, 85.129, 43., 17.85, 11.69, 23313.199, 5.7, 370.946, 9.74, 
  22.9, 37.1, "", 6.892, 76.05, 0.828}, {"ROU", "Europe", "Romania", 
  "2021-04-17", 1.027039*^6, 3474., 3453.429, 26072., 135., 152.286, 
  53386.837, 180.583, 179.514, 1355.257, 7.017, 7.916, 0.77, 1505., 78.232, 
  "", "", "", "", "", "", "", "", "", "", 19084., 0.992, 0.181, 5.5, 
  "tests performed", 4.159792*^6, 2.578713*^6, 1.581079*^6, 81178., 73921., 
  21.62, 13.4, 8.22, 3843., 63.89, 1.9237682*^7, 85.129, 43., 17.85, 11.69, 
  23313.199, 5.7, 370.946, 9.74, 22.9, 37.1, "", 6.892, 76.05, 0.828}, 
 {"ROU", "Europe", "Romania", "2021-04-18", 1.029304*^6, 2265., 3305.286, 
  26232., 160., 156.714, 53504.575, 117.738, 171.813, 1363.574, 8.317, 8.146, 
  0.76, 1475., 76.672, "", "", "", "", "", "", "", "", "", "", 19912., 1.035, 
  0.166, 6., "tests performed", 4.231714*^6, 2.62681*^6, 1.604904*^6, 71922., 
  76054., 22., 13.65, 8.34, 3953., 63.89, 1.9237682*^7, 85.129, 43., 17.85, 
  11.69, 23313.199, 5.7, 370.946, 9.74, 22.9, 37.1, "", 6.892, 76.05, 0.828}, 
 {"ROU", "Europe", "Romania", "2021-04-19", 1.031072*^6, 1768., 3226., 
  26381., 149., 161.857, 53596.478, 91.903, 167.692, 1371.319, 7.745, 8.414, 
  0.75, 1448., 75.269, "", "", "", "", "", "", "", 7.130619*^6, 370.659, "", 
  20741., 1.078, 0.156, 6.4, "tests performed", 4.306981*^6, 2.675872*^6, 
  1.631109*^6, 75267., 77824., 22.39, 13.91, 8.48, 4045., 63.89, 
  1.9237682*^7, 85.129, 43., 17.85, 11.69, 23313.199, 5.7, 370.946, 9.74, 
  22.9, 37.1, "", 6.892, 76.05, 0.828}, {"ROU", "Europe", "Romania", 
  "2021-04-20", 1.034003*^6, 2931., 3090., 26618., 237., 168.143, 53748.835, 
  152.357, 160.622, 1383.639, 12.32, 8.74, 0.74, 1432., 74.437, "", "", "", 
  "", "", "", 23762., 7.154381*^6, 371.894, 1.235, 20722., 1.077, 0.149, 6.7, 
  "tests performed", 4.395865*^6, 2.737514*^6, 1.658351*^6, 88884., 79580., 
  22.85, 14.23, 8.62, 4137., 63.89, 1.9237682*^7, 85.129, 43., 17.85, 11.69, 
  23313.199, 5.7, 370.946, 9.74, 22.9, 37.1, "", 6.892, 76.05, 0.828}, 
 {"ROU", "Europe", "Romania", "2021-04-21", 1.037009*^6, 3006., 2937.143, 
  26793., 175., 169.714, 53905.091, 156.256, 152.677, 1392.735, 9.097, 8.822, 
  0.74, 1436., 74.645, "", "", "", "", "", "", 24562., 7.178943*^6, 373.171, 
  1.277, 20458., 1.063, 0.144, 7., "tests performed", 4.487643*^6, 
  2.80106*^6, 1.686583*^6, 91778., 81246., 23.33, 14.56, 8.77, 4223., 63.89, 
  1.9237682*^7, 85.129, 43., 17.85, 11.69, 23313.199, 5.7, 370.946, 9.74, 
  22.9, 37.1, "", 6.892, 76.05, 0.828}, {"ROU", "Europe", "Romania", 
  "2021-04-22", 1.039998*^6, 2989., 2813.857, 26943., 150., 163.286, 
  54060.463, 155.372, 146.268, 1400.533, 7.797, 8.488, 0.73, 1405., 73.034, 
  "", "", "", "", "", "", 24867., 7.20381*^6, 374.464, 1.293, 20278., 1.054, 
  0.139, 7.2, "tests performed", 4.57502*^6, 2.860598*^6, 1.714422*^6, 
  87377., 82291., 23.78, 14.87, 8.91, 4278., 63.89, 1.9237682*^7, 85.129, 
  43., 17.85, 11.69, 23313.199, 5.7, 370.946, 9.74, 22.9, 37.1, "", 6.892, 
  76.05, 0.828}, {"ROU", "Europe", "Romania", "2021-04-23", 1.042521*^6, 
  2523., 2708., 27113., 170., 168., 54191.612, 131.149, 140.765, 1409.369, 
  8.837, 8.733, 0.72, 1391., 72.306, "", "", "", "", "", "", 24386., 
  7.228196*^6, 375.731, 1.268, 21306., 1.108, 0.127, 7.9, "tests performed", 
  4.66542*^6, 2.9216*^6, 1.74382*^6, 90400., 83829., 24.25, 15.19, 9.06, 
  4358., 63.89, 1.9237682*^7, 85.129, 43., 17.85, 11.69, 23313.199, 5.7, 
  370.946, 9.74, 22.9, 37.1, "", 6.892, 76.05, 0.828}, 
 {"ROU", "Europe", "Romania", "2021-04-24", 1.044722*^6, 2201., 2526.143, 
  27267., 154., 170.714, 54306.023, 114.411, 131.312, 1417.375, 8.005, 8.874, 
  0.71, 1377., 71.578, "", "", "", "", "", "", 21675., 7.249871*^6, 376.858, 
  1.127, 21947., 1.141, 0.115, 8.7, "tests performed", 4.755099*^6, 
  2.983609*^6, 1.77149*^6, 89679., 85044., 24.72, 15.51, 9.21, 4421., 63.89, 
  1.9237682*^7, 85.129, 43., 17.85, 11.69, 23313.199, 5.7, 370.946, 9.74, 
  22.9, 37.1, "", 6.892, 76.05, 0.828}, {"ROU", "Europe", "Romania", 
  "2021-04-25", 1.046264*^6, 1542., 2422.857, 27394., 127., 166., 54386.178, 
  80.155, 125.943, 1423.976, 6.602, 8.629, 0.7, 1358., 70.591, "", "", "", 
  "", "", "", 12649., 7.26252*^6, 377.515, 0.658, 21298., 1.107, 0.114, 8.8, 
  "tests performed", 4.832203*^6, 3.037698*^6, 1.794505*^6, 77104., 85784., 
  25.12, 15.79, 9.33, 4459., 63.89, 1.9237682*^7, 85.129, 43., 17.85, 11.69, 
  23313.199, 5.7, 370.946, 9.74, 22.9, 37.1, "", 6.892, 76.05, 0.828}, 
 {"ROU", "Europe", "Romania", "2021-04-26", 1.04752*^6, 1256., 2349.714, 
  27511., 117., 161.429, 54451.467, 65.289, 122.141, 1430.058, 6.082, 8.391, 
  0.7, 1354., 70.383, "", "", "", "", "", "", 6599., 7.269119*^6, 377.858, 
  0.343, 19786., 1.029, 0.119, 8.4, "tests performed", 4.913012*^6, 
  3.092378*^6, 1.820634*^6, 80809., 86576., 25.54, 16.07, 9.46, 4500., 61.11, 
  1.9237682*^7, 85.129, 43., 17.85, 11.69, 23313.199, 5.7, 370.946, 9.74, 
  22.9, 37.1, "", 6.892, 76.05, 0.828}, {"ROU", "Europe", "Romania", 
  "2021-04-27", 1.049539*^6, 2019., 2219.429, 27683., 172., 152.143, 
  54556.417, 104.95, 115.369, 1438.999, 8.941, 7.909, 0.69, 1336., 69.447, 
  "", "", "", "", "", "", 22024., 7.291143*^6, 379.003, 1.145, 19537., 1.016, 
  0.114, 8.8, "tests performed", 4.997659*^6, 3.147573*^6, 1.850086*^6, 
  84647., 85971., 25.98, 16.36, 9.62, 4469., 61.11, 1.9237682*^7, 85.129, 
  43., 17.85, 11.69, 23313.199, 5.7, 370.946, 9.74, 22.9, 37.1, "", 6.892, 
  76.05, 0.828}, {"ROU", "Europe", "Romania", "2021-04-28", 1.051779*^6, 
  2240., 2110., 27833., 150., 148.571, 54672.855, 116.438, 109.681, 1446.796, 
  7.797, 7.723, 0.68, 1325., 68.875, "", "", "", "", "", "", 25253., 
  7.316396*^6, 380.316, 1.313, 19636., 1.021, 0.107, 9.3, "tests performed", 
  5.081449*^6, 3.201106*^6, 1.880343*^6, 83790., 84829., 26.41, 16.64, 9.77, 
  4410., 61.11, 1.9237682*^7, 85.129, 43., 17.85, 11.69, 23313.199, 5.7, 
  370.946, 9.74, 22.9, 37.1, "", 6.892, 76.05, 0.828}, 
 {"ROU", "Europe", "Romania", "2021-04-29", 1.053629*^6, 1850., 1947.286, 
  27971., 138., 146.857, 54769.021, 96.165, 101.222, 1453.969, 7.173, 7.634, 
  0.67, 1295., 67.316, "", "", "", "", "", "", 25351., 7.341747*^6, 381.634, 
  1.318, 19705., 1.024, 0.099, 10.1, "tests performed", 5.16184*^6, 
  3.252247*^6, 1.909593*^6, 80391., 83831., 26.83, 16.91, 9.93, 4358., 61.11, 
  1.9237682*^7, 85.129, 43., 17.85, 11.69, 23313.199, 5.7, 370.946, 9.74, 
  22.9, 37.1, "", 6.892, 76.05, 0.828}, {"ROU", "Europe", "Romania", 
  "2021-04-30", 1.055265*^6, 1636., 1820.571, 28109., 138., 142.286, 
  54854.062, 85.041, 94.636, 1461.143, 7.173, 7.396, 0.67, 1284., 66.744, "", 
  "", "", "", "", "", 23385., 7.365132*^6, 382.849, 1.216, 19562., 1.017, 
  0.093, 10.7, "tests performed", 5.240452*^6, 3.303419*^6, 1.937033*^6, 
  78612., 82147., 27.24, 17.17, 10.07, 4270., 61.11, 1.9237682*^7, 85.129, 
  43., 17.85, 11.69, 23313.199, 5.7, 370.946, 9.74, 22.9, 37.1, "", 6.892, 
  76.05, 0.828}, {"ROU", "Europe", "Romania", "2021-05-01", 1.056572*^6, 
  1307., 1692.857, 28194., 85., 132.429, 54922.002, 67.94, 87.997, 1465.561, 
  4.418, 6.884, 0.66, 1277., 66.38, "", "", "", "", "", "", 11111., 
  7.376243*^6, 383.427, 0.578, 18053., 0.938, 0.094, 10.7, "tests performed", 
  5.300469*^6, 3.33683*^6, 1.963639*^6, 60017., 77910., 27.55, 17.35, 10.21, 
  4050., 61.11, 1.9237682*^7, 85.129, 43., 17.85, 11.69, 23313.199, 5.7, 
  370.946, 9.74, 22.9, 37.1, "", 6.892, 76.05, 0.828}, 
 {"ROU", "Europe", "Romania", "2021-05-02", 1.057655*^6, 1083., 1627.286, 
  28282., 88., 126.857, 54978.297, 56.296, 84.588, 1470.136, 4.574, 6.594, 
  0.66, 1253., 65.133, "", "", "", "", 6375.789, 331.422, 7886., 7.384129*^6, 
  383.837, 0.41, 17373., 0.903, 0.094, 10.7, "tests performed", 5.341742*^6, 
  3.355073*^6, 1.986669*^6, 41273., 72791., 27.77, 17.44, 10.33, 3784., 
  61.11, 1.9237682*^7, 85.129, 43., 17.85, 11.69, 23313.199, 5.7, 370.946, 
  9.74, 22.9, 37.1, "", 6.892, 76.05, 0.828}, {"ROU", "Europe", "Romania", 
  "2021-05-03", 1.058337*^6, 682., 1545.286, 28380., 98., 124.143, 55013.749, 
  35.451, 80.326, 1475.23, 5.094, 6.453, 0.67, 1214., 63.105, "", "", "", "", 
  "", "", 2733., 7.386862*^6, 383.979, 0.142, 16820., 0.874, 0.092, 10.9, 
  "tests performed", 5.408309*^6, 3.378699*^6, 2.02961*^6, 66567., 70757., 
  28.11, 17.56, 10.55, 3678., 61.11, 1.9237682*^7, 85.129, 43., 17.85, 11.69, 
  23313.199, 5.7, 370.946, 9.74, 22.9, 37.1, "", 6.892, 76.05, 0.828}, 
 {"ROU", "Europe", "Romania", "2021-05-04", 1.059331*^6, 994., 1398.857, 
  28474., 94., 113., 55065.418, 51.669, 72.714, 1480.116, 4.886, 5.874, 0.67, 
  1190., 61.858, "", "", "", "", "", "", 9124., 7.395986*^6, 384.453, 0.474, 
  14978., 0.779, 0.093, 10.7, "tests performed", 5.493913*^6, 3.411328*^6, 
  2.08263*^6, 85604., 70893., 28.56, 17.73, 10.83, 3685., 61.11, 
  1.9237682*^7, 85.129, 43., 17.85, 11.69, 23313.199, 5.7, 370.946, 9.74, 
  22.9, 37.1, "", 6.892, 76.05, 0.828}, {"ROU", "Europe", "Romania", 
  "2021-05-05", 1.060895*^6, 1564., 1302.286, 28616., 142., 111.857, 
  55146.717, 81.299, 67.695, 1487.497, 7.381, 5.814, 0.69, 1121., 58.271, "", 
  "", "", "", "", "", 24559., 7.420545*^6, 385.73, 1.277, 14878., 0.773, 
  0.088, 11.4, "tests performed", 5.588267*^6, 3.449831*^6, 2.138703*^6, 
  94354., 72403., 29.05, 17.93, 11.12, 3764., 61.11, 1.9237682*^7, 85.129, 
  43., 17.85, 11.69, 23313.199, 5.7, 370.946, 9.74, 22.9, 37.1, "", 6.892, 
  76.05, 0.828}, {"ROU", "Europe", "Romania", "2021-05-06", 1.062527*^6, 
  1632., 1271.143, 28710., 94., 105.571, 55231.55, 84.834, 66.076, 1492.384, 
  4.886, 5.488, 0.7, 1100., 57.179, "", "", "", "", "", "", 25852., 
  7.446397*^6, 387.074, 1.344, 14950., 0.777, 0.085, 11.8, "tests performed", 
  5.688721*^6, 3.491189*^6, 2.198691*^6, 100454., 75269., 29.57, 18.15, 
  11.43, 3913., 61.11, 1.9237682*^7, 85.129, 43., 17.85, 11.69, 23313.199, 
  5.7, 370.946, 9.74, 22.9, 37.1, "", 6.892, 76.05, 0.828}, 
 {"ROU", "Europe", "Romania", "2021-05-07", 1.063949*^6, 1422., 1240.571, 
  28799., 89., 98.571, 55305.468, 73.917, 64.487, 1497.01, 4.626, 5.124, 0.7, 
  1041., 54.113, "", "", "", "", "", "", 26443., 7.47284*^6, 388.448, 1.375, 
  15387., 0.8, 0.081, 12.4, "tests performed", 5.781222*^6, 3.529427*^6, 
  2.254449*^6, 92501., 77253., 30.05, 18.35, 11.72, 4016., 61.11, 
  1.9237682*^7, 85.129, 43., 17.85, 11.69, 23313.199, 5.7, 370.946, 9.74, 
  22.9, 37.1, "", 6.892, 76.05, 0.828}, {"ROU", "Europe", "Romania", 
  "2021-05-08", 1.065254*^6, 1305., 1240.286, 28903., 104., 101.286, 
  55373.303, 67.836, 64.472, 1502.416, 5.406, 5.265, 0.7, 1026., 53.333, "", 
  "", "", "", "", "", 24636., 7.497476*^6, 389.729, 1.281, 17319., 0.9, 
  0.072, 14., "tests performed", 5.891855*^6, 3.580368*^6, 2.314812*^6, 
  110633., 84484., 30.63, 18.61, 12.03, 4392., 61.11, 1.9237682*^7, 85.129, 
  43., 17.85, 11.69, 23313.199, 5.7, 370.946, 9.74, 22.9, 37.1, "", 6.892, 
  76.05, 0.828}, {"ROU", "Europe", "Romania", "2021-05-09", 1.066111*^6, 
  857., 1208., 28966., 63., 97.714, 55417.851, 44.548, 62.793, 1505.691, 
  3.275, 5.079, 0.69, 984., 51.15, "", "", "", "", 3386.951, 176.058, 14654., 
  7.51213*^6, 390.49, 0.762, 18286., 0.951, 0.066, 15.1, "tests performed", 
  5.995792*^6, 3.629484*^6, 2.369835*^6, 103937., 93436., 31.17, 18.87, 
  12.32, 4857., 61.11, 1.9237682*^7, 85.129, 43., 17.85, 11.69, 23313.199, 
  5.7, 370.946, 9.74, 22.9, 37.1, "", 6.892, 76.05, 0.828}, 
 {"ROU", "Europe", "Romania", "2021-05-10", 1.066731*^6, 620., 1199.143, 
  29034., 68., 93.429, 55450.08, 32.228, 62.333, 1509.225, 3.535, 4.857, 
  0.68, 962., 50.006, "", "", "", "", "", "", 5992., 7.518122*^6, 390.802, 
  0.311, 18751., 0.975, 0.064, 15.6, "tests performed", 6.095252*^6, 
  3.672354*^6, 2.428168*^6, 99460., 98135., 31.68, 19.09, 12.62, 5101., 
  61.11, 1.9237682*^7, 85.129, 43., 17.85, 11.69, 23313.199, 5.7, 370.946, 
  9.74, 22.9, 37.1, "", 6.892, 76.05, 0.828}, {"ROU", "Europe", "Romania", 
  "2021-05-11", 1.067887*^6, 1156., 1222.286, 29135., 101., 94.429, 55510.17, 
  60.09, 63.536, 1514.476, 5.25, 4.909, 0.67, 919., 47.771, "", "", "", "", 
  "", "", 23023., 7.541145*^6, 391.999, 1.197, 20737., 1.078, 0.059, 17., 
  "tests performed", 6.201096*^6, 3.711304*^6, 2.498443*^6, 105844., 101026., 
  32.23, 19.29, 12.99, 5251., 61.11, 1.9237682*^7, 85.129, 43., 17.85, 11.69, 
  23313.199, 5.7, 370.946, 9.74, 22.9, 37.1, "", 6.892, 76.05, 0.828}, 
 {"ROU", "Europe", "Romania", "2021-05-12", 1.068817*^6, 930., 1131.714, 
  29233., 98., 88.143, 55558.513, 48.343, 58.828, 1519.57, 5.094, 4.582, 
  0.66, 874., 45.432, "", "", "", "", "", "", 24307., 7.565452*^6, 393.262, 
  1.264, 20701., 1.076, 0.055, 18.3, "tests performed", 6.30585*^6, 
  3.750015*^6, 2.568497*^6, 104754., 102512., 32.78, 19.49, 13.35, 5329., 
  61.11, 1.9237682*^7, 85.129, 43., 17.85, 11.69, 23313.199, 5.7, 370.946, 
  9.74, 22.9, 37.1, "", 6.892, 76.05, 0.828}, {"ROU", "Europe", "Romania", 
  "2021-05-13", 1.06977*^6, 953., 1034.714, 29308., 75., 85.429, 55608.051, 
  49.538, 53.786, 1523.468, 3.899, 4.441, 0.65, 829., 43.093, "", "", "", "", 
  "", "", 22532., 7.587984*^6, 394.433, 1.171, 20227., 1.051, 0.051, 19.5, 
  "tests performed", 6.409083*^6, 3.789351*^6, 2.636935*^6, 103233., 102909., 
  33.32, 19.7, 13.71, 5349., 61.11, 1.9237682*^7, 85.129, 43., 17.85, 11.69, 
  23313.199, 5.7, 370.946, 9.74, 22.9, 37.1, "", 6.892, 76.05, 0.828}, 
 {"ROU", "Europe", "Romania", "2021-05-14", 1.070605*^6, 835., 950.857, 
  29413., 105., 87.714, 55651.455, 43.404, 49.427, 1528.926, 5.458, 4.56, 
  0.64, 809., 42.053, "", "", "", "", "", "", 22705., 7.610689*^6, 395.614, 
  1.18, 19693., 1.024, 0.048, 20.7, "tests performed", 6.519397*^6, 
  3.834311*^6, 2.708201*^6, 110314., 105454., 33.89, 19.93, 14.08, 5482., 
  61.11, 1.9237682*^7, 85.129, 43., 17.85, 11.69, 23313.199, 5.7, 370.946, 
  9.74, 22.9, 37.1, "", 6.892, 76.05, 0.828}, {"ROU", "Europe", "Romania", 
  "2021-05-15", 1.071334*^6, 729., 868.571, 29485., 72., 83.143, 55689.35, 
  37.894, 45.149, 1532.669, 3.743, 4.322, 0.64, 784., 40.753, "", "", "", "", 
  "", "", 21056., 7.631745*^6, 396.708, 1.095, 19181., 0.997, 0.045, 22.1, 
  "tests performed", 6.638418*^6, 3.886249*^6, 2.777707*^6, 119021., 106652., 
  34.51, 20.2, 14.44, 5544., 37.04, 1.9237682*^7, 85.129, 43., 17.85, 11.69, 
  23313.199, 5.7, 370.946, 9.74, 22.9, 37.1, "", 6.892, 76.05, 0.828}, 
 {"ROU", "Europe", "Romania", "2021-05-16", 1.071899*^6, 565., 826.857, 
  29523., 38., 79.571, 55718.719, 29.369, 42.981, 1534.644, 1.975, 4.136, 
  0.63, 777., 40.389, "", "", "", "", 2619.587, 136.17, 12957., 7.644702*^6, 
  397.382, 0.674, 18939., 0.984, 0.044, 22.9, "tests performed", 6.74008*^6, 
  3.928681*^6, 2.838407*^6, 101662., 106327., 35.04, 20.42, 14.75, 5527., 
  37.04, 1.9237682*^7, 85.129, 43., 17.85, 11.69, 23313.199, 5.7, 370.946, 
  9.74, 22.9, 37.1, "", 6.892, 76.05, 0.828}, {"ROU", "Europe", "Romania", 
  "2021-05-17", 1.072291*^6, 392., 794.286, 29571., 48., 76.714, 55739.096, 
  20.377, 41.288, 1537.139, 2.495, 3.988, 0.62, 753., 39.142, "", "", "", "", 
  "", "", 6325., 7.651027*^6, 397.71, 0.329, 18986., 0.987, 0.042, 23.9, 
  "tests performed", 6.834736*^6, 3.963176*^6, 2.902964*^6, 94656., 105641., 
  35.53, 20.6, 15.09, 5491., 37.04, 1.9237682*^7, 85.129, 43., 17.85, 11.69, 
  23313.199, 5.7, 370.946, 9.74, 22.9, 37.1, "", 6.892, 76.05, 0.828}, 
 {"ROU", "Europe", "Romania", "2021-05-18", 1.072972*^6, 681., 726.429, 
  29662., 91., 75.286, 55774.495, 35.399, 37.761, 1541.87, 4.73, 3.913, 0.62, 
  716., 37.219, "", "", "", "", "", "", 20634., 7.671661*^6, 398.783, 1.073, 
  18645., 0.969, 0.039, 25.7, "tests performed", 6.931689*^6, 3.99717*^6, 
  2.972379*^6, 96953., 104370., 36.03, 20.78, 15.45, 5425., 48.15, 
  1.9237682*^7, 85.129, 43., 17.85, 11.69, 23313.199, 5.7, 370.946, 9.74, 
  22.9, 37.1, "", 6.892, 76.05, 0.828}, {"ROU", "Europe", "Romania", 
  "2021-05-19", 1.073679*^6, 707., 694.571, 29716., 54., 69., 55811.246, 
  36.751, 36.105, 1544.677, 2.807, 3.587, 0.61, 718., 37.323, "", "", "", "", 
  "", "", 21321., 7.692982*^6, 399.891, 1.108, 18219., 0.947, 0.038, 26.2, 
  "tests performed", 7.026106*^6, 4.029619*^6, 3.041824*^6, 94417., 102894., 
  36.52, 20.95, 15.81, 5349., 48.15, 1.9237682*^7, 85.129, 43., 17.85, 11.69, 
  23313.199, 5.7, 370.946, 9.74, 22.9, 37.1, "", 6.892, 76.05, 0.828}, 
 {"ROU", "Europe", "Romania", "2021-05-20", 1.074297*^6, 618., 646.714, 
  29777., 61., 67., 55843.37, 32.124, 33.617, 1547.848, 3.171, 3.483, 0.6, 
  663., 34.464, "", "", "", "", "", "", 20560., 7.713542*^6, 400.96, 1.069, 
  17937., 0.932, 0.036, 27.7, "tests performed", 7.114065*^6, 4.05786*^6, 
  3.108713*^6, 87959., 100712., 36.98, 21.09, 16.16, 5235., 48.15, 
  1.9237682*^7, 85.129, 43., 17.85, 11.69, 23313.199, 5.7, 370.946, 9.74, 
  22.9, 37.1, "", 6.892, 76.05, 0.828}, {"ROU", "Europe", "Romania", 
  "2021-05-21", 1.074781*^6, 484., 596.571, 29826., 49., 59., 55868.529, 
  25.159, 31.011, 1550.395, 2.547, 3.067, 0.58, 636., 33.06, "", "", "", "", 
  "", "", 22035., 7.735577*^6, 402.105, 1.145, 17841., 0.927, 0.033, 29.9, 
  "tests performed", 7.199038*^6, 4.086224*^6, 3.172669*^6, 84973., 97092., 
  37.42, 21.24, 16.49, 5047., 48.15, 1.9237682*^7, 85.129, 43., 17.85, 11.69, 
  23313.199, 5.7, 370.946, 9.74, 22.9, 37.1, "", 6.892, 76.05, 0.828}, 
 {"ROU", "Europe", "Romania", "2021-05-22", 1.075236*^6, 455., 557.429, 
  29885., 59., 57.143, 55892.181, 23.651, 28.976, 1553.462, 3.067, 2.97, 
  0.58, 623., 32.384, "", "", "", "", "", "", 19794., 7.755371*^6, 403.134, 
  1.029, 17661., 0.918, 0.032, 31.7, "tests performed", 7.274491*^6, 
  4.11311*^6, 3.224111*^6, 75453., 90868., 37.81, 21.38, 16.76, 4723., 48.15, 
  1.9237682*^7, 85.129, 43., 17.85, 11.69, 23313.199, 5.7, 370.946, 9.74, 
  22.9, 37.1, "", 6.892, 76.05, 0.828}, {"ROU", "Europe", "Romania", 
  "2021-05-23", 1.075543*^6, 307., 520.571, 29941., 56., 59.714, 55908.139, 
  15.958, 27.06, 1556.373, 2.911, 3.104, 0.57, 590., 30.669, "", "", "", "", 
  1740.752, 90.487, 13088., 7.768459*^6, 403.815, 0.68, 17680., 0.919, 0.029, 
  34., "tests performed", 7.328556*^6, 4.136319*^6, 3.257676*^6, 54065., 
  84068., 38.09, 21.5, 16.93, 4370., 48.15, 1.9237682*^7, 85.129, 43., 17.85, 
  11.69, 23313.199, 5.7, 370.946, 9.74, 22.9, 37.1, "", 6.892, 76.05, 0.828}, 
 {"ROU", "Europe", "Romania", "2021-05-24", 1.075773*^6, 230., 497.429, 
  29977., 36., 58., 55920.095, 11.956, 25.857, 1558.244, 1.871, 3.015, 0.56, 
  580., 30.149, "", "", "", "", "", "", 5392., 7.773851*^6, 404.095, 0.28, 
  17546., 0.912, 0.028, 35.3, "tests performed", 7.386171*^6, 4.15934*^6, 
  3.298077*^6, 57615., 78776., 38.39, 21.62, 17.14, 4095., 48.15, 
  1.9237682*^7, 85.129, 43., 17.85, 11.69, 23313.199, 5.7, 370.946, 9.74, 
  22.9, 37.1, "", 6.892, 76.05, 0.828}, {"ROU", "Europe", "Romania", 
  "2021-05-25", 1.076154*^6, 381., 454.571, 30040., 63., 54., 55939.9, 
  19.805, 23.629, 1561.519, 3.275, 2.807, 0.56, 545., 28.33, "", "", "", "", 
  "", "", 20519., 7.79437*^6, 405.162, 1.067, 17530., 0.911, 0.026, 38.6, 
  "tests performed", 7.454991*^6, 4.18332*^6, 3.349935*^6, 68820., 74757., 
  38.75, 21.75, 17.41, 3886., 48.15, 1.9237682*^7, 85.129, 43., 17.85, 11.69, 
  23313.199, 5.7, 370.946, 9.74, 22.9, 37.1, "", 6.892, 76.05, 0.828}, 
 {"ROU", "Europe", "Romania", "2021-05-26", 1.076533*^6, 379., 407.714, 
  30092., 52., 53.714, 55959.601, 19.701, 21.194, 1564.222, 2.703, 2.792, 
  0.55, 493., 25.627, "", "", "", "", "", "", 22586., 7.816956*^6, 406.336, 
  1.174, 17711., 0.921, 0.023, 43.4, "tests performed", 7.526513*^6, 
  4.208724*^6, 3.404056*^6, 71522., 71487., 39.12, 21.88, 17.69, 3716., 
  48.15, 1.9237682*^7, 85.129, 43., 17.85, 11.69, 23313.199, 5.7, 370.946, 
  9.74, 22.9, 37.1, "", 6.892, 76.05, 0.828}, {"ROU", "Europe", "Romania", 
  "2021-05-27", 1.07684*^6, 307., 363.286, 30131., 39., 50.571, 55975.559, 
  15.958, 18.884, 1566.249, 2.027, 2.629, 0.54, 485., 25.211, "", "", "", "", 
  "", "", 20816., 7.837772*^6, 407.418, 1.082, 17747., 0.923, 0.02, 48.9, 
  "tests performed", 7.593891*^6, 4.232837*^6, 3.455344*^6, 67378., 68547., 
  39.47, 22., 17.96, 3563., 48.15, 1.9237682*^7, 85.129, 43., 17.85, 11.69, 
  23313.199, 5.7, 370.946, 9.74, 22.9, 37.1, "", 6.892, 76.05, 0.828}, 
 {"ROU", "Europe", "Romania", "2021-05-28", 1.077161*^6, 321., 340., 30174., 
  43., 49.714, 55992.245, 16.686, 17.674, 1568.484, 2.235, 2.584, 0.54, 459., 
  23.859, "", "", "", "", "", "", 22600., 7.860372*^6, 408.592, 1.175, 
  17828., 0.927, 0.019, 52.4, "tests performed", 7.663368*^6, 4.257317*^6, 
  3.509016*^6, 69477., 66333., 39.84, 22.13, 18.24, 3448., 48.15, 
  1.9237682*^7, 85.129, 43., 17.85, 11.69, 23313.199, 5.7, 370.946, 9.74, 
  22.9, 37.1, "", 6.892, 76.05, 0.828}, {"ROU", "Europe", "Romania", 
  "2021-05-29", 1.077426*^6, 265., 312.857, 30247., 73., 51.714, 56006.02, 
  13.775, 16.263, 1572.279, 3.795, 2.688, 0.54, 452., 23.496, "", "", "", "", 
  "", "", 19342., 7.879714*^6, 409.598, 1.005, 17763., 0.923, 0.018, 56.8, 
  "tests performed", 7.740297*^6, 4.279871*^6, 3.568297*^6, 76929., 66544., 
  40.24, 22.25, 18.55, 3459., 48.15, 1.9237682*^7, 85.129, 43., 17.85, 11.69, 
  23313.199, 5.7, 370.946, 9.74, 22.9, 37.1, "", 6.892, 76.05, 0.828}, 
 {"ROU", "Europe", "Romania", "2021-05-30", 1.077584*^6, 158., 291.571, 
  30276., 29., 47.857, 56014.233, 8.213, 15.156, 1573.786, 1.507, 2.488, 
  0.54, 443., 23.028, "", "", "", "", 1056.992, 54.944, 11765., 7.891479*^6, 
  410.209, 0.612, 17574., 0.914, 0.017, 60.3, "tests performed", 7.80939*^6, 
  4.299481*^6, 3.62268*^6, 69093., 68691., 40.59, 22.35, 18.83, 3571., 48.15, 
  1.9237682*^7, 85.129, 43., 17.85, 11.69, 23313.199, 5.7, 370.946, 9.74, 
  22.9, 37.1, "", 6.892, 76.05, 0.828}, {"ROU", "Europe", "Romania", 
  "2021-05-31", 1.077737*^6, 153., 280.571, 30312., 36., 47.857, 56022.186, 
  7.953, 14.584, 1575.658, 1.871, 2.488, 0.54, 425., 22.092, "", "", "", "", 
  "", "", 4878., 7.896357*^6, 410.463, 0.254, 17501., 0.91, 0.016, 62.4, 
  "tests performed", 7.873523*^6, 4.320017*^6, 3.673582*^6, 64133., 69622., 
  40.93, 22.46, 19.1, 3619., 48.15, 1.9237682*^7, 85.129, 43., 17.85, 11.69, 
  23313.199, 5.7, 370.946, 9.74, 22.9, 37.1, "", 6.892, 76.05, 0.828}, 
 {"ROU", "Europe", "Romania", "2021-06-01", 1.077978*^6, 241., 260.571, 
  30353., 41., 44.714, 56034.714, 12.527, 13.545, 1577.789, 2.131, 2.324, 
  0.54, 410., 21.312, "", "", "", "", "", "", 18062., 7.914419*^6, 411.402, 
  0.939, 17150., 0.891, 0.015, 65.8, "tests performed", 7.926291*^6, 
  4.336728*^6, 3.71359*^6, 52768., 67329., 41.2, 22.54, 19.3, 3500., "", 
  1.9237682*^7, 85.129, 43., 17.85, 11.69, 23313.199, 5.7, 370.946, 9.74, 
  22.9, 37.1, "", 6.892, 76.05, 0.828}, {"ROU", "Europe", "Romania", 
  "2021-06-02", 1.078142*^6, 164., 229.857, 30415., 62., 46.143, 56043.238, 
  8.525, 11.948, 1581.012, 3.223, 2.399, 0.53, "", "", "", "", "", "", "", 
  "", 10475., 7.924894*^6, 411.946, 0.545, 15420., 0.802, 0.015, 67.1, 
  "tests performed", 7.981963*^6, 4.356353*^6, 3.756485*^6, 55672., 65064., 
  41.49, 22.64, 19.53, 3382., "", 1.9237682*^7, 85.129, 43., 17.85, 11.69, 
  23313.199, 5.7, 370.946, 9.74, 22.9, 37.1, "", 6.892, 76.05, 0.828}, 
 {"ROU", "Europe", "Romania", "2021-06-03", 1.078338*^6, 196., 214., 30499., 
  84., 52.571, 56053.427, 10.188, 11.124, 1585.378, 4.366, 2.733, 0.54, "", 
  "", "", "", "", "", "", "", 20627., 7.945521*^6, 413.019, 1.072, 15393., 
  0.8, 0.014, 71.9, "tests performed", 8.042576*^6, 4.379534*^6, 3.803015*^6, 
  60613., 64098., 41.81, 22.77, 19.77, 3332., "", 1.9237682*^7, 85.129, 43., 
  17.85, 11.69, 23313.199, 5.7, 370.946, 9.74, 22.9, 37.1, "", 6.892, 76.05, 
  0.828}, {"ROU", "Europe", "Romania", "2021-06-04", 1.078563*^6, 225., 
  200.286, 30612., 113., 62.571, 56065.123, 11.696, 10.411, 1591.252, 5.874, 
  3.253, 0.55, "", "", "", "", "", "", "", "", 21836., 7.967357*^6, 414.154, 
  1.135, 15284., 0.794, 0.013, 76.3, "tests performed", 8.110583*^6, 
  4.404555*^6, 3.857009*^6, 68007., 63888., 42.16, 22.9, 20.05, 3321., "", 
  1.9237682*^7, 85.129, 43., 17.85, 11.69, 23313.199, 5.7, 370.946, 9.74, 
  22.9, 37.1, "", 6.892, 76.05, 0.828}, {"ROU", "Europe", "Romania", 
  "2021-06-05", 1.078742*^6, 179., 188., 30725., 113., 68.286, 56074.427, 
  9.305, 9.772, 1597.126, 5.874, 3.55, 0.55, "", "", "", "", "", "", "", "", 
  21379., 7.988736*^6, 415.265, 1.111, 15575., 0.81, 0.012, 82.8, 
  "tests performed", 8.180838*^6, 4.425234*^6, 3.911801*^6, 70255., 62934., 
  42.53, 23., 20.33, 3271., "", 1.9237682*^7, 85.129, 43., 17.85, 11.69, 
  23313.199, 5.7, 370.946, 9.74, 22.9, 37.1, "", 6.892, 76.05, 0.828}, 
 {"ROU", "Europe", "Romania", "2021-06-06", 1.078863*^6, 121., 182.714, 
  30815., 90., 77., 56080.717, 6.29, 9.498, 1601.804, 4.678, 4.003, 0.55, "", 
  "", "", "", "", "", "", "", 11666., 8.000402*^6, 415.871, 0.606, 15560., 
  0.809, 0.012, 85.2, "tests performed", 8.23894*^6, 4.440483*^6, 
  3.958472*^6, 58102., 61364., 42.83, 23.08, 20.58, 3190., "", 1.9237682*^7, 
  85.129, 43., 17.85, 11.69, 23313.199, 5.7, 370.946, 9.74, 22.9, 37.1, "", 
  6.892, 76.05, 0.828}, {"ROU", "Europe", "Romania", "2021-06-07", 
  1.078952*^6, 89., 173.571, 30878., 63., 80.857, 56085.343, 4.626, 9.022, 
  1605.079, 3.275, 4.203, "", "", "", "", "", "", "", "", "", 4951., 
  8.005353*^6, 416.129, 0.257, 15571., 0.809, 0.011, 89.7, "tests performed", 
  "", "", "", "", "", "", "", "", "", "", 1.9237682*^7, 85.129, 43., 17.85, 
  11.69, 23313.199, 5.7, 370.946, 9.74, 22.9, 37.1, "", 6.892, 76.05, 0.828}, 
 {"RUS", "Europe", "Russia", "2020-01-31", 2., 2., "", "", "", "", 0.014, 
  0.014, "", "", "", "", "", "", "", "", "", "", "", "", "", "", "", "", "", 
  "", "", "", "", "", "", "", "", "", "", "", "", "", "", 8.33, 1.4593446*^8, 
  8.823, 39.6, 14.178, 9.393, 24765.954, 0.1, 431.297, 6.18, 23.4, 58.3, "", 
  8.05, 72.58, 0.824}, {"RUS", "Europe", "Russia", "2020-02-01", 2., 0., "", 
  "", "", "", 0.014, 0., "", "", "", "", "", "", "", "", "", "", "", "", "", 
  "", "", "", "", "", "", "", "", "", "", "", "", "", "", "", "", "", "", 
  8.33, 1.4593446*^8, 8.823, 39.6, 14.178, 9.393, 24765.954, 0.1, 431.297, 
  6.18, 23.4, 58.3, "", 8.05, 72.58, 0.824}, {"RUS", "Europe", "Russia", 
  "2020-02-02", 2., 0., "", "", "", "", 0.014, 0., "", "", "", "", "", "", 
  "", "", "", "", "", "", "", "", "", "", "", "", "", "", "", "", "", "", "", 
  "", "", "", "", "", "", 8.33, 1.4593446*^8, 8.823, 39.6, 14.178, 9.393, 
  24765.954, 0.1, 431.297, 6.18, 23.4, 58.3, "", 8.05, 72.58, 0.824}, 
 {"RUS", "Europe", "Russia", "2020-02-03", 2., 0., "", "", "", "", 0.014, 0., 
  "", "", "", "", "", "", "", "", "", "", "", "", "", "", "", "", "", "", "", 
  "", "", "", "", "", "", "", "", "", "", "", "", 8.33, 1.4593446*^8, 8.823, 
  39.6, 14.178, 9.393, 24765.954, 0.1, 431.297, 6.18, 23.4, 58.3, "", 8.05, 
  72.58, 0.824}, {"RUS", "Europe", "Russia", "2020-02-04", 2., 0., "", "", 
  "", "", 0.014, 0., "", "", "", "", "", "", "", "", "", "", "", "", "", "", 
  "", "", "", "", "", "", "", "", "", "", "", "", "", "", "", "", "", 8.33, 
  1.4593446*^8, 8.823, 39.6, 14.178, 9.393, 24765.954, 0.1, 431.297, 6.18, 
  23.4, 58.3, "", 8.05, 72.58, 0.824}, {"RUS", "Europe", "Russia", 
  "2020-02-05", 2., 0., 0.286, "", "", 0., 0.014, 0., 0.002, "", "", 0., "", 
  "", "", "", "", "", "", "", "", "", "", "", "", "", "", "", "", "", "", "", 
  "", "", "", "", "", "", "", 8.33, 1.4593446*^8, 8.823, 39.6, 14.178, 9.393, 
  24765.954, 0.1, 431.297, 6.18, 23.4, 58.3, "", 8.05, 72.58, 0.824}, 
 {"RUS", "Europe", "Russia", "2020-02-06", 2., 0., 0.286, "", "", 0., 0.014, 
  0., 0.002, "", "", 0., "", "", "", "", "", "", "", "", "", "", "", "", "", 
  "", "", "", "", "", "", "", "", "", "", "", "", "", "", 8.33, 1.4593446*^8, 
  8.823, 39.6, 14.178, 9.393, 24765.954, 0.1, 431.297, 6.18, 23.4, 58.3, "", 
  8.05, 72.58, 0.824}, {"RUS", "Europe", "Russia", "2020-02-07", 2., 0., 0., 
  "", "", 0., 0.014, 0., 0., "", "", 0., "", "", "", "", "", "", "", "", "", 
  "", "", "", "", "", "", "", "", "", "", "", "", "", "", "", "", "", "", 
  8.33, 1.4593446*^8, 8.823, 39.6, 14.178, 9.393, 24765.954, 0.1, 431.297, 
  6.18, 23.4, 58.3, "", 8.05, 72.58, 0.824}, {"RUS", "Europe", "Russia", 
  "2020-02-08", 2., 0., 0., "", "", 0., 0.014, 0., 0., "", "", 0., "", "", 
  "", "", "", "", "", "", "", "", "", "", "", "", "", "", "", "", "", "", "", 
  "", "", "", "", "", "", 8.33, 1.4593446*^8, 8.823, 39.6, 14.178, 9.393, 
  24765.954, 0.1, 431.297, 6.18, 23.4, 58.3, "", 8.05, 72.58, 0.824}, 
 {"RUS", "Europe", "Russia", "2020-02-09", 2., 0., 0., "", "", 0., 0.014, 0., 
  0., "", "", 0., "", "", "", "", "", "", "", "", "", "", "", "", "", "", "", 
  "", "", "", "", "", "", "", "", "", "", "", "", 8.33, 1.4593446*^8, 8.823, 
  39.6, 14.178, 9.393, 24765.954, 0.1, 431.297, 6.18, 23.4, 58.3, "", 8.05, 
  72.58, 0.824}, {"RUS", "Europe", "Russia", "2020-02-10", 2., 0., 0., "", 
  "", 0., 0.014, 0., 0., "", "", 0., "", "", "", "", "", "", "", "", "", "", 
  "", "", "", "", "", "", "", "", "", "", "", "", "", "", "", "", "", 8.33, 
  1.4593446*^8, 8.823, 39.6, 14.178, 9.393, 24765.954, 0.1, 431.297, 6.18, 
  23.4, 58.3, "", 8.05, 72.58, 0.824}, {"RUS", "Europe", "Russia", 
  "2020-02-11", 2., 0., 0., "", "", 0., 0.014, 0., 0., "", "", 0., "", "", 
  "", "", "", "", "", "", "", "", "", "", "", "", "", "", "", "", "", "", "", 
  "", "", "", "", "", "", 8.33, 1.4593446*^8, 8.823, 39.6, 14.178, 9.393, 
  24765.954, 0.1, 431.297, 6.18, 23.4, 58.3, "", 8.05, 72.58, 0.824}, 
 {"RUS", "Europe", "Russia", "2020-02-12", 2., 0., 0., "", "", 0., 0.014, 0., 
  0., "", "", 0., "", "", "", "", "", "", "", "", "", "", "", "", "", "", "", 
  "", "", "", "", "", "", "", "", "", "", "", "", 8.33, 1.4593446*^8, 8.823, 
  39.6, 14.178, 9.393, 24765.954, 0.1, 431.297, 6.18, 23.4, 58.3, "", 8.05, 
  72.58, 0.824}, {"RUS", "Europe", "Russia", "2020-02-13", 2., 0., 0., "", 
  "", 0., 0.014, 0., 0., "", "", 0., "", "", "", "", "", "", "", "", "", "", 
  "", "", "", "", "", "", "", "", "", "", "", "", "", "", "", "", "", 8.33, 
  1.4593446*^8, 8.823, 39.6, 14.178, 9.393, 24765.954, 0.1, 431.297, 6.18, 
  23.4, 58.3, "", 8.05, 72.58, 0.824}, {"RUS", "Europe", "Russia", 
  "2020-02-14", 2., 0., 0., "", "", 0., 0.014, 0., 0., "", "", 0., "", "", 
  "", "", "", "", "", "", "", "", "", "", "", "", "", "", "", "", "", "", "", 
  "", "", "", "", "", "", 8.33, 1.4593446*^8, 8.823, 39.6, 14.178, 9.393, 
  24765.954, 0.1, 431.297, 6.18, 23.4, 58.3, "", 8.05, 72.58, 0.824}, 
 {"RUS", "Europe", "Russia", "2020-02-15", 2., 0., 0., "", "", 0., 0.014, 0., 
  0., "", "", 0., "", "", "", "", "", "", "", "", "", "", "", "", "", "", "", 
  "", "", "", "", "", "", "", "", "", "", "", "", 8.33, 1.4593446*^8, 8.823, 
  39.6, 14.178, 9.393, 24765.954, 0.1, 431.297, 6.18, 23.4, 58.3, "", 8.05, 
  72.58, 0.824}, {"RUS", "Europe", "Russia", "2020-02-16", 2., 0., 0., "", 
  "", 0., 0.014, 0., 0., "", "", 0., "", "", "", "", "", "", "", "", "", "", 
  "", "", "", "", "", "", "", "", "", "", "", "", "", "", "", "", "", 8.33, 
  1.4593446*^8, 8.823, 39.6, 14.178, 9.393, 24765.954, 0.1, 431.297, 6.18, 
  23.4, 58.3, "", 8.05, 72.58, 0.824}, {"RUS", "Europe", "Russia", 
  "2020-02-17", 2., 0., 0., "", "", 0., 0.014, 0., 0., "", "", 0., "", "", 
  "", "", "", "", "", "", "", "", "", "", "", "", "", "", "", "", "", "", "", 
  "", "", "", "", "", "", 8.33, 1.4593446*^8, 8.823, 39.6, 14.178, 9.393, 
  24765.954, 0.1, 431.297, 6.18, 23.4, 58.3, "", 8.05, 72.58, 0.824}, 
 {"RUS", "Europe", "Russia", "2020-02-18", 2., 0., 0., "", "", 0., 0.014, 0., 
  0., "", "", 0., "", "", "", "", "", "", "", "", "", "", "", "", "", "", "", 
  "", "", "", "", "", "", "", "", "", "", "", "", 8.33, 1.4593446*^8, 8.823, 
  39.6, 14.178, 9.393, 24765.954, 0.1, 431.297, 6.18, 23.4, 58.3, "", 8.05, 
  72.58, 0.824}, {"RUS", "Europe", "Russia", "2020-02-19", 2., 0., 0., "", 
  "", 0., 0.014, 0., 0., "", "", 0., "", "", "", "", "", "", "", "", "", "", 
  "", "", "", "", "", "", "", "", "", "", "", "", "", "", "", "", "", 8.33, 
  1.4593446*^8, 8.823, 39.6, 14.178, 9.393, 24765.954, 0.1, 431.297, 6.18, 
  23.4, 58.3, "", 8.05, 72.58, 0.824}, {"RUS", "Europe", "Russia", 
  "2020-02-20", 2., 0., 0., "", "", 0., 0.014, 0., 0., "", "", 0., "", "", 
  "", "", "", "", "", "", "", "", "", "", "", "", "", "", "", "", "", "", "", 
  "", "", "", "", "", "", 8.33, 1.4593446*^8, 8.823, 39.6, 14.178, 9.393, 
  24765.954, 0.1, 431.297, 6.18, 23.4, 58.3, "", 8.05, 72.58, 0.824}, 
 {"RUS", "Europe", "Russia", "2020-02-21", 2., 0., 0., "", "", 0., 0.014, 0., 
  0., "", "", 0., "", "", "", "", "", "", "", "", "", "", "", "", "", "", "", 
  "", "", "", "", "", "", "", "", "", "", "", "", 8.33, 1.4593446*^8, 8.823, 
  39.6, 14.178, 9.393, 24765.954, 0.1, 431.297, 6.18, 23.4, 58.3, "", 8.05, 
  72.58, 0.824}, {"RUS", "Europe", "Russia", "2020-02-22", 2., 0., 0., "", 
  "", 0., 0.014, 0., 0., "", "", 0., "", "", "", "", "", "", "", "", "", "", 
  "", "", "", "", "", "", "", "", "", "", "", "", "", "", "", "", "", 8.33, 
  1.4593446*^8, 8.823, 39.6, 14.178, 9.393, 24765.954, 0.1, 431.297, 6.18, 
  23.4, 58.3, "", 8.05, 72.58, 0.824}, {"RUS", "Europe", "Russia", 
  "2020-02-23", 2., 0., 0., "", "", 0., 0.014, 0., 0., "", "", 0., "", "", 
  "", "", "", "", "", "", "", "", "", "", "", "", "", "", "", "", "", "", "", 
  "", "", "", "", "", "", 8.33, 1.4593446*^8, 8.823, 39.6, 14.178, 9.393, 
  24765.954, 0.1, 431.297, 6.18, 23.4, 58.3, "", 8.05, 72.58, 0.824}, 
 {"RUS", "Europe", "Russia", "2020-02-24", 2., 0., 0., "", "", 0., 0.014, 0., 
  0., "", "", 0., "", "", "", "", "", "", "", "", "", "", "", "", "", "", "", 
  "", "", "", "", "", "", "", "", "", "", "", "", 8.33, 1.4593446*^8, 8.823, 
  39.6, 14.178, 9.393, 24765.954, 0.1, 431.297, 6.18, 23.4, 58.3, "", 8.05, 
  72.58, 0.824}, {"RUS", "Europe", "Russia", "2020-02-25", 2., 0., 0., "", 
  "", 0., 0.014, 0., 0., "", "", 0., "", "", "", "", "", "", "", "", "", "", 
  "", "", "", "", "", "", "", "", "", "", "", "", "", "", "", "", "", 8.33, 
  1.4593446*^8, 8.823, 39.6, 14.178, 9.393, 24765.954, 0.1, 431.297, 6.18, 
  23.4, 58.3, "", 8.05, 72.58, 0.824}, {"RUS", "Europe", "Russia", 
  "2020-02-26", 2., 0., 0., "", "", 0., 0.014, 0., 0., "", "", 0., "", "", 
  "", "", "", "", "", "", "", "", "", "", "", "", "", "", "", "", "", "", "", 
  "", "", "", "", "", "", 8.33, 1.4593446*^8, 8.823, 39.6, 14.178, 9.393, 
  24765.954, 0.1, 431.297, 6.18, 23.4, 58.3, "", 8.05, 72.58, 0.824}, 
 {"RUS", "Europe", "Russia", "2020-02-27", 2., 0., 0., "", "", 0., 0.014, 0., 
  0., "", "", 0., "", "", "", "", "", "", "", "", "", "", "", "", "", "", "", 
  "", "", "", "", "", "", "", "", "", "", "", "", 8.33, 1.4593446*^8, 8.823, 
  39.6, 14.178, 9.393, 24765.954, 0.1, 431.297, 6.18, 23.4, 58.3, "", 8.05, 
  72.58, 0.824}, {"RUS", "Europe", "Russia", "2020-02-28", 2., 0., 0., "", 
  "", 0., 0.014, 0., 0., "", "", 0., "", "", "", "", "", "", "", "", "", "", 
  "", "", "", "", "", "", "", "", "", "", "", "", "", "", "", "", "", 8.33, 
  1.4593446*^8, 8.823, 39.6, 14.178, 9.393, 24765.954, 0.1, 431.297, 6.18, 
  23.4, 58.3, "", 8.05, 72.58, 0.824}, {"RUS", "Europe", "Russia", 
  "2020-02-29", 2., 0., 0., "", "", 0., 0.014, 0., 0., "", "", 0., "", "", 
  "", "", "", "", "", "", "", "", "", "", "", "", "", "", "", "", "", "", "", 
  "", "", "", "", "", "", 8.33, 1.4593446*^8, 8.823, 39.6, 14.178, 9.393, 
  24765.954, 0.1, 431.297, 6.18, 23.4, 58.3, "", 8.05, 72.58, 0.824}, 
 {"RUS", "Europe", "Russia", "2020-03-01", 2., 0., 0., "", "", 0., 0.014, 0., 
  0., "", "", 0., "", "", "", "", "", "", "", "", "", "", "", "", "", "", "", 
  "", "", "", "", "", "", "", "", "", "", "", "", 8.33, 1.4593446*^8, 8.823, 
  39.6, 14.178, 9.393, 24765.954, 0.1, 431.297, 6.18, 23.4, 58.3, "", 8.05, 
  72.58, 0.824}, {"RUS", "Europe", "Russia", "2020-03-02", 3., 1., 0.143, "", 
  "", 0., 0.021, 0.007, 0.001, "", "", 0., "", "", "", "", "", "", "", "", 
  "", "", "", "", "", "", "", "", "", "", "", "", "", "", "", "", "", "", "", 
  8.33, 1.4593446*^8, 8.823, 39.6, 14.178, 9.393, 24765.954, 0.1, 431.297, 
  6.18, 23.4, 58.3, "", 8.05, 72.58, 0.824}, {"RUS", "Europe", "Russia", 
  "2020-03-03", 3., 0., 0.143, "", "", 0., 0.021, 0., 0.001, "", "", 0., "", 
  "", "", "", "", "", "", "", "", "", "", "", "", "", "", "", "", "", "", "", 
  "", "", "", "", "", "", "", 8.33, 1.4593446*^8, 8.823, 39.6, 14.178, 9.393, 
  24765.954, 0.1, 431.297, 6.18, 23.4, 58.3, "", 8.05, 72.58, 0.824}, 
 {"RUS", "Europe", "Russia", "2020-03-04", 3., 0., 0.143, "", "", 0., 0.021, 
  0., 0.001, "", "", 0., "", "", "", "", "", "", "", "", "", "", 46414., 
  0.318, "", "", "", "", "", "tests performed", "", "", "", "", "", "", "", 
  "", "", 8.33, 1.4593446*^8, 8.823, 39.6, 14.178, 9.393, 24765.954, 0.1, 
  431.297, 6.18, 23.4, 58.3, "", 8.05, 72.58, 0.824}, 
 {"RUS", "Europe", "Russia", "2020-03-05", 4., 1., 0.286, "", "", 0., 0.027, 
  0.007, 0.002, "", "", 0., "", "", "", "", "", "", "", "", "", 4952., 
  51366., 0.352, 0.034, "", "", "", "", "tests performed", "", "", "", "", 
  "", "", "", "", "", 22.22, 1.4593446*^8, 8.823, 39.6, 14.178, 9.393, 
  24765.954, 0.1, 431.297, 6.18, 23.4, 58.3, "", 8.05, 72.58, 0.824}, 
 {"RUS", "Europe", "Russia", "2020-03-06", 13., 9., 1.571, "", "", 0., 0.089, 
  0.062, 0.011, "", "", 0., "", "", "", "", "", "", "", "", "", 4322., 
  55688., 0.382, 0.03, "", "", "", "", "tests performed", "", "", "", "", "", 
  "", "", "", "", 22.22, 1.4593446*^8, 8.823, 39.6, 14.178, 9.393, 24765.954, 
  0.1, 431.297, 6.18, 23.4, 58.3, "", 8.05, 72.58, 0.824}, 
 {"RUS", "Europe", "Russia", "2020-03-07", 13., 0., 1.571, "", "", 0., 0.089, 
  0., 0.011, "", "", 0., "", "", "", "", "", "", "", "", "", 4272., 59960., 
  0.411, 0.029, "", "", "", "", "tests performed", "", "", "", "", "", "", 
  "", "", "", 22.22, 1.4593446*^8, 8.823, 39.6, 14.178, 9.393, 24765.954, 
  0.1, 431.297, 6.18, 23.4, 58.3, "", 8.05, 72.58, 0.824}, 
 {"RUS", "Europe", "Russia", "2020-03-08", 17., 4., 2.143, "", "", 0., 0.116, 
  0.027, 0.015, "", "", 0., "", "", "", "", "", "", "", "", "", 3231., 
  63191., 0.433, 0.022, "", "", "", "", "tests performed", "", "", "", "", 
  "", "", "", "", "", 22.22, 1.4593446*^8, 8.823, 39.6, 14.178, 9.393, 
  24765.954, 0.1, 431.297, 6.18, 23.4, 58.3, "", 8.05, 72.58, 0.824}, 
 {"RUS", "Europe", "Russia", "2020-03-09", 17., 0., 2., "", "", 0., 0.116, 
  0., 0.014, "", "", 0., "", "", "", "", "", "", "", "", "", "", "", "", "", 
  "", "", "", "", "tests performed", "", "", "", "", "", "", "", "", "", 
  22.22, 1.4593446*^8, 8.823, 39.6, 14.178, 9.393, 24765.954, 0.1, 431.297, 
  6.18, 23.4, 58.3, "", 8.05, 72.58, 0.824}, {"RUS", "Europe", "Russia", 
  "2020-03-10", 20., 3., 2.429, "", "", 0., 0.137, 0.021, 0.017, "", "", 0., 
  "", "", "", "", "", "", "", "", "", "", 70601., 0.484, "", "", "", "", "", 
  "tests performed", "", "", "", "", "", "", "", "", "", 31.94, 1.4593446*^8, 
  8.823, 39.6, 14.178, 9.393, 24765.954, 0.1, 431.297, 6.18, 23.4, 58.3, "", 
  8.05, 72.58, 0.824}, {"RUS", "Europe", "Russia", "2020-03-11", 20., 0., 
  2.429, "", "", 0., 0.137, 0., 0.017, "", "", 0., "", "", "", "", "", "", 
  "", "", "", 6362., 76963., 0.527, 0.044, 4364., 0.03, 0.001, 1796.6, 
  "tests performed", "", "", "", "", "", "", "", "", "", 31.94, 1.4593446*^8, 
  8.823, 39.6, 14.178, 9.393, 24765.954, 0.1, 431.297, 6.18, 23.4, 58.3, "", 
  8.05, 72.58, 0.824}, {"RUS", "Europe", "Russia", "2020-03-12", 28., 8., 
  3.429, "", "", 0., 0.192, 0.055, 0.023, "", "", 0., "", "", "", "", "", "", 
  "", "", "", "", "", "", "", 4934., 0.034, 0.001, 1438.9, "tests performed", 
  "", "", "", "", "", "", "", "", "", 31.94, 1.4593446*^8, 8.823, 39.6, 
  14.178, 9.393, 24765.954, 0.1, 431.297, 6.18, 23.4, 58.3, "", 8.05, 72.58, 
  0.824}, {"RUS", "Europe", "Russia", "2020-03-13", 45., 17., 4.571, "", "", 
  0., 0.308, 0.116, 0.031, "", "", 0., "", "", "", "", "", "", "", "", "", 
  "", 94852., 0.65, "", 5595., 0.038, 0.001, 1224., "tests performed", "", 
  "", "", "", "", "", "", "", "", 31.94, 1.4593446*^8, 8.823, 39.6, 14.178, 
  9.393, 24765.954, 0.1, 431.297, 6.18, 23.4, 58.3, "", 8.05, 72.58, 0.824}, 
 {"RUS", "Europe", "Russia", "2020-03-14", 59., 14., 6.571, "", "", 0., 
  0.404, 0.096, 0.045, "", "", 0., "", "", "", "", "", "", "", "", "", 
  10031., 104883., 0.719, 0.069, 6418., 0.044, 0.001, 976.7, 
  "tests performed", "", "", "", "", "", "", "", "", "", 35.65, 1.4593446*^8, 
  8.823, 39.6, 14.178, 9.393, 24765.954, 0.1, 431.297, 6.18, 23.4, 58.3, "", 
  8.05, 72.58, 0.824}, {"RUS", "Europe", "Russia", "2020-03-15", 63., 4., 
  6.571, "", "", 0., 0.432, 0.027, 0.045, "", "", 0., "", "", "", "", "", "", 
  "", "", "", 5056., 109939., 0.753, 0.035, 6678., 0.046, 0.001, 1016.3, 
  "tests performed", "", "", "", "", "", "", "", "", "", 35.65, 1.4593446*^8, 
  8.823, 39.6, 14.178, 9.393, 24765.954, 0.1, 431.297, 6.18, 23.4, 58.3, "", 
  8.05, 72.58, 0.824}, {"RUS", "Europe", "Russia", "2020-03-16", 90., 27., 
  10.429, "", "", 0., 0.617, 0.185, 0.071, "", "", 0., "", "", "", "", "", 
  "", "", "", "", 6122., 116061., 0.795, 0.042, 7024., 0.048, 0.001, 673.5, 
  "tests performed", "", "", "", "", "", "", "", "", "", 50.46, 1.4593446*^8, 
  8.823, 39.6, 14.178, 9.393, 24765.954, 0.1, 431.297, 6.18, 23.4, 58.3, "", 
  8.05, 72.58, 0.824}, {"RUS", "Europe", "Russia", "2020-03-17", 114., 24., 
  13.429, "", "", 0., 0.781, 0.164, 0.092, "", "", 0., "", "", "", "", "", 
  "", "", "", "", 6793., 122854., 0.842, 0.047, 7465., 0.051, 0.002, 555.9, 
  "tests performed", "", "", "", "", "", "", "", "", "", 60.65, 1.4593446*^8, 
  8.823, 39.6, 14.178, 9.393, 24765.954, 0.1, 431.297, 6.18, 23.4, 58.3, "", 
  8.05, 72.58, 0.824}, {"RUS", "Europe", "Russia", "2020-03-18", 147., 33., 
  18.143, "", "", 0., 1.007, 0.226, 0.124, "", "", 0., 2.1, "", "", "", "", 
  "", "", "", "", 10247., 133101., 0.912, 0.07, 8020., 0.055, 0.002, 442., 
  "tests performed", "", "", "", "", "", "", "", "", "", 60.65, 1.4593446*^8, 
  8.823, 39.6, 14.178, 9.393, 24765.954, 0.1, 431.297, 6.18, 23.4, 58.3, "", 
  8.05, 72.58, 0.824}, {"RUS", "Europe", "Russia", "2020-03-19", 199., 52., 
  24.429, 1., 1., 0.143, 1.364, 0.356, 0.167, 0.007, 0.007, 0.001, 2.15, "", 
  "", "", "", "", "", "", "", 10418., 143519., 0.983, 0.071, 8230., 0.056, 
  0.003, 336.9, "tests performed", "", "", "", "", "", "", "", "", "", 68.06, 
  1.4593446*^8, 8.823, 39.6, 14.178, 9.393, 24765.954, 0.1, 431.297, 6.18, 
  23.4, 58.3, "", 8.05, 72.58, 0.824}, {"RUS", "Europe", "Russia", 
  "2020-03-20", 253., 54., 29.714, 1., 0., 0.143, 1.734, 0.37, 0.204, 0.007, 
  0., 0.001, 2.18, "", "", "", "", "", "", "", "", 12497., 156016., 1.069, 
  0.086, 8738., 0.06, 0.003, 294.1, "tests performed", "", "", "", "", "", 
  "", "", "", "", 68.06, 1.4593446*^8, 8.823, 39.6, 14.178, 9.393, 24765.954, 
  0.1, 431.297, 6.18, 23.4, 58.3, "", 8.05, 72.58, 0.824}, 
 {"RUS", "Europe", "Russia", "2020-03-21", 306., 53., 35.286, 1., 0., 0.143, 
  2.097, 0.363, 0.242, 0.007, 0., 0.001, 2.2, "", "", "", "", "", "", "", "", 
  7513., 163529., 1.121, 0.051, 8378., 0.057, 0.004, 237.4, 
  "tests performed", "", "", "", "", "", "", "", "", "", 69.91, 1.4593446*^8, 
  8.823, 39.6, 14.178, 9.393, 24765.954, 0.1, 431.297, 6.18, 23.4, 58.3, "", 
  8.05, 72.58, 0.824}, {"RUS", "Europe", "Russia", "2020-03-22", 367., 61., 
  43.429, 1., 0., 0.143, 2.515, 0.418, 0.298, 0.007, 0., 0.001, 2.23, "", "", 
  "", "", "", "", "", "", 2243., 165772., 1.136, 0.015, 7976., 0.055, 0.005, 
  183.7, "tests performed", "", "", "", "", "", "", "", "", "", 69.91, 
  1.4593446*^8, 8.823, 39.6, 14.178, 9.393, 24765.954, 0.1, 431.297, 6.18, 
  23.4, 58.3, "", 8.05, 72.58, 0.824}, {"RUS", "Europe", "Russia", 
  "2020-03-23", 438., 71., 49.714, 1., 0., 0.143, 3.001, 0.487, 0.341, 0.007, 
  0., 0.001, 2.27, "", "", "", "", "", "", "", "", 20146., 185918., 1.274, 
  0.138, 9980., 0.068, 0.005, 200.7, "tests performed", "", "", "", "", "", 
  "", "", "", "", 69.91, 1.4593446*^8, 8.823, 39.6, 14.178, 9.393, 24765.954, 
  0.1, 431.297, 6.18, 23.4, 58.3, "", 8.05, 72.58, 0.824}, 
 {"RUS", "Europe", "Russia", "2020-03-24", 495., 57., 54.429, 1., 0., 0.143, 
  3.392, 0.391, 0.373, 0.007, 0., 0.001, 2.34, "", "", "", "", "", "", "", 
  "", 6906., 192824., 1.321, 0.047, 9996., 0.068, 0.005, 183.7, 
  "tests performed", "", "", "", "", "", "", "", "", "", 69.91, 1.4593446*^8, 
  8.823, 39.6, 14.178, 9.393, 24765.954, 0.1, 431.297, 6.18, 23.4, 58.3, "", 
  8.05, 72.58, 0.824}, {"RUS", "Europe", "Russia", "2020-03-25", 658., 163., 
  73., 3., 2., 0.429, 4.509, 1.117, 0.5, 0.021, 0.014, 0.003, 2.47, "", "", 
  "", "", "", "", "", "", 4427., 197251., 1.352, 0.03, 9164., 0.063, 0.008, 
  125.5, "tests performed", "", "", "", "", "", "", "", "", "", 69.91, 
  1.4593446*^8, 8.823, 39.6, 14.178, 9.393, 24765.954, 0.1, 431.297, 6.18, 
  23.4, 58.3, "", 8.05, 72.58, 0.824}, {"RUS", "Europe", "Russia", 
  "2020-03-26", 840., 182., 91.571, 3., 0., 0.286, 5.756, 1.247, 0.627, 
  0.021, 0., 0.002, 2.5, "", "", "", "", "", "", "", "", 26258., 223509., 
  1.532, 0.18, 11427., 0.078, 0.008, 124.8, "tests performed", "", "", "", 
  "", "", "", "", "", "", 69.91, 1.4593446*^8, 8.823, 39.6, 14.178, 9.393, 
  24765.954, 0.1, 431.297, 6.18, 23.4, 58.3, "", 8.05, 72.58, 0.824}, 
 {"RUS", "Europe", "Russia", "2020-03-27", 1036., 196., 111.857, 4., 1., 
  0.429, 7.099, 1.343, 0.766, 0.027, 0.007, 0.003, 2.51, "", "", "", "", "", 
  "", "", "", 19868., 243377., 1.668, 0.136, 12480., 0.086, 0.009, 111.6, 
  "tests performed", "", "", "", "", "", "", "", "", "", 69.91, 1.4593446*^8, 
  8.823, 39.6, 14.178, 9.393, 24765.954, 0.1, 431.297, 6.18, 23.4, 58.3, "", 
  8.05, 72.58, 0.824}, {"RUS", "Europe", "Russia", "2020-03-28", 1264., 228., 
  136.857, 4., 0., 0.429, 8.661, 1.562, 0.938, 0.027, 0., 0.003, 2.51, "", 
  "", "", "", "", "", "", "", 20511., 263888., 1.808, 0.141, 14337., 0.098, 
  0.01, 104.8, "tests performed", "", "", "", "", "", "", "", "", "", 71.76, 
  1.4593446*^8, 8.823, 39.6, 14.178, 9.393, 24765.954, 0.1, 431.297, 6.18, 
  23.4, 58.3, "", 8.05, 72.58, 0.824}, {"RUS", "Europe", "Russia", 
  "2020-03-29", 1534., 270., 166.714, 8., 4., 1., 10.512, 1.85, 1.142, 0.055, 
  0.027, 0.007, 2.5, "", "", "", "", "", "", "", "", 79635., 343523., 2.354, 
  0.546, 25393., 0.174, 0.007, 152.3, "tests performed", "", "", "", "", "", 
  "", "", "", "", 71.76, 1.4593446*^8, 8.823, 39.6, 14.178, 9.393, 24765.954, 
  0.1, 431.297, 6.18, 23.4, 58.3, "", 8.05, 72.58, 0.824}, 
 {"RUS", "Europe", "Russia", "2020-03-30", 1836., 302., 199.714, 9., 1., 
  1.143, 12.581, 2.069, 1.369, 0.062, 0.007, 0.008, 2.48, "", "", "", "", "", 
  "", "", "", "", "", "", "", 27013., 0.185, 0.007, 135.3, "tests performed", 
  "", "", "", "", "", "", "", "", "", 87.04, 1.4593446*^8, 8.823, 39.6, 
  14.178, 9.393, 24765.954, 0.1, 431.297, 6.18, 23.4, 58.3, "", 8.05, 72.58, 
  0.824}, {"RUS", "Europe", "Russia", "2020-03-31", 2337., 501., 263.143, 
  17., 8., 2.286, 16.014, 3.433, 1.803, 0.116, 0.055, 0.016, 2.46, "", "", 
  "", "", "", "", "", "", "", 406500., 2.785, "", 30525., 0.209, 0.009, 116., 
  "tests performed", "", "", "", "", "", "", "", "", "", 87.04, 1.4593446*^8, 
  8.823, 39.6, 14.178, 9.393, 24765.954, 0.1, 431.297, 6.18, 23.4, 58.3, "", 
  8.05, 72.58, 0.824}, {"RUS", "Europe", "Russia", "2020-04-01", 2777., 440., 
  302.714, 24., 7., 3., 19.029, 3.015, 2.074, 0.164, 0.048, 0.021, 2.37, "", 
  "", "", "", "", "", "", "", 129500., 536000., 3.673, 0.887, 48393., 0.332, 
  0.006, 159.9, "tests performed", "", "", "", "", "", "", "", "", "", 87.04, 
  1.4593446*^8, 8.823, 39.6, 14.178, 9.393, 24765.954, 0.1, 431.297, 6.18, 
  23.4, 58.3, "", 8.05, 72.58, 0.824}, {"RUS", "Europe", "Russia", 
  "2020-04-02", 3548., 771., 386.857, 30., 6., 3.857, 24.312, 5.283, 2.651, 
  0.206, 0.041, 0.026, 2.32, "", "", "", "", "", "", "", "", 39103., 575103., 
  3.941, 0.268, 50228., 0.344, 0.008, 129.8, "tests performed", "", "", "", 
  "", "", "", "", "", "", 87.04, 1.4593446*^8, 8.823, 39.6, 14.178, 9.393, 
  24765.954, 0.1, 431.297, 6.18, 23.4, 58.3, "", 8.05, 72.58, 0.824}, 
 {"RUS", "Europe", "Russia", "2020-04-03", 4149., 601., 444.714, 34., 4., 
  4.286, 28.431, 4.118, 3.047, 0.233, 0.027, 0.029, 2.22, "", "", "", "", "", 
  "", "", "", 64503., 639606., 4.383, 0.442, 56604., 0.388, 0.008, 127.3, 
  "tests performed", "", "", "", "", "", "", "", "", "", 87.04, 1.4593446*^8, 
  8.823, 39.6, 14.178, 9.393, 24765.954, 0.1, 431.297, 6.18, 23.4, 58.3, "", 
  8.05, 72.58, 0.824}, {"RUS", "Europe", "Russia", "2020-04-04", 4731., 582., 
  495.286, 43., 9., 5.571, 32.419, 3.988, 3.394, 0.295, 0.062, 0.038, 2.15, 
  "", "", "", "", "", "", "", "", 57398., 697004., 4.776, 0.393, 61874., 
  0.424, 0.008, 124.9, "tests performed", "", "", "", "", "", "", "", "", "", 
  87.04, 1.4593446*^8, 8.823, 39.6, 14.178, 9.393, 24765.954, 0.1, 431.297, 
  6.18, 23.4, 58.3, "", 8.05, 72.58, 0.824}, {"RUS", "Europe", "Russia", 
  "2020-04-05", 5389., 658., 550.714, 45., 2., 5.286, 36.928, 4.509, 3.774, 
  0.308, 0.014, 0.036, 2.12, "", "", "", "", "", "", "", "", 61397., 758401., 
  5.197, 0.421, 59268., 0.406, 0.009, 107.6, "tests performed", "", "", "", 
  "", "", "", "", "", "", 87.04, 1.4593446*^8, 8.823, 39.6, 14.178, 9.393, 
  24765.954, 0.1, 431.297, 6.18, 23.4, 58.3, "", 8.05, 72.58, 0.824}, 
 {"RUS", "Europe", "Russia", "2020-04-06", 6343., 954., 643.857, 47., 2., 
  5.429, 43.465, 6.537, 4.412, 0.322, 0.014, 0.037, 2.12, "", "", "", "", "", 
  "", "", "", 37122., 795523., 5.451, 0.254, 60073., 0.412, 0.011, 93.3, 
  "tests performed", "", "", "", "", "", "", "", "", "", 85.19, 1.4593446*^8, 
  8.823, 39.6, 14.178, 9.393, 24765.954, 0.1, 431.297, 6.18, 23.4, 58.3, "", 
  8.05, 72.58, 0.824}, {"RUS", "Europe", "Russia", "2020-04-07", 7497., 
  1154., 737.143, 58., 11., 5.857, 51.372, 7.908, 5.051, 0.397, 0.075, 0.04, 
  2.11, "", "", "", "", "", "", "", "", 114698., 910221., 6.237, 0.786, 
  71960., 0.493, 0.01, 97.6, "tests performed", "", "", "", "", "", "", "", 
  "", "", 85.19, 1.4593446*^8, 8.823, 39.6, 14.178, 9.393, 24765.954, 0.1, 
  431.297, 6.18, 23.4, 58.3, "", 8.05, 72.58, 0.824}, 
 {"RUS", "Europe", "Russia", "2020-04-08", 8672., 1175., 842.143, 63., 5., 
  5.571, 59.424, 8.052, 5.771, 0.432, 0.034, 0.038, 2.08, "", "", "", "", "", 
  "", "", "", 94498., 1.004719*^6, 6.885, 0.648, 66960., 0.459, 0.013, 79.5, 
  "tests performed", "", "", "", "", "", "", "", "", "", 85.19, 1.4593446*^8, 
  8.823, 39.6, 14.178, 9.393, 24765.954, 0.1, 431.297, 6.18, 23.4, 58.3, "", 
  8.05, 72.58, 0.824}, {"RUS", "Europe", "Russia", "2020-04-09", 10131., 
  1459., 940.429, 76., 13., 6.571, 69.422, 9.998, 6.444, 0.521, 0.089, 0.045, 
  2.06, "", "", "", "", "", "", "", "", 88092., 1.092811*^6, 7.488, 0.604, 
  73958., 0.507, 0.013, 78.6, "tests performed", "", "", "", "", "", "", "", 
  "", "", 85.19, 1.4593446*^8, 8.823, 39.6, 14.178, 9.393, 24765.954, 0.1, 
  431.297, 6.18, 23.4, 58.3, "", 8.05, 72.58, 0.824}, 
 {"RUS", "Europe", "Russia", "2020-04-10", 11917., 1786., 1109.714, 94., 18., 
  8.571, 81.66, 12.238, 7.604, 0.644, 0.123, 0.059, 2.07, "", "", "", "", "", 
  "", "", "", 91631., 1.184442*^6, 8.116, 0.628, 77834., 0.533, 0.014, 70.1, 
  "tests performed", "", "", "", "", "", "", "", "", "", 85.19, 1.4593446*^8, 
  8.823, 39.6, 14.178, 9.393, 24765.954, 0.1, 431.297, 6.18, 23.4, 58.3, "", 
  8.05, 72.58, 0.824}, {"RUS", "Europe", "Russia", "2020-04-11", 13584., 
  1667., 1264.714, 106., 12., 9., 93.083, 11.423, 8.666, 0.726, 0.082, 0.062, 
  2.06, "", "", "", "", "", "", "", "", 94305., 1.278747*^6, 8.762, 0.646, 
  83106., 0.569, 0.015, 65.7, "tests performed", "", "", "", "", "", "", "", 
  "", "", 85.19, 1.4593446*^8, 8.823, 39.6, 14.178, 9.393, 24765.954, 0.1, 
  431.297, 6.18, 23.4, 58.3, "", 8.05, 72.58, 0.824}, 
 {"RUS", "Europe", "Russia", "2020-04-12", 15770., 2186., 1483., 130., 24., 
  12.143, 108.062, 14.979, 10.162, 0.891, 0.164, 0.083, 2.05, "", "", "", "", 
  "", "", "", "", 81246., 1.359993*^6, 9.319, 0.557, 85942., 0.589, 0.017, 
  58., "tests performed", "", "", "", "", "", "", "", "", "", 85.19, 
  1.4593446*^8, 8.823, 39.6, 14.178, 9.393, 24765.954, 0.1, 431.297, 6.18, 
  23.4, 58.3, "", 8.05, 72.58, 0.824}, {"RUS", "Europe", "Russia", 
  "2020-04-13", 18328., 2558., 1712.143, 148., 18., 14.429, 125.591, 17.528, 
  11.732, 1.014, 0.123, 0.099, 2.04, "", "", "", "", "", "", "", "", 66021., 
  1.426014*^6, 9.772, 0.452, 90070., 0.617, 0.019, 52.6, "tests performed", 
  "", "", "", "", "", "", "", "", "", 85.19, 1.4593446*^8, 8.823, 39.6, 
  14.178, 9.393, 24765.954, 0.1, 431.297, 6.18, 23.4, 58.3, "", 8.05, 72.58, 
  0.824}, {"RUS", "Europe", "Russia", "2020-04-14", 21102., 2774., 1943.571, 
  170., 22., 16., 144.599, 19.009, 13.318, 1.165, 0.151, 0.11, 2., "", "", 
  "", "", "", "", "", "", 91978., 1.517992*^6, 10.402, 0.63, 86824., 0.595, 
  0.022, 44.7, "tests performed", "", "", "", "", "", "", "", "", "", 85.19, 
  1.4593446*^8, 8.823, 39.6, 14.178, 9.393, 24765.954, 0.1, 431.297, 6.18, 
  23.4, 58.3, "", 8.05, 72.58, 0.824}, {"RUS", "Europe", "Russia", 
  "2020-04-15", 24490., 3388., 2259.714, 198., 28., 19.286, 167.815, 23.216, 
  15.484, 1.357, 0.192, 0.132, 1.97, "", "", "", "", "", "", "", "", 95421., 
  1.613413*^6, 11.056, 0.654, 86956., 0.596, 0.026, 38.5, "tests performed", 
  "", "", "", "", "", "", "", "", "", 85.19, 1.4593446*^8, 8.823, 39.6, 
  14.178, 9.393, 24765.954, 0.1, 431.297, 6.18, 23.4, 58.3, "", 8.05, 72.58, 
  0.824}, {"RUS", "Europe", "Russia", "2020-04-16", 27938., 3448., 2543.857, 
  232., 34., 22.286, 191.442, 23.627, 17.432, 1.59, 0.233, 0.153, 1.93, "", 
  "", "", "", "", "", "", "", 104606., 1.718019*^6, 11.773, 0.717, 89315., 
  0.612, 0.028, 35.1, "tests performed", "", "", "", "", "", "", "", "", "", 
  85.19, 1.4593446*^8, 8.823, 39.6, 14.178, 9.393, 24765.954, 0.1, 431.297, 
  6.18, 23.4, 58.3, "", 8.05, 72.58, 0.824}, {"RUS", "Europe", "Russia", 
  "2020-04-17", 32008., 4070., 2870.143, 273., 41., 25.571, 219.331, 27.889, 
  19.667, 1.871, 0.281, 0.175, 1.9, "", "", "", "", "", "", "", "", 113873., 
  1.831892*^6, 12.553, 0.78, 92493., 0.634, 0.031, 32.2, "tests performed", 
  "", "", "", "", "", "", "", "", "", 85.19, 1.4593446*^8, 8.823, 39.6, 
  14.178, 9.393, 24765.954, 0.1, 431.297, 6.18, 23.4, 58.3, "", 8.05, 72.58, 
  0.824}, {"RUS", "Europe", "Russia", "2020-04-18", 36793., 4785., 3315.571, 
  313., 40., 29.571, 252.12, 32.789, 22.72, 2.145, 0.274, 0.203, 1.87, "", 
  "", "", "", "", "", "", "", 117921., 1.949813*^6, 13.361, 0.808, 95867., 
  0.657, 0.035, 28.9, "tests performed", "", "", "", "", "", "", "", "", "", 
  85.19, 1.4593446*^8, 8.823, 39.6, 14.178, 9.393, 24765.954, 0.1, 431.297, 
  6.18, 23.4, 58.3, "", 8.05, 72.58, 0.824}, {"RUS", "Europe", "Russia", 
  "2020-04-19", 42853., 6060., 3869., 361., 48., 33., 293.646, 41.525, 
  26.512, 2.474, 0.329, 0.226, 1.81, "", "", "", "", "", "", "", "", 103506., 
  2.053319*^6, 14.07, 0.709, 99047., 0.679, 0.039, 25.6, "tests performed", 
  "", "", "", "", "", "", "", "", "", 85.19, 1.4593446*^8, 8.823, 39.6, 
  14.178, 9.393, 24765.954, 0.1, 431.297, 6.18, 23.4, 58.3, "", 8.05, 72.58, 
  0.824}, {"RUS", "Europe", "Russia", "2020-04-20", 47121., 4268., 4113.286, 
  405., 44., 36.714, 322.892, 29.246, 28.186, 2.775, 0.302, 0.252, 1.7, "", 
  "", "", "", "", "", "", "", 89285., 2.142604*^6, 14.682, 0.612, 102370., 
  0.701, 0.04, 24.9, "tests performed", "", "", "", "", "", "", "", "", "", 
  85.19, 1.4593446*^8, 8.823, 39.6, 14.178, 9.393, 24765.954, 0.1, 431.297, 
  6.18, 23.4, 58.3, "", 8.05, 72.58, 0.824}, {"RUS", "Europe", "Russia", 
  "2020-04-21", 52763., 5642., 4523., 456., 51., 40.857, 361.553, 38.661, 
  30.993, 3.125, 0.349, 0.28, 1.62, "", "", "", "", "", "", "", "", 109935., 
  2.252539*^6, 15.435, 0.753, 104935., 0.719, 0.043, 23.2, "tests performed", 
  "", "", "", "", "", "", "", "", "", 85.19, 1.4593446*^8, 8.823, 39.6, 
  14.178, 9.393, 24765.954, 0.1, 431.297, 6.18, 23.4, 58.3, "", 8.05, 72.58, 
  0.824}, {"RUS", "Europe", "Russia", "2020-04-22", 57999., 5236., 4787., 
  513., 57., 45., 397.432, 35.879, 32.802, 3.515, 0.391, 0.308, 1.55, "", "", 
  "", "", "", "", "", "", 149077., 2.401616*^6, 16.457, 1.022, 112600., 
  0.772, 0.043, 23.5, "tests performed", "", "", "", "", "", "", "", "", "", 
  85.19, 1.4593446*^8, 8.823, 39.6, 14.178, 9.393, 24765.954, 0.1, 431.297, 
  6.18, 23.4, 58.3, "", 8.05, 72.58, 0.824}, {"RUS", "Europe", "Russia", 
  "2020-04-23", 62773., 4774., 4976.429, 555., 42., 46.143, 430.145, 32.713, 
  34.1, 3.803, 0.288, 0.316, 1.48, "", "", "", "", "", "", "", "", 150384., 
  2.552*^6, 17.487, 1.03, 119140., 0.816, 0.042, 23.9, "tests performed", "", 
  "", "", "", "", "", "", "", "", 85.19, 1.4593446*^8, 8.823, 39.6, 14.178, 
  9.393, 24765.954, 0.1, 431.297, 6.18, 23.4, 58.3, "", 8.05, 72.58, 0.824}, 
 {"RUS", "Europe", "Russia", "2020-04-24", 68622., 5849., 5230.571, 615., 
  60., 48.857, 470.225, 40.08, 35.842, 4.214, 0.411, 0.335, 1.45, "", "", "", 
  "", "", "", "", "", 169500., 2.7215*^6, 18.649, 1.161, 127087., 0.871, 
  0.041, 24.3, "tests performed", "", "", "", "", "", "", "", "", "", 85.19, 
  1.4593446*^8, 8.823, 39.6, 14.178, 9.393, 24765.954, 0.1, 431.297, 6.18, 
  23.4, 58.3, "", 8.05, 72.58, 0.824}, {"RUS", "Europe", "Russia", 
  "2020-04-25", 74588., 5966., 5399.286, 681., 66., 52.571, 511.106, 40.881, 
  36.998, 4.666, 0.452, 0.36, 1.42, "", "", "", "", "", "", "", "", 156199., 
  2.877699*^6, 19.719, 1.07, 132555., 0.908, 0.041, 24.6, "tests performed", 
  "", "", "", "", "", "", "", "", "", 85.19, 1.4593446*^8, 8.823, 39.6, 
  14.178, 9.393, 24765.954, 0.1, 431.297, 6.18, 23.4, 58.3, "", 8.05, 72.58, 
  0.824}, {"RUS", "Europe", "Russia", "2020-04-26", 80949., 6361., 5442.286, 
  747., 66., 55.143, 554.694, 43.588, 37.293, 5.119, 0.452, 0.378, 1.39, "", 
  "", "", "", "", "", "", "", 141735., 3.019434*^6, 20.69, 0.971, 138016., 
  0.946, 0.039, 25.4, "tests performed", "", "", "", "", "", "", "", "", "", 
  85.19, 1.4593446*^8, 8.823, 39.6, 14.178, 9.393, 24765.954, 0.1, 431.297, 
  6.18, 23.4, 58.3, "", 8.05, 72.58, 0.824}, {"RUS", "Europe", "Russia", 
  "2020-04-27", 87147., 6198., 5718., 794., 47., 55.571, 597.165, 42.471, 
  39.182, 5.441, 0.322, 0.381, 1.38, "", "", "", "", "", "", "", "", 119824., 
  3.139258*^6, 21.511, 0.821, 142379., 0.976, 0.04, 24.9, "tests performed", 
  "", "", "", "", "", "", "", "", "", 85.19, 1.4593446*^8, 8.823, 39.6, 
  14.178, 9.393, 24765.954, 0.1, 431.297, 6.18, 23.4, 58.3, "", 8.05, 72.58, 
  0.824}, {"RUS", "Europe", "Russia", "2020-04-28", 93558., 6411., 5827.857, 
  867., 73., 58.714, 641.096, 43.931, 39.935, 5.941, 0.5, 0.402, 1.36, "", 
  "", "", "", "", "", "", "", 164459., 3.303717*^6, 22.638, 1.127, 150168., 
  1.029, 0.039, 25.8, "tests performed", "", "", "", "", "", "", "", "", "", 
  85.19, 1.4593446*^8, 8.823, 39.6, 14.178, 9.393, 24765.954, 0.1, 431.297, 
  6.18, 23.4, 58.3, "", 8.05, 72.58, 0.824}, {"RUS", "Europe", "Russia", 
  "2020-04-29", 99399., 5841., 5914.286, 972., 105., 65.571, 681.121, 40.025, 
  40.527, 6.661, 0.72, 0.449, 1.36, "", "", "", "", "", "", "", "", 194591., 
  3.498308*^6, 23.972, 1.333, 156670., 1.074, 0.038, 26.5, "tests performed", 
  "", "", "", "", "", "", "", "", "", 85.19, 1.4593446*^8, 8.823, 39.6, 
  14.178, 9.393, 24765.954, 0.1, 431.297, 6.18, 23.4, 58.3, "", 8.05, 72.58, 
  0.824}, {"RUS", "Europe", "Russia", "2020-04-30", 106498., 7099., 6246.429, 
  1073., 101., 74., 729.766, 48.645, 42.803, 7.353, 0.692, 0.507, 1.38, "", 
  "", "", "", "", "", "", "", 225499., 3.723807*^6, 25.517, 1.545, 167401., 
  1.147, 0.037, 26.8, "tests performed", "", "", "", "", "", "", "", "", "", 
  85.19, 1.4593446*^8, 8.823, 39.6, 14.178, 9.393, 24765.954, 0.1, 431.297, 
  6.18, 23.4, 58.3, "", 8.05, 72.58, 0.824}, {"RUS", "Europe", "Russia", 
  "2020-05-01", 114431., 7933., 6544.143, 1169., 96., 79.143, 784.126, 54.36, 
  44.843, 8.01, 0.658, 0.542, 1.41, "", "", "", "", "", "", "", "", 221711., 
  3.945518*^6, 27.036, 1.519, 174860., 1.198, 0.037, 26.7, "tests performed", 
  "", "", "", "", "", "", "", "", "", 85.19, 1.4593446*^8, 8.823, 39.6, 
  14.178, 9.393, 24765.954, 0.1, 431.297, 6.18, 23.4, 58.3, "", 8.05, 72.58, 
  0.824}, {"RUS", "Europe", "Russia", "2020-05-02", 124054., 9623., 7066.571, 
  1222., 53., 77.286, 850.067, 65.941, 48.423, 8.374, 0.363, 0.53, 1.43, "", 
  "", "", "", "", "", "", "", 154481., 4.099999*^6, 28.095, 1.059, 174614., 
  1.197, 0.04, 24.7, "tests performed", "", "", "", "", "", "", "", "", "", 
  85.19, 1.4593446*^8, 8.823, 39.6, 14.178, 9.393, 24765.954, 0.1, 431.297, 
  6.18, 23.4, 58.3, "", 8.05, 72.58, 0.824}, {"RUS", "Europe", "Russia", 
  "2020-05-03", 134687., 10633., 7676.857, 1280., 58., 76.143, 922.928, 
  72.861, 52.605, 8.771, 0.397, 0.522, 1.43, "", "", "", "", "", "", "", "", 
  203244., 4.303243*^6, 29.488, 1.393, 183401., 1.257, 0.042, 23.9, 
  "tests performed", "", "", "", "", "", "", "", "", "", 85.19, 1.4593446*^8, 
  8.823, 39.6, 14.178, 9.393, 24765.954, 0.1, 431.297, 6.18, 23.4, 58.3, "", 
  8.05, 72.58, 0.824}, {"RUS", "Europe", "Russia", "2020-05-04", 145268., 
  10581., 8303., 1356., 76., 80.286, 995.433, 72.505, 56.895, 9.292, 0.521, 
  0.55, 1.41, "", "", "", "", "", "", "", "", 157114., 4.460357*^6, 30.564, 
  1.077, 188728., 1.293, 0.044, 22.7, "tests performed", "", "", "", "", "", 
  "", "", "", "", 85.19, 1.4593446*^8, 8.823, 39.6, 14.178, 9.393, 24765.954, 
  0.1, 431.297, 6.18, 23.4, 58.3, "", 8.05, 72.58, 0.824}, 
 {"RUS", "Europe", "Russia", "2020-05-05", 155370., 10102., 8830.286, 1451., 
  95., 83.429, 1064.656, 69.223, 60.509, 9.943, 0.651, 0.572, 1.38, "", "", 
  "", "", "", "", "", "", 173374., 4.633731*^6, 31.752, 1.188, 190002., 
  1.302, 0.046, 21.5, "tests performed", "", "", "", "", "", "", "", "", "", 
  85.19, 1.4593446*^8, 8.823, 39.6, 14.178, 9.393, 24765.954, 0.1, 431.297, 
  6.18, 23.4, 58.3, "", 8.05, 72.58, 0.824}, {"RUS", "Europe", "Russia", 
  "2020-05-06", 165929., 10559., 9504.286, 1537., 86., 80.714, 1137.01, 
  72.354, 65.127, 10.532, 0.589, 0.553, 1.35, "", "", "", "", "", "", "", "", 
  169461., 4.803192*^6, 32.913, 1.161, 186412., 1.277, 0.051, 19.6, 
  "tests performed", "", "", "", "", "", "", "", "", "", 85.19, 1.4593446*^8, 
  8.823, 39.6, 14.178, 9.393, 24765.954, 0.1, 431.297, 6.18, 23.4, 58.3, "", 
  8.05, 72.58, 0.824}, {"RUS", "Europe", "Russia", "2020-05-07", 177160., 
  11231., 10094.571, 1625., 88., 78.857, 1213.97, 76.959, 69.172, 11.135, 
  0.603, 0.54, 1.31, "", "", "", "", "", "", "", "", 184276., 4.987468*^6, 
  34.176, 1.263, 180523., 1.237, 0.056, 17.9, "tests performed", "", "", "", 
  "", "", "", "", "", "", 85.19, 1.4593446*^8, 8.823, 39.6, 14.178, 9.393, 
  24765.954, 0.1, 431.297, 6.18, 23.4, 58.3, "", 8.05, 72.58, 0.824}, 
 {"RUS", "Europe", "Russia", "2020-05-08", 187859., 10699., 10489.714, 1723., 
  98., 79.143, 1287.283, 73.314, 71.88, 11.807, 0.672, 0.542, 1.26, "", "", 
  "", "", "", "", "", "", 234496., 5.221964*^6, 35.783, 1.607, 182349., 1.25, 
  0.058, 17.4, "tests performed", "", "", "", "", "", "", "", "", "", 85.19, 
  1.4593446*^8, 8.823, 39.6, 14.178, 9.393, 24765.954, 0.1, 431.297, 6.18, 
  23.4, 58.3, "", 8.05, 72.58, 0.824}, {"RUS", "Europe", "Russia", 
  "2020-05-09", 198676., 10817., 10660.286, 1827., 104., 86.429, 1361.406, 
  74.122, 73.048, 12.519, 0.713, 0.592, 1.22, "", "", "", "", "", "", "", "", 
  226499., 5.448463*^6, 37.335, 1.552, 192638., 1.32, 0.055, 18.1, 
  "tests performed", "", "", "", "", "", "", "", "", "", 85.19, 1.4593446*^8, 
  8.823, 39.6, 14.178, 9.393, 24765.954, 0.1, 431.297, 6.18, 23.4, 58.3, "", 
  8.05, 72.58, 0.824}, {"RUS", "Europe", "Russia", "2020-05-10", 209688., 
  11012., 10714.429, 1915., 88., 90.714, 1436.864, 75.459, 73.419, 13.122, 
  0.603, 0.622, 1.19, "", "", "", "", "", "", "", "", 188300., 5.636763*^6, 
  38.625, 1.29, 190503., 1.305, 0.056, 17.8, "tests performed", "", "", "", 
  "", "", "", "", "", "", 85.19, 1.4593446*^8, 8.823, 39.6, 14.178, 9.393, 
  24765.954, 0.1, 431.297, 6.18, 23.4, 58.3, "", 8.05, 72.58, 0.824}, 
 {"RUS", "Europe", "Russia", "2020-05-11", 221344., 11656., 10868., 2009., 
  94., 93.286, 1516.736, 79.871, 74.472, 13.766, 0.644, 0.639, 1.16, "", "", 
  "", "", "", "", "", "", 168641., 5.805404*^6, 39.781, 1.156, 192150., 
  1.317, 0.057, 17.7, "tests performed", "", "", "", "", "", "", "", "", "", 
  85.19, 1.4593446*^8, 8.823, 39.6, 14.178, 9.393, 24765.954, 0.1, 431.297, 
  6.18, 23.4, 58.3, "", 8.05, 72.58, 0.824}, {"RUS", "Europe", "Russia", 
  "2020-05-12", 232243., 10899., 10981.857, 2116., 107., 95., 1591.42, 
  74.684, 75.252, 14.5, 0.733, 0.651, 1.12, "", "", "", "", "", "", "", "", 
  177154., 5.982558*^6, 40.995, 1.214, 192690., 1.32, 0.057, 17.5, 
  "tests performed", "", "", "", "", "", "", "", "", "", 78.24, 1.4593446*^8, 
  8.823, 39.6, 14.178, 9.393, 24765.954, 0.1, 431.297, 6.18, 23.4, 58.3, "", 
  8.05, 72.58, 0.824}, {"RUS", "Europe", "Russia", "2020-05-13", 242271., 
  10028., 10906., 2212., 96., 96.429, 1660.136, 68.716, 74.732, 15.157, 
  0.658, 0.661, 1.09, "", "", "", "", "", "", "", "", 205544., 6.188102*^6, 
  42.403, 1.408, 197844., 1.356, 0.055, 18.1, "tests performed", "", "", "", 
  "", "", "", "", "", "", 78.24, 1.4593446*^8, 8.823, 39.6, 14.178, 9.393, 
  24765.954, 0.1, 431.297, 6.18, 23.4, 58.3, "", 8.05, 72.58, 0.824}, 
 {"RUS", "Europe", "Russia", "2020-05-14", 252245., 9974., 10726.429, 2305., 
  93., 97.143, 1728.481, 68.346, 73.502, 15.795, 0.637, 0.666, 1.05, "", "", 
  "", "", "", "", "", "", 225846., 6.413948*^6, 43.951, 1.548, 203783., 
  1.396, 0.053, 19., "tests performed", "", "", "", "", "", "", "", "", "", 
  78.24, 1.4593446*^8, 8.823, 39.6, 14.178, 9.393, 24765.954, 0.1, 431.297, 
  6.18, 23.4, 58.3, "", 8.05, 72.58, 0.824}, {"RUS", "Europe", "Russia", 
  "2020-05-15", 262843., 10598., 10712., 2418., 113., 99.286, 1801.103, 
  72.622, 73.403, 16.569, 0.774, 0.68, 1.03, "", "", "", "", "", "", "", "", 
  242392., 6.65634*^6, 45.612, 1.661, 204911., 1.404, 0.052, 19.1, 
  "tests performed", "", "", "", "", "", "", "", "", "", 78.24, 1.4593446*^8, 
  8.823, 39.6, 14.178, 9.393, 24765.954, 0.1, 431.297, 6.18, 23.4, 58.3, "", 
  8.05, 72.58, 0.824}, {"RUS", "Europe", "Russia", "2020-05-16", 272043., 
  9200., 10481., 2537., 119., 101.429, 1864.145, 63.042, 71.82, 17.385, 
  0.815, 0.695, 1., "", "", "", "", "", "", "", "", 259748., 6.916088*^6, 
  47.392, 1.78, 209661., 1.437, 0.05, 20., "tests performed", "", "", "", "", 
  "", "", "", "", "", 78.24, 1.4593446*^8, 8.823, 39.6, 14.178, 9.393, 
  24765.954, 0.1, 431.297, 6.18, 23.4, 58.3, "", 8.05, 72.58, 0.824}, 
 {"RUS", "Europe", "Russia", "2020-05-17", 281752., 9709., 10294.857, 2631., 
  94., 102.286, 1930.675, 66.53, 70.544, 18.029, 0.644, 0.701, 0.98, "", "", 
  "", "", "", "", "", "", 230926., 7.147014*^6, 48.974, 1.582, 215750., 
  1.478, 0.048, 21., "tests performed", "", "", "", "", "", "", "", "", "", 
  78.24, 1.4593446*^8, 8.823, 39.6, 14.178, 9.393, 24765.954, 0.1, 431.297, 
  6.18, 23.4, 58.3, "", 8.05, 72.58, 0.824}, {"RUS", "Europe", "Russia", 
  "2020-05-18", 290678., 8926., 9904.857, 2722., 91., 101.857, 1991.839, 
  61.164, 67.872, 18.652, 0.624, 0.698, 0.96, "", "", "", "", "", "", "", "", 
  205302., 7.352316*^6, 50.381, 1.407, 220987., 1.514, 0.045, 22.3, 
  "tests performed", "", "", "", "", "", "", "", "", "", 78.24, 1.4593446*^8, 
  8.823, 39.6, 14.178, 9.393, 24765.954, 0.1, 431.297, 6.18, 23.4, 58.3, "", 
  8.05, 72.58, 0.824}, {"RUS", "Europe", "Russia", "2020-05-19", 299941., 
  9263., 9671.143, 2837., 115., 103., 2055.313, 63.474, 66.27, 19.44, 0.788, 
  0.706, 0.96, "", "", "", "", "", "", "", "", 225713., 7.578029*^6, 51.928, 
  1.547, 227924., 1.562, 0.042, 23.6, "tests performed", "", "", "", "", "", 
  "", "", "", "", 78.24, 1.4593446*^8, 8.823, 39.6, 14.178, 9.393, 24765.954, 
  0.1, 431.297, 6.18, 23.4, 58.3, "", 8.05, 72.58, 0.824}, 
 {"RUS", "Europe", "Russia", "2020-05-20", 308705., 8764., 9490.571, 2972., 
  135., 108.571, 2115.367, 60.054, 65.033, 20.365, 0.925, 0.744, 0.96, "", 
  "", "", "", "", "", "", "", 262851., 7.84088*^6, 53.729, 1.801, 236111., 
  1.618, 0.04, 24.9, "tests performed", "", "", "", "", "", "", "", "", "", 
  78.24, 1.4593446*^8, 8.823, 39.6, 14.178, 9.393, 24765.954, 0.1, 431.297, 
  6.18, 23.4, 58.3, "", 8.05, 72.58, 0.824}, {"RUS", "Europe", "Russia", 
  "2020-05-21", 317554., 8849., 9329.857, 3099., 127., 113.429, 2176.004, 
  60.637, 63.932, 21.236, 0.87, 0.777, 0.95, "", "", "", "", "", "", "", "", 
  285746., 8.126626*^6, 55.687, 1.958, 244668., 1.677, 0.038, 26.2, 
  "tests performed", "", "", "", "", "", "", "", "", "", 78.24, 1.4593446*^8, 
  8.823, 39.6, 14.178, 9.393, 24765.954, 0.1, 431.297, 6.18, 23.4, 58.3, "", 
  8.05, 72.58, 0.824}, {"RUS", "Europe", "Russia", "2020-05-22", 326448., 
  8894., 9086.429, 3249., 150., 118.714, 2236.949, 60.945, 62.264, 22.263, 
  1.028, 0.813, 0.95, "", "", "", "", "", "", "", "", 276121., 8.402747*^6, 
  57.579, 1.892, 249487., 1.71, 0.036, 27.5, "tests performed", "", "", "", 
  "", "", "", "", "", "", 78.24, 1.4593446*^8, 8.823, 39.6, 14.178, 9.393, 
  24765.954, 0.1, 431.297, 6.18, 23.4, 58.3, "", 8.05, 72.58, 0.824}, 
 {"RUS", "Europe", "Russia", "2020-05-23", 335882., 9434., 9119.857, 3388., 
  139., 121.571, 2301.595, 64.645, 62.493, 23.216, 0.952, 0.833, 0.95, "", 
  "", "", "", "", "", "", "", 282558., 8.685305*^6, 59.515, 1.936, 252745., 
  1.732, 0.036, 27.7, "tests performed", "", "", "", "", "", "", "", "", "", 
  78.24, 1.4593446*^8, 8.823, 39.6, 14.178, 9.393, 24765.954, 0.1, 431.297, 
  6.18, 23.4, 58.3, "", 8.05, 72.58, 0.824}, {"RUS", "Europe", "Russia", 
  "2020-05-24", 344481., 8599., 8961.286, 3541., 153., 130., 2360.519, 
  58.924, 61.406, 24.264, 1.048, 0.891, 0.95, "", "", "", "", "", "", "", "", 
  260079., 8.945384*^6, 61.297, 1.782, 256910., 1.76, 0.035, 28.7, 
  "tests performed", "", "", "", "", "", "", "", "", "", 78.24, 1.4593446*^8, 
  8.823, 39.6, 14.178, 9.393, 24765.954, 0.1, 431.297, 6.18, 23.4, 58.3, "", 
  8.05, 72.58, 0.824}, {"RUS", "Europe", "Russia", "2020-05-25", 353427., 
  8946., 8964.143, 3633., 92., 130.143, 2421.82, 61.301, 61.426, 24.895, 
  0.63, 0.892, 0.95, "", "", "", "", "", "", "", "", 215206., 9.16059*^6, 
  62.772, 1.475, 258325., 1.77, 0.035, 28.8, "tests performed", "", "", "", 
  "", "", "", "", "", "", 78.24, 1.4593446*^8, 8.823, 39.6, 14.178, 9.393, 
  24765.954, 0.1, 431.297, 6.18, 23.4, 58.3, "", 8.05, 72.58, 0.824}, 
 {"RUS", "Europe", "Russia", "2020-05-26", 362342., 8915., 8914.429, 3807., 
  174., 138.571, 2482.909, 61.089, 61.085, 26.087, 1.192, 0.95, 0.96, "", "", 
  "", "", "", "", "", "", 255402., 9.415992*^6, 64.522, 1.75, 262566., 1.799, 
  0.034, 29.5, "tests performed", "", "", "", "", "", "", "", "", "", 78.24, 
  1.4593446*^8, 8.823, 39.6, 14.178, 9.393, 24765.954, 0.1, 431.297, 6.18, 
  23.4, 58.3, "", 8.05, 72.58, 0.824}, {"RUS", "Europe", "Russia", 
  "2020-05-27", 370680., 8338., 8853.571, 3968., 161., 142.286, 2540.044, 
  57.135, 60.668, 27.19, 1.103, 0.975, 0.96, "", "", "", "", "", "", "", "", 
  285288., 9.70128*^6, 66.477, 1.955, 265771., 1.821, 0.033, 30., 
  "tests performed", "", "", "", "", "", "", "", "", "", 78.24, 1.4593446*^8, 
  8.823, 39.6, 14.178, 9.393, 24765.954, 0.1, 431.297, 6.18, 23.4, 58.3, "", 
  8.05, 72.58, 0.824}, {"RUS", "Europe", "Russia", "2020-05-28", 379051., 
  8371., 8785.286, 4142., 174., 149., 2597.406, 57.361, 60.2, 28.383, 1.192, 
  1.021, 0.96, "", "", "", "", "", "", "", "", 298781., 1.0000061*^7, 68.524, 
  2.047, 267634., 1.834, 0.033, 30.5, "tests performed", "", "", "", "", "", 
  "", "", "", "", 78.24, 1.4593446*^8, 8.823, 39.6, 14.178, 9.393, 24765.954, 
  0.1, 431.297, 6.18, 23.4, 58.3, "", 8.05, 72.58, 0.824}, 
 {"RUS", "Europe", "Russia", "2020-05-29", 387623., 8572., 8739.286, 4374., 
  232., 160.714, 2656.144, 58.739, 59.885, 29.972, 1.59, 1.101, 0.97, "", "", 
  "", "", "", "", "", "", 316139., 1.03162*^7, 70.691, 2.166, 273350., 1.873, 
  0.032, 31.3, "tests performed", "", "", "", "", "", "", "", "", "", 78.24, 
  1.4593446*^8, 8.823, 39.6, 14.178, 9.393, 24765.954, 0.1, 431.297, 6.18, 
  23.4, 58.3, "", 8.05, 72.58, 0.824}, {"RUS", "Europe", "Russia", 
  "2020-05-30", 396575., 8952., 8670.429, 4555., 181., 166.714, 2717.487, 
  61.343, 59.413, 31.213, 1.24, 1.142, 0.97, "", "", "", "", "", "", "", "", 
  326924., 1.0643124*^7, 72.931, 2.24, 279688., 1.917, 0.031, 32.3, 
  "tests performed", "", "", "", "", "", "", "", "", "", 78.24, 1.4593446*^8, 
  8.823, 39.6, 14.178, 9.393, 24765.954, 0.1, 431.297, 6.18, 23.4, 58.3, "", 
  8.05, 72.58, 0.824}, {"RUS", "Europe", "Russia", "2020-05-31", 405843., 
  9268., 8766., 4693., 138., 164.571, 2780.995, 63.508, 60.068, 32.158, 
  0.946, 1.128, 0.98, "", "", "", "", "", "", "", "", 279984., 1.0923108*^7, 
  74.849, 1.919, 282532., 1.936, 0.031, 32.2, "tests performed", "", "", "", 
  "", "", "", "", "", "", 78.24, 1.4593446*^8, 8.823, 39.6, 14.178, 9.393, 
  24765.954, 0.1, 431.297, 6.18, 23.4, 58.3, "", 8.05, 72.58, 0.824}, 
 {"RUS", "Europe", "Russia", "2020-06-01", 414328., 8485., 8700.143, 4849., 
  156., 173.714, 2839.138, 58.143, 59.617, 33.227, 1.069, 1.19, 0.98, "", "", 
  "", "", "", "", "", "", 228514., 1.1151622*^7, 76.415, 1.566, 284433., 
  1.949, 0.031, 32.7, "tests performed", "", "", "", "", "", "", "", "", "", 
  74.54, 1.4593446*^8, 8.823, 39.6, 14.178, 9.393, 24765.954, 0.1, 431.297, 
  6.18, 23.4, 58.3, "", 8.05, 72.58, 0.824}, {"RUS", "Europe", "Russia", 
  "2020-06-02", 423186., 8858., 8692., 5031., 182., 174.857, 2899.836, 
  60.698, 59.561, 34.474, 1.247, 1.198, 0.98, "", "", "", "", "", "", "", "", 
  274423., 1.1426045*^7, 78.296, 1.88, 287150., 1.968, 0.03, 33., 
  "tests performed", "", "", "", "", "", "", "", "", "", 74.54, 1.4593446*^8, 
  8.823, 39.6, 14.178, 9.393, 24765.954, 0.1, 431.297, 6.18, 23.4, 58.3, "", 
  8.05, 72.58, 0.824}, {"RUS", "Europe", "Russia", "2020-06-03", 431715., 
  8529., 8719.286, 5208., 177., 177.143, 2958.28, 58.444, 59.748, 35.687, 
  1.213, 1.214, 0.99, "", "", "", "", "", "", "", "", 307006., 1.1733051*^7, 
  80.399, 2.104, 290253., 1.989, 0.03, 33.3, "tests performed", "", "", "", 
  "", "", "", "", "", "", 74.54, 1.4593446*^8, 8.823, 39.6, 14.178, 9.393, 
  24765.954, 0.1, 431.297, 6.18, 23.4, 58.3, "", 8.05, 72.58, 0.824}, 
 {"RUS", "Europe", "Russia", "2020-06-04", 440538., 8823., 8783.857, 5376., 
  168., 176.286, 3018.739, 60.459, 60.19, 36.838, 1.151, 1.208, 0.99, "", "", 
  "", "", "", "", "", "", 320612., 1.2053663*^7, 82.596, 2.197, 293372., 
  2.01, 0.03, 33.4, "tests performed", "", "", "", "", "", "", "", "", "", 
  74.54, 1.4593446*^8, 8.823, 39.6, 14.178, 9.393, 24765.954, 0.1, 431.297, 
  6.18, 23.4, 58.3, "", 8.05, 72.58, 0.824}, {"RUS", "Europe", "Russia", 
  "2020-06-05", 449256., 8718., 8804.714, 5520., 144., 163.714, 3078.478, 
  59.739, 60.333, 37.825, 0.987, 1.122, 0.99, "", "", "", "", "", "", "", "", 
  335305., 1.2388968*^7, 84.894, 2.298, 296110., 2.029, 0.03, 33.6, 
  "tests performed", "", "", "", "", "", "", "", "", "", 74.54, 1.4593446*^8, 
  8.823, 39.6, 14.178, 9.393, 24765.954, 0.1, 431.297, 6.18, 23.4, 58.3, "", 
  8.05, 72.58, 0.824}, {"RUS", "Europe", "Russia", "2020-06-06", 458102., 
  8846., 8789.571, 5717., 197., 166., 3139.094, 60.616, 60.23, 39.175, 1.35, 
  1.137, 0.99, "", "", "", "", "", "", "", "", 332581., 1.2721549*^7, 87.173, 
  2.279, 296918., 2.035, 0.03, 33.8, "tests performed", "", "", "", "", "", 
  "", "", "", "", 74.54, 1.4593446*^8, 8.823, 39.6, 14.178, 9.393, 24765.954, 
  0.1, 431.297, 6.18, 23.4, 58.3, "", 8.05, 72.58, 0.824}, 
 {"RUS", "Europe", "Russia", "2020-06-07", 467073., 8971., 8747.143, 5851., 
  134., 165.429, 3200.567, 61.473, 59.939, 40.093, 0.918, 1.134, 0.99, "", 
  "", "", "", "", "", "", "", 294474., 1.3016023*^7, 89.191, 2.018, 298988., 
  2.049, 0.029, 34.2, "tests performed", "", "", "", "", "", "", "", "", "", 
  74.54, 1.4593446*^8, 8.823, 39.6, 14.178, 9.393, 24765.954, 0.1, 431.297, 
  6.18, 23.4, 58.3, "", 8.05, 72.58, 0.824}, {"RUS", "Europe", "Russia", 
  "2020-06-08", 476043., 8970., 8816.429, 5963., 112., 159.143, 3262.033, 
  61.466, 60.414, 40.861, 0.767, 1.091, 0.99, "", "", "", "", "", "", "", "", 
  238655., 1.3254678*^7, 90.826, 1.635, 300437., 2.059, 0.029, 34.1, 
  "tests performed", "", "", "", "", "", "", "", "", "", 74.54, 1.4593446*^8, 
  8.823, 39.6, 14.178, 9.393, 24765.954, 0.1, 431.297, 6.18, 23.4, 58.3, "", 
  8.05, 72.58, 0.824}, {"RUS", "Europe", "Russia", "2020-06-09", 484630., 
  8587., 8777.714, 6134., 171., 157.571, 3320.874, 58.841, 60.148, 42.033, 
  1.172, 1.08, 0.99, "", "", "", "", "", "", "", "", 290625., 1.3545303*^7, 
  92.818, 1.991, 302751., 2.075, 0.029, 34.5, "tests performed", "", "", "", 
  "", "", "", "", "", "", 68.98, 1.4593446*^8, 8.823, 39.6, 14.178, 9.393, 
  24765.954, 0.1, 431.297, 6.18, 23.4, 58.3, "", 8.05, 72.58, 0.824}, 
 {"RUS", "Europe", "Russia", "2020-06-10", 493023., 8393., 8758.286, 6350., 
  216., 163.143, 3378.386, 57.512, 60.015, 43.513, 1.48, 1.118, 0.99, "", "", 
  "", "", "", "", "", "", 329794., 1.3875097*^7, 95.078, 2.26, 306007., 
  2.097, 0.029, 34.9, "tests performed", "", "", "", "", "", "", "", "", "", 
  68.98, 1.4593446*^8, 8.823, 39.6, 14.178, 9.393, 24765.954, 0.1, 431.297, 
  6.18, 23.4, 58.3, "", 8.05, 72.58, 0.824}, {"RUS", "Europe", "Russia", 
  "2020-06-11", 501800., 8777., 8751.714, 6522., 172., 163.714, 3438.53, 
  60.143, 59.97, 44.691, 1.179, 1.122, 0.99, "", "", "", "", "", "", "", "", 
  343577., 1.4218674*^7, 97.432, 2.354, 309287., 2.119, 0.028, 35.3, 
  "tests performed", "", "", "", "", "", "", "", "", "", 68.98, 1.4593446*^8, 
  8.823, 39.6, 14.178, 9.393, 24765.954, 0.1, 431.297, 6.18, 23.4, 58.3, "", 
  8.05, 72.58, 0.824}, {"RUS", "Europe", "Russia", "2020-06-12", 510761., 
  8961., 8786.429, 6705., 183., 169.286, 3499.934, 61.404, 60.208, 45.945, 
  1.254, 1.16, 0.98, "", "", "", "", "", "", "", "", 355443., 1.4574117*^7, 
  99.868, 2.436, 312164., 2.139, 0.028, 35.5, "tests performed", "", "", "", 
  "", "", "", "", "", "", 68.98, 1.4593446*^8, 8.823, 39.6, 14.178, 9.393, 
  24765.954, 0.1, 431.297, 6.18, 23.4, 58.3, "", 8.05, 72.58, 0.824}, 
 {"RUS", "Europe", "Russia", "2020-06-13", 519458., 8697., 8765.143, 6819., 
  114., 157.429, 3559.529, 59.595, 60.062, 46.726, 0.781, 1.079, 0.97, "", 
  "", "", "", "", "", "", "", 306055., 1.4880172*^7, 101.965, 2.097, 308375., 
  2.113, 0.028, 35.2, "tests performed", "", "", "", "", "", "", "", "", "", 
  68.98, 1.4593446*^8, 8.823, 39.6, 14.178, 9.393, 24765.954, 0.1, 431.297, 
  6.18, 23.4, 58.3, "", 8.05, 72.58, 0.824}, {"RUS", "Europe", "Russia", 
  "2020-06-14", 528267., 8809., 8742., 6938., 119., 155.286, 3619.892, 
  60.363, 59.904, 47.542, 0.815, 1.064, 0.97, "", "", "", "", "", "", "", "", 
  280980., 1.5161152*^7, 103.89, 1.925, 306447., 2.1, 0.029, 35.1, 
  "tests performed", "", "", "", "", "", "", "", "", "", 68.98, 1.4593446*^8, 
  8.823, 39.6, 14.178, 9.393, 24765.954, 0.1, 431.297, 6.18, 23.4, 58.3, "", 
  8.05, 72.58, 0.824}, {"RUS", "Europe", "Russia", "2020-06-15", 536484., 
  8217., 8634.429, 7081., 143., 159.714, 3676.198, 56.306, 59.166, 48.522, 
  0.98, 1.094, 0.96, "", "", "", "", "", "", "", "", 234265., 1.5395417*^7, 
  105.495, 1.605, 305820., 2.096, 0.028, 35.4, "tests performed", "", "", "", 
  "", "", "", "", "", "", 68.98, 1.4593446*^8, 8.823, 39.6, 14.178, 9.393, 
  24765.954, 0.1, 431.297, 6.18, 23.4, 58.3, "", 8.05, 72.58, 0.824}, 
 {"RUS", "Europe", "Russia", "2020-06-16", 544725., 8241., 8585., 7274., 
  193., 162.857, 3732.669, 56.471, 58.828, 49.844, 1.323, 1.116, 0.95, "", 
  "", "", "", "", "", "", "", 284307., 1.5679724*^7, 107.444, 1.948, 304917., 
  2.089, 0.028, 35.5, "tests performed", "", "", "", "", "", "", "", "", "", 
  68.98, 1.4593446*^8, 8.823, 39.6, 14.178, 9.393, 24765.954, 0.1, 431.297, 
  6.18, 23.4, 58.3, "", 8.05, 72.58, 0.824}, {"RUS", "Europe", "Russia", 
  "2020-06-17", 552549., 7824., 8503.714, 7468., 194., 159.714, 3786.282, 
  53.613, 58.271, 51.174, 1.329, 1.094, 0.94, "", "", "", "", "", "", "", "", 
  311973., 1.5991697*^7, 109.581, 2.138, 302371., 2.072, 0.028, 35.6, 
  "tests performed", "", "", "", "", "", "", "", "", "", 68.98, 1.4593446*^8, 
  8.823, 39.6, 14.178, 9.393, 24765.954, 0.1, 431.297, 6.18, 23.4, 58.3, "", 
  8.05, 72.58, 0.824}, {"RUS", "Europe", "Russia", "2020-06-18", 560321., 
  7772., 8360.143, 7650., 182., 161.143, 3839.539, 53.257, 57.287, 52.421, 
  1.247, 1.104, 0.94, "", "", "", "", "", "", "", "", 330267., 1.6321964*^7, 
  111.844, 2.263, 300470., 2.059, 0.028, 35.9, "tests performed", "", "", "", 
  "", "", "", "", "", "", 68.98, 1.4593446*^8, 8.823, 39.6, 14.178, 9.393, 
  24765.954, 0.1, 431.297, 6.18, 23.4, 58.3, "", 8.05, 72.58, 0.824}, 
 {"RUS", "Europe", "Russia", "2020-06-19", 568292., 7971., 8218.714, 7831., 
  181., 160.857, 3894.159, 54.62, 56.318, 53.661, 1.24, 1.102, 0.93, "", "", 
  "", "", "", "", "", "", 339323., 1.6661287*^7, 114.17, 2.325, 298167., 
  2.043, 0.028, 36.3, "tests performed", "", "", "", "", "", "", "", "", "", 
  68.98, 1.4593446*^8, 8.823, 39.6, 14.178, 9.393, 24765.954, 0.1, 431.297, 
  6.18, 23.4, 58.3, "", 8.05, 72.58, 0.824}, {"RUS", "Europe", "Russia", 
  "2020-06-20", 576162., 7870., 8100.571, 7992., 161., 167.571, 3948.087, 
  53.928, 55.508, 54.764, 1.103, 1.148, 0.93, "", "", "", "", "", "", "", "", 
  337166., 1.6998453*^7, 116.48, 2.31, 302612., 2.074, 0.027, 37.4, 
  "tests performed", "", "", "", "", "", "", "", "", "", 68.98, 1.4593446*^8, 
  8.823, 39.6, 14.178, 9.393, 24765.954, 0.1, 431.297, 6.18, 23.4, 58.3, "", 
  8.05, 72.58, 0.824}, {"RUS", "Europe", "Russia", "2020-06-21", 583879., 
  7717., 7944.571, 8101., 109., 166.143, 4000.967, 52.88, 54.439, 55.511, 
  0.747, 1.138, 0.92, "", "", "", "", "", "", "", "", 291238., 1.7289691*^7, 
  118.476, 1.996, 304077., 2.084, 0.026, 38.3, "tests performed", "", "", "", 
  "", "", "", "", "", "", 68.98, 1.4593446*^8, 8.823, 39.6, 14.178, 9.393, 
  24765.954, 0.1, 431.297, 6.18, 23.4, 58.3, "", 8.05, 72.58, 0.824}, 
 {"RUS", "Europe", "Russia", "2020-06-22", 591465., 7586., 7854.429, 8196., 
  95., 159.286, 4052.95, 51.982, 53.822, 56.162, 0.651, 1.091, 0.92, "", "", 
  "", "", "", "", "", "", 233061., 1.7522752*^7, 120.073, 1.597, 303905., 
  2.082, 0.026, 38.7, "tests performed", "", "", "", "", "", "", "", "", "", 
  68.98, 1.4593446*^8, 8.823, 39.6, 14.178, 9.393, 24765.954, 0.1, 431.297, 
  6.18, 23.4, 58.3, "", 8.05, 72.58, 0.824}, {"RUS", "Europe", "Russia", 
  "2020-06-23", 598878., 7413., 7736.143, 8349., 153., 153.571, 4103.746, 
  50.797, 53.011, 57.211, 1.048, 1.052, 0.92, "", "", "", "", "", "", "", "", 
  281203., 1.7803955*^7, 122., 1.927, 303462., 2.079, 0.025, 39.2, 
  "tests performed", "", "", "", "", "", "", "", "", "", 68.98, 1.4593446*^8, 
  8.823, 39.6, 14.178, 9.393, 24765.954, 0.1, 431.297, 6.18, 23.4, 58.3, "", 
  8.05, 72.58, 0.824}, {"RUS", "Europe", "Russia", "2020-06-24", 606043., 
  7165., 7642., 8503., 154., 147.857, 4152.844, 49.097, 52.366, 58.266, 
  1.055, 1.013, 0.91, "", "", "", "", "", "", "", "", 311875., 1.811583*^7, 
  124.137, 2.137, 303448., 2.079, 0.025, 39.7, "tests performed", "", "", "", 
  "", "", "", "", "", "", 68.98, 1.4593446*^8, 8.823, 39.6, 14.178, 9.393, 
  24765.954, 0.1, 431.297, 6.18, 23.4, 58.3, "", 8.05, 72.58, 0.824}, 
 {"RUS", "Europe", "Russia", "2020-06-25", 613148., 7105., 7546.714, 8594., 
  91., 134.857, 4201.53, 48.686, 51.713, 58.889, 0.624, 0.924, 0.91, "", "", 
  "", "", "", "", "", "", 286889., 1.8402719*^7, 126.103, 1.966, 297251., 
  2.037, 0.025, 39.4, "tests performed", "", "", "", "", "", "", "", "", "", 
  68.98, 1.4593446*^8, 8.823, 39.6, 14.178, 9.393, 24765.954, 0.1, 431.297, 
  6.18, 23.4, 58.3, "", 8.05, 72.58, 0.824}, {"RUS", "Europe", "Russia", 
  "2020-06-26", 619936., 6788., 7377.714, 8770., 176., 134.143, 4248.044, 
  46.514, 50.555, 60.095, 1.206, 0.919, 0.9, "", "", "", "", "", "", "", "", 
  305227., 1.8707946*^7, 128.194, 2.092, 292380., 2.004, 0.025, 39.6, 
  "tests performed", "", "", "", "", "", "", "", "", "", 68.98, 1.4593446*^8, 
  8.823, 39.6, 14.178, 9.393, 24765.954, 0.1, 431.297, 6.18, 23.4, 58.3, "", 
  8.05, 72.58, 0.824}, {"RUS", "Europe", "Russia", "2020-06-27", 626779., 
  6843., 7231., 8958., 188., 138., 4294.935, 46.891, 49.55, 61.384, 1.288, 
  0.946, 0.9, "", "", "", "", "", "", "", "", 337008., 1.9044954*^7, 130.503, 
  2.309, 292357., 2.003, 0.025, 40.4, "tests performed", "", "", "", "", "", 
  "", "", "", "", 68.98, 1.4593446*^8, 8.823, 39.6, 14.178, 9.393, 24765.954, 
  0.1, 431.297, 6.18, 23.4, 58.3, "", 8.05, 72.58, 0.824}, 
 {"RUS", "Europe", "Russia", "2020-06-28", 633563., 6784., 7097.714, 9060., 
  102., 137., 4341.421, 46.487, 48.636, 62.083, 0.699, 0.939, 0.91, "", "", 
  "", "", "", "", "", "", 289488., 1.9334442*^7, 132.487, 1.984, 292107., 
  2.002, 0.024, 41.2, "tests performed", "", "", "", "", "", "", "", "", "", 
  68.98, 1.4593446*^8, 8.823, 39.6, 14.178, 9.393, 24765.954, 0.1, 431.297, 
  6.18, 23.4, 58.3, "", 8.05, 72.58, 0.824}, {"RUS", "Europe", "Russia", 
  "2020-06-29", 640246., 6683., 6968.714, 9152., 92., 136.571, 4387.216, 
  45.795, 47.752, 62.713, 0.63, 0.936, 0.91, "", "", "", "", "", "", "", "", 
  227998., 1.956244*^7, 134.049, 1.562, 291384., 1.997, 0.024, 41.8, 
  "tests performed", "", "", "", "", "", "", "", "", "", 68.98, 1.4593446*^8, 
  8.823, 39.6, 14.178, 9.393, 24765.954, 0.1, 431.297, 6.18, 23.4, 58.3, "", 
  8.05, 72.58, 0.824}, {"RUS", "Europe", "Russia", "2020-06-30", 646929., 
  6683., 6864.429, 9306., 154., 136.714, 4433.011, 45.795, 47.038, 63.768, 
  1.055, 0.937, 0.92, "", "", "", "", "", "", "", "", 289727., 1.9852167*^7, 
  136.035, 1.985, 292602., 2.005, 0.023, 42.6, "tests performed", "", "", "", 
  "", "", "", "", "", "", 68.98, 1.4593446*^8, 8.823, 39.6, 14.178, 9.393, 
  24765.954, 0.1, 431.297, 6.18, 23.4, 58.3, "", 8.05, 72.58, 0.824}, 
 {"RUS", "Europe", "Russia", "2020-07-01", 653479., 6550., 6776.571, 9521., 
  215., 145.429, 4477.894, 44.883, 46.436, 65.242, 1.473, 0.997, 0.93, "", 
  "", "", "", "", "", "", "", 316737., 2.0168904*^7, 138.205, 2.17, 293296., 
  2.01, 0.023, 43.3, "tests performed", "", "", "", "", "", "", "", "", "", 
  68.98, 1.4593446*^8, 8.823, 39.6, 14.178, 9.393, 24765.954, 0.1, 431.297, 
  6.18, 23.4, 58.3, "", 8.05, 72.58, 0.824}, {"RUS", "Europe", "Russia", 
  "2020-07-02", 660231., 6752., 6726.143, 9668., 147., 153.429, 4524.161, 
  46.267, 46.09, 66.249, 1.007, 1.051, 0.93, "", "", "", "", "", "", "", "", 
  282206., 2.045111*^7, 140.139, 1.934, 292627., 2.005, 0.023, 43.5, 
  "tests performed", "", "", "", "", "", "", "", "", "", 68.98, 1.4593446*^8, 
  8.823, 39.6, 14.178, 9.393, 24765.954, 0.1, 431.297, 6.18, 23.4, 58.3, "", 
  8.05, 72.58, 0.824}, {"RUS", "Europe", "Russia", "2020-07-03", 666941., 
  6710., 6715., 9844., 176., 153.429, 4570.141, 45.98, 46.014, 67.455, 1.206, 
  1.051, 0.94, "", "", "", "", "", "", "", "", 301296., 2.0752406*^7, 
  142.204, 2.065, 292066., 2.001, 0.023, 43.5, "tests performed", "", "", "", 
  "", "", "", "", "", "", 68.98, 1.4593446*^8, 8.823, 39.6, 14.178, 9.393, 
  24765.954, 0.1, 431.297, 6.18, 23.4, 58.3, "", 8.05, 72.58, 0.824}, 
 {"RUS", "Europe", "Russia", "2020-07-04", 673564., 6623., 6683.571, 10011., 
  167., 150.429, 4615.524, 45.383, 45.798, 68.599, 1.144, 1.031, 0.94, "", 
  "", "", "", "", "", "", "", "", "", "", "", 285564., 1.957, 0.023, 42.7, 
  "tests performed", "", "", "", "", "", "", "", "", "", 68.98, 1.4593446*^8, 
  8.823, 39.6, 14.178, 9.393, 24765.954, 0.1, 431.297, 6.18, 23.4, 58.3, "", 
  8.05, 72.58, 0.824}, {"RUS", "Europe", "Russia", "2020-07-05", 680283., 
  6719., 6674.286, 10145., 134., 155., 4661.565, 46.041, 45.735, 69.518, 
  0.918, 1.062, 0.95, "", "", "", "", "", "", "", "", "", 2.1335394*^7, 
  146.198, "", 285850., 1.959, 0.023, 42.8, "tests performed", "", "", "", 
  "", "", "", "", "", "", 68.98, 1.4593446*^8, 8.823, 39.6, 14.178, 9.393, 
  24765.954, 0.1, 431.297, 6.18, 23.4, 58.3, "", 8.05, 72.58, 0.824}, 
 {"RUS", "Europe", "Russia", "2020-07-06", 686852., 6569., 6658., 10280., 
  135., 161.143, 4706.579, 45.013, 45.623, 70.443, 0.925, 1.104, 0.95, "", 
  "", "", "", "", "", "", "", 202377., 2.1537771*^7, 147.585, 1.387, 282190., 
  1.934, 0.024, 42.4, "tests performed", "", "", "", "", "", "", "", "", "", 
  68.98, 1.4593446*^8, 8.823, 39.6, 14.178, 9.393, 24765.954, 0.1, 431.297, 
  6.18, 23.4, 58.3, "", 8.05, 72.58, 0.824}, {"RUS", "Europe", "Russia", 
  "2020-07-07", 693215., 6363., 6612.286, 10478., 198., 167.429, 4750.18, 
  43.602, 45.31, 71.799, 1.357, 1.147, 0.95, "", "", "", "", "", "", "", "", 
  252934., 2.1790705*^7, 149.318, 1.733, 276934., 1.898, 0.024, 41.9, 
  "tests performed", "", "", "", "", "", "", "", "", "", 68.98, 1.4593446*^8, 
  8.823, 39.6, 14.178, 9.393, 24765.954, 0.1, 431.297, 6.18, 23.4, 58.3, "", 
  8.05, 72.58, 0.824}, {"RUS", "Europe", "Russia", "2020-07-08", 699749., 
  6534., 6610., 10650., 172., 161.286, 4794.954, 44.774, 45.294, 72.978, 
  1.179, 1.105, 0.96, "", "", "", "", "", "", "", "", 288589., 2.2079294*^7, 
  151.296, 1.978, 272913., 1.87, 0.024, 41.3, "tests performed", "", "", "", 
  "", "", "", "", "", "", 68.98, 1.4593446*^8, 8.823, 39.6, 14.178, 9.393, 
  24765.954, 0.1, 431.297, 6.18, 23.4, 58.3, "", 8.05, 72.58, 0.824}, 
 {"RUS", "Europe", "Russia", "2020-07-09", 706240., 6491., 6572.714, 10826., 
  176., 165.429, 4839.433, 44.479, 45.039, 74.184, 1.206, 1.134, 0.96, "", 
  "", "", "", "", "", "", "", 308901., 2.2388195*^7, 153.413, 2.117, 276726., 
  1.896, 0.024, 42.1, "tests performed", "", "", "", "", "", "", "", "", "", 
  68.98, 1.4593446*^8, 8.823, 39.6, 14.178, 9.393, 24765.954, 0.1, 431.297, 
  6.18, 23.4, 58.3, "", 8.05, 72.58, 0.824}, {"RUS", "Europe", "Russia", 
  "2020-07-10", 712863., 6623., 6560.286, 11000., 174., 165.143, 4884.816, 
  45.383, 44.954, 75.376, 1.192, 1.132, 0.96, "", "", "", "", "", "", "", "", 
  320221., 2.2708416*^7, 155.607, 2.194, 279430., 1.915, 0.023, 42.6, 
  "tests performed", "", "", "", "", "", "", "", "", "", 68.98, 1.4593446*^8, 
  8.823, 39.6, 14.178, 9.393, 24765.954, 0.1, 431.297, 6.18, 23.4, 58.3, "", 
  8.05, 72.58, 0.824}, {"RUS", "Europe", "Russia", "2020-07-11", 719449., 
  6586., 6555., 11188., 188., 168.143, 4929.946, 45.13, 44.917, 76.665, 
  1.288, 1.152, 0.97, "", "", "", "", "", "", "", "", 322640., 2.3031056*^7, 
  157.818, 2.211, 283879., 1.945, 0.023, 43.3, "tests performed", "", "", "", 
  "", "", "", "", "", "", 68.98, 1.4593446*^8, 8.823, 39.6, 14.178, 9.393, 
  24765.954, 0.1, 431.297, 6.18, 23.4, 58.3, "", 8.05, 72.58, 0.824}, 
 {"RUS", "Europe", "Russia", "2020-07-12", 726036., 6587., 6536.143, 11318., 
  130., 167.571, 4975.083, 45.137, 44.788, 77.555, 0.891, 1.148, 0.97, "", 
  "", "", "", "", "", "", "", 261574., 2.329263*^7, 159.61, 1.792, 279605., 
  1.916, 0.023, 42.8, "tests performed", "", "", "", "", "", "", "", "", "", 
  68.98, 1.4593446*^8, 8.823, 39.6, 14.178, 9.393, 24765.954, 0.1, 431.297, 
  6.18, 23.4, 58.3, "", 8.05, 72.58, 0.824}, {"RUS", "Europe", "Russia", 
  "2020-07-13", 732547., 6511., 6527.857, 11422., 104., 163.143, 5019.699, 
  44.616, 44.731, 78.268, 0.713, 1.118, 0.97, "", "", "", "", "", "", "", "", 
  203122., 2.3495752*^7, 161.002, 1.392, 279712., 1.917, 0.023, 42.8, 
  "tests performed", "", "", "", "", "", "", "", "", "", 65.28, 1.4593446*^8, 
  8.823, 39.6, 14.178, 9.393, 24765.954, 0.1, 431.297, 6.18, 23.4, 58.3, "", 
  8.05, 72.58, 0.824}, {"RUS", "Europe", "Russia", "2020-07-14", 738787., 
  6240., 6510.286, 11597., 175., 159.857, 5062.457, 42.759, 44.611, 79.467, 
  1.199, 1.095, 0.96, "", "", "", "", "", "", "", "", 258893., 2.3754645*^7, 
  162.776, 1.774, 280563., 1.923, 0.023, 43.1, "tests performed", "", "", "", 
  "", "", "", "", "", "", 65.28, 1.4593446*^8, 8.823, 39.6, 14.178, 9.393, 
  24765.954, 0.1, 431.297, 6.18, 23.4, 58.3, "", 8.05, 72.58, 0.824}, 
 {"RUS", "Europe", "Russia", "2020-07-15", 745197., 6410., 6492.571, 11753., 
  156., 157.571, 5106.381, 43.924, 44.49, 80.536, 1.069, 1.08, 0.96, "", "", 
  "", "", "", "", "", "", 298871., 2.4053516*^7, 164.824, 2.048, 282032., 
  1.933, 0.023, 43.4, "tests performed", "", "", "", "", "", "", "", "", "", 
  62.5, 1.4593446*^8, 8.823, 39.6, 14.178, 9.393, 24765.954, 0.1, 431.297, 
  6.18, 23.4, 58.3, "", 8.05, 72.58, 0.824}, {"RUS", "Europe", "Russia", 
  "2020-07-16", 751612., 6415., 6481.714, 11920., 167., 156.286, 5150.339, 
  43.958, 44.415, 81.681, 1.144, 1.071, 0.96, "", "", "", "", "", "", "", "", 
  311052., 2.4364568*^7, 166.956, 2.131, 282339., 1.935, 0.023, 43.6, 
  "tests performed", "", "", "", "", "", "", "", "", "", 62.5, 1.4593446*^8, 
  8.823, 39.6, 14.178, 9.393, 24765.954, 0.1, 431.297, 6.18, 23.4, 58.3, "", 
  8.05, 72.58, 0.824}, {"RUS", "Europe", "Russia", "2020-07-17", 758001., 
  6389., 6448.286, 12106., 186., 158., 5194.119, 43.78, 44.186, 82.955, 
  1.275, 1.083, 0.96, "", "", "", "", "", "", "", "", 312362., 2.467693*^7, 
  169.096, 2.14, 281216., 1.927, 0.023, 43.6, "tests performed", "", "", "", 
  "", "", "", "", "", "", 62.5, 1.4593446*^8, 8.823, 39.6, 14.178, 9.393, 
  24765.954, 0.1, 431.297, 6.18, 23.4, 58.3, "", 8.05, 72.58, 0.824}, 
 {"RUS", "Europe", "Russia", "2020-07-18", 764215., 6214., 6395.143, 12228., 
  122., 148.571, 5236.7, 42.581, 43.822, 83.791, 0.836, 1.018, 0.95, "", "", 
  "", "", "", "", "", "", 314810., 2.499174*^7, 171.253, 2.157, 280098., 
  1.919, 0.023, 43.8, "tests performed", "", "", "", "", "", "", "", "", "", 
  62.5, 1.4593446*^8, 8.823, 39.6, 14.178, 9.393, 24765.954, 0.1, 431.297, 
  6.18, 23.4, 58.3, "", 8.05, 72.58, 0.824}, {"RUS", "Europe", "Russia", 
  "2020-07-19", 770311., 6096., 6325., 12323., 95., 143.571, 5278.472, 
  41.772, 43.341, 84.442, 0.651, 0.984, 0.94, "", "", "", "", "", "", "", "", 
  259874., 2.5251614*^7, 173.034, 1.781, 279855., 1.918, 0.023, 44.2, 
  "tests performed", "", "", "", "", "", "", "", "", "", 62.5, 1.4593446*^8, 
  8.823, 39.6, 14.178, 9.393, 24765.954, 0.1, 431.297, 6.18, 23.4, 58.3, "", 
  8.05, 72.58, 0.824}, {"RUS", "Europe", "Russia", "2020-07-20", 776212., 
  5901., 6237.857, 12408., 85., 140.857, 5318.908, 40.436, 42.744, 85.024, 
  0.582, 0.965, 0.94, "", "", "", "", "", "", "", "", 197553., 2.5449167*^7, 
  174.388, 1.354, 279059., 1.912, 0.022, 44.7, "tests performed", "", "", "", 
  "", "", "", "", "", "", 62.5, 1.4593446*^8, 8.823, 39.6, 14.178, 9.393, 
  24765.954, 0.1, 431.297, 6.18, 23.4, 58.3, "", 8.05, 72.58, 0.824}, 
 {"RUS", "Europe", "Russia", "2020-07-21", 782040., 5828., 6179., 12561., 
  153., 137.714, 5358.844, 39.936, 42.341, 86.073, 1.048, 0.944, 0.94, "", 
  "", "", "", "", "", "", "", 255205., 2.5704372*^7, 176.136, 1.749, 278532., 
  1.909, 0.022, 45.1, "tests performed", "", "", "", "", "", "", "", "", "", 
  62.5, 1.4593446*^8, 8.823, 39.6, 14.178, 9.393, 24765.954, 0.1, 431.297, 
  6.18, 23.4, 58.3, "", 8.05, 72.58, 0.824}, {"RUS", "Europe", "Russia", 
  "2020-07-22", 787890., 5850., 6099., 12726., 165., 139., 5398.93, 40.086, 
  41.793, 87.204, 1.131, 0.952, 0.94, "", "", "", "", "", "", "", "", 
  296536., 2.6000908*^7, 178.168, 2.032, 278199., 1.906, 0.022, 45.6, 
  "tests performed", "", "", "", "", "", "", "", "", "", 62.5, 1.4593446*^8, 
  8.823, 39.6, 14.178, 9.393, 24765.954, 0.1, 431.297, 6.18, 23.4, 58.3, "", 
  8.05, 72.58, 0.824}, {"RUS", "Europe", "Russia", "2020-07-23", 793720., 
  5830., 6015.429, 12873., 147., 136.143, 5438.88, 39.949, 41.22, 88.211, 
  1.007, 0.933, 0.94, "", "", "", "", "", "", "", "", 299744., 2.6300652*^7, 
  180.222, 2.054, 276583., 1.895, 0.022, 46., "tests performed", "", "", "", 
  "", "", "", "", "", "", 62.5, 1.4593446*^8, 8.823, 39.6, 14.178, 9.393, 
  24765.954, 0.1, 431.297, 6.18, 23.4, 58.3, "", 8.05, 72.58, 0.824}, 
 {"RUS", "Europe", "Russia", "2020-07-24", 799499., 5779., 5928.286, 13026., 
  153., 131.429, 5478.48, 39.6, 40.623, 89.259, 1.048, 0.901, 0.94, "", "", 
  "", "", "", "", "", "", 309971., 2.6610623*^7, 182.346, 2.124, 276242., 
  1.893, 0.021, 46.6, "tests performed", "", "", "", "", "", "", "", "", "", 
  62.5, 1.4593446*^8, 8.823, 39.6, 14.178, 9.393, 24765.954, 0.1, 431.297, 
  6.18, 23.4, 58.3, "", 8.05, 72.58, 0.824}, {"RUS", "Europe", "Russia", 
  "2020-07-25", 805332., 5833., 5873.857, 13172., 146., 134.857, 5518.45, 
  39.97, 40.25, 90.26, 1., 0.924, 0.94, "", "", "", "", "", "", "", "", 
  291668., 2.6902291*^7, 184.345, 1.999, 272936., 1.87, 0.022, 46.5, 
  "tests performed", "", "", "", "", "", "", "", "", "", 62.5, 1.4593446*^8, 
  8.823, 39.6, 14.178, 9.393, 24765.954, 0.1, 431.297, 6.18, 23.4, 58.3, "", 
  8.05, 72.58, 0.824}, {"RUS", "Europe", "Russia", "2020-07-26", 811073., 
  5741., 5823.143, 13249., 77., 132.286, 5557.789, 39.34, 39.902, 90.787, 
  0.528, 0.906, 0.94, "", "", "", "", "", "", "", "", 239675., 2.7141966*^7, 
  185.987, 1.642, 270050., 1.85, 0.022, 46.4, "tests performed", "", "", "", 
  "", "", "", "", "", "", 62.5, 1.4593446*^8, 8.823, 39.6, 14.178, 9.393, 
  24765.954, 0.1, 431.297, 6.18, 23.4, 58.3, "", 8.05, 72.58, 0.824}, 
 {"RUS", "Europe", "Russia", "2020-07-27", 816680., 5607., 5781.143, 13334., 
  85., 132.286, 5596.211, 38.421, 39.615, 91.37, 0.582, 0.906, 0.94, "", "", 
  "", "", "", "", "", "", 185604., 2.732757*^7, 187.259, 1.272, 268343., 
  1.839, 0.022, 46.4, "tests performed", "", "", "", "", "", "", "", "", "", 
  62.5, 1.4593446*^8, 8.823, 39.6, 14.178, 9.393, 24765.954, 0.1, 431.297, 
  6.18, 23.4, 58.3, "", 8.05, 72.58, 0.824}, {"RUS", "Europe", "Russia", 
  "2020-07-28", 822060., 5380., 5717.143, 13483., 149., 131.714, 5633.077, 
  36.866, 39.176, 92.391, 1.021, 0.903, 0.94, "", "", "", "", "", "", "", "", 
  242076., 2.7569646*^7, 188.918, 1.659, 266468., 1.826, 0.021, 46.6, 
  "tests performed", "", "", "", "", "", "", "", "", "", 62.5, 1.4593446*^8, 
  8.823, 39.6, 14.178, 9.393, 24765.954, 0.1, 431.297, 6.18, 23.4, 58.3, "", 
  8.05, 72.58, 0.824}, {"RUS", "Europe", "Russia", "2020-07-29", 827509., 
  5449., 5659.857, 13650., 167., 132., 5670.415, 37.339, 38.784, 93.535, 
  1.144, 0.905, 0.94, "", "", "", "", "", "", "", "", 288204., 2.785785*^7, 
  190.893, 1.975, 265277., 1.818, 0.021, 46.9, "tests performed", "", "", "", 
  "", "", "", "", "", "", 62.5, 1.4593446*^8, 8.823, 39.6, 14.178, 9.393, 
  24765.954, 0.1, 431.297, 6.18, 23.4, 58.3, "", 8.05, 72.58, 0.824}, 
 {"RUS", "Europe", "Russia", "2020-07-30", 832993., 5484., 5610.429, 13778., 
  128., 129.286, 5707.994, 37.579, 38.445, 94.412, 0.877, 0.886, 0.94, "", 
  "", "", "", "", "", "", "", 303611., 2.8161461*^7, 192.973, 2.08, 265830., 
  1.822, 0.021, 47.4, "tests performed", "", "", "", "", "", "", "", "", "", 
  62.5, 1.4593446*^8, 8.823, 39.6, 14.178, 9.393, 24765.954, 0.1, 431.297, 
  6.18, 23.4, 58.3, "", 8.05, 72.58, 0.824}, {"RUS", "Europe", "Russia", 
  "2020-07-31", 838461., 5468., 5566., 13939., 161., 130.429, 5745.463, 
  37.469, 38.14, 95.515, 1.103, 0.894, 0.94, "", "", "", "", "", "", "", "", 
  316551., 2.8478012*^7, 195.142, 2.169, 266770., 1.828, 0.021, 47.9, 
  "tests performed", "", "", "", "", "", "", "", "", "", 62.5, 1.4593446*^8, 
  8.823, 39.6, 14.178, 9.393, 24765.954, 0.1, 431.297, 6.18, 23.4, 58.3, "", 
  8.05, 72.58, 0.824}, {"RUS", "Europe", "Russia", "2020-08-01", 843890., 
  5429., 5508.286, 14034., 95., 123.143, 5782.664, 37.202, 37.745, 96.166, 
  0.651, 0.844, 0.94, "", "", "", "", "", "", "", "", 315248., 2.879326*^7, 
  197.303, 2.16, 270138., 1.851, 0.02, 49., "tests performed", "", "", "", 
  "", "", "", "", "", "", 62.5, 1.4593446*^8, 8.823, 39.6, 14.178, 9.393, 
  24765.954, 0.1, 431.297, 6.18, 23.4, 58.3, "", 8.05, 72.58, 0.824}, 
 {"RUS", "Europe", "Russia", "2020-08-02", 849277., 5387., 5457.714, 14104., 
  70., 122.143, 5819.578, 36.914, 37.398, 96.646, 0.48, 0.837, 0.94, "", "", 
  "", "", "", "", "", "", 236640., 2.90299*^7, 198.924, 1.622, 269705., 
  1.848, 0.02, 49.4, "tests performed", "", "", "", "", "", "", "", "", "", 
  62.5, 1.4593446*^8, 8.823, 39.6, 14.178, 9.393, 24765.954, 0.1, 431.297, 
  6.18, 23.4, 58.3, "", 8.05, 72.58, 0.824}, {"RUS", "Europe", "Russia", 
  "2020-08-03", 854641., 5364., 5423., 14183., 79., 121.286, 5856.334, 
  36.756, 37.161, 97.187, 0.541, 0.831, 0.94, "", "", "", "", "", "", "", "", 
  171962., 2.9201862*^7, 200.103, 1.178, 267756., 1.835, 0.02, 49.4, 
  "tests performed", "", "", "", "", "", "", "", "", "", 62.5, 1.4593446*^8, 
  8.823, 39.6, 14.178, 9.393, 24765.954, 0.1, 431.297, 6.18, 23.4, 58.3, "", 
  8.05, 72.58, 0.824}, {"RUS", "Europe", "Russia", "2020-08-04", 859762., 
  5121., 5386., 14327., 144., 120.571, 5891.426, 35.091, 36.907, 98.174, 
  0.987, 0.826, 0.94, "", "", "", "", "", "", "", "", 232028., 2.943389*^7, 
  201.693, 1.59, 266321., 1.825, 0.02, 49.4, "tests performed", "", "", "", 
  "", "", "", "", "", "", 62.5, 1.4593446*^8, 8.823, 39.6, 14.178, 9.393, 
  24765.954, 0.1, 431.297, 6.18, 23.4, 58.3, "", 8.05, 72.58, 0.824}, 
 {"RUS", "Europe", "Russia", "2020-08-05", 864948., 5186., 5348.429, 14465., 
  138., 116.429, 5926.962, 35.537, 36.65, 99.12, 0.946, 0.798, 0.94, "", "", 
  "", "", "", "", "", "", 283017., 2.9716907*^7, 203.632, 1.939, 265580., 
  1.82, 0.02, 49.7, "tests performed", "", "", "", "", "", "", "", "", "", 
  62.5, 1.4593446*^8, 8.823, 39.6, 14.178, 9.393, 24765.954, 0.1, 431.297, 
  6.18, 23.4, 58.3, "", 8.05, 72.58, 0.824}, {"RUS", "Europe", "Russia", 
  "2020-08-06", 870187., 5239., 5313.429, 14579., 114., 114.429, 5962.862, 
  35.9, 36.41, 99.901, 0.781, 0.784, 0.95, "", "", "", "", "", "", "", "", 
  321216., 3.0038123*^7, 205.833, 2.201, 268095., 1.837, 0.02, 50.5, 
  "tests performed", "", "", "", "", "", "", "", "", "", 62.5, 1.4593446*^8, 
  8.823, 39.6, 14.178, 9.393, 24765.954, 0.1, 431.297, 6.18, 23.4, 58.3, "", 
  8.05, 72.58, 0.824}, {"RUS", "Europe", "Russia", "2020-08-07", 875378., 
  5191., 5273.857, 14698., 119., 108.429, 5998.432, 35.571, 36.139, 100.716, 
  0.815, 0.743, 0.95, "", "", "", "", "", "", "", "", 303221., 3.0341344*^7, 
  207.911, 2.078, 266190., 1.824, 0.02, 50.5, "tests performed", "", "", "", 
  "", "", "", "", "", "", 62.5, 1.4593446*^8, 8.823, 39.6, 14.178, 9.393, 
  24765.954, 0.1, 431.297, 6.18, 23.4, 58.3, "", 8.05, 72.58, 0.824}, 
 {"RUS", "Europe", "Russia", "2020-08-08", 880563., 5185., 5239., 14827., 
  129., 113.286, 6033.962, 35.53, 35.9, 101.6, 0.884, 0.776, 0.95, "", "", 
  "", "", "", "", "", "", 298676., 3.064002*^7, 209.957, 2.047, 263823., 
  1.808, 0.02, 50.4, "tests performed", "", "", "", "", "", "", "", "", "", 
  62.5, 1.4593446*^8, 8.823, 39.6, 14.178, 9.393, 24765.954, 0.1, 431.297, 
  6.18, 23.4, 58.3, "", 8.05, 72.58, 0.824}, {"RUS", "Europe", "Russia", 
  "2020-08-09", 885718., 5155., 5205.857, 14903., 76., 114.143, 6069.286, 
  35.324, 35.673, 102.121, 0.521, 0.782, 0.95, "", "", "", "", "", "", "", 
  "", 246140., 3.088616*^7, 211.644, 1.687, 265180., 1.817, 0.02, 50.9, 
  "tests performed", "", "", "", "", "", "", "", "", "", 62.5, 1.4593446*^8, 
  8.823, 39.6, 14.178, 9.393, 24765.954, 0.1, 431.297, 6.18, 23.4, 58.3, "", 
  8.05, 72.58, 0.824}, {"RUS", "Europe", "Russia", "2020-08-10", 890799., 
  5081., 5165.429, 14973., 70., 112.857, 6104.103, 34.817, 35.396, 102.601, 
  0.48, 0.773, 0.95, "", "", "", "", "", "", "", "", 177027., 3.1063187*^7, 
  212.857, 1.213, 265904., 1.822, 0.019, 51.5, "tests performed", "", "", "", 
  "", "", "", "", "", "", 62.5, 1.4593446*^8, 8.823, 39.6, 14.178, 9.393, 
  24765.954, 0.1, 431.297, 6.18, 23.4, 58.3, "", 8.05, 72.58, 0.824}, 
 {"RUS", "Europe", "Russia", "2020-08-11", 895691., 4892., 5132.714, 15103., 
  130., 110.857, 6137.625, 33.522, 35.171, 103.492, 0.891, 0.76, 0.95, "", 
  "", "", "", "", "", "", "", 244577., 3.1307764*^7, 214.533, 1.676, 267696., 
  1.834, 0.019, 52.2, "tests performed", "", "", "", "", "", "", "", "", "", 
  62.5, 1.4593446*^8, 8.823, 39.6, 14.178, 9.393, 24765.954, 0.1, 431.297, 
  6.18, 23.4, 58.3, "", 8.05, 72.58, 0.824}, {"RUS", "Europe", "Russia", 
  "2020-08-12", 900745., 5054., 5113.857, 15231., 128., 109.429, 6172.257, 
  34.632, 35.042, 104.369, 0.877, 0.75, 0.95, "", "", "", "", "", "", "", "", 
  290538., 3.1598302*^7, 216.524, 1.991, 268771., 1.842, 0.019, 52.6, 
  "tests performed", "", "", "", "", "", "", "", "", "", 62.5, 1.4593446*^8, 
  8.823, 39.6, 14.178, 9.393, 24765.954, 0.1, 431.297, 6.18, 23.4, 58.3, "", 
  8.05, 72.58, 0.824}, {"RUS", "Europe", "Russia", "2020-08-13", 905762., 
  5017., 5082.143, 15353., 122., 110.571, 6206.635, 34.378, 34.825, 105.205, 
  0.836, 0.758, 0.96, "", "", "", "", "", "", "", "", 304753., 3.1903055*^7, 
  218.612, 2.088, 266419., 1.826, 0.019, 52.4, "tests performed", "", "", "", 
  "", "", "", "", "", "", 62.5, 1.4593446*^8, 8.823, 39.6, 14.178, 9.393, 
  24765.954, 0.1, 431.297, 6.18, 23.4, 58.3, "", 8.05, 72.58, 0.824}, 
 {"RUS", "Europe", "Russia", "2020-08-14", 910778., 5016., 5057.143, 15467., 
  114., 109.857, 6241.007, 34.372, 34.654, 105.986, 0.781, 0.753, 0.96, "", 
  "", "", "", "", "", "", "", 318491., 3.2221546*^7, 220.795, 2.182, 268600., 
  1.841, 0.019, 53.1, "tests performed", "", "", "", "", "", "", "", "", "", 
  62.5, 1.4593446*^8, 8.823, 39.6, 14.178, 9.393, 24765.954, 0.1, 431.297, 
  6.18, 23.4, 58.3, "", 8.05, 72.58, 0.824}, {"RUS", "Europe", "Russia", 
  "2020-08-15", 915808., 5030., 5035., 15585., 118., 108.286, 6275.475, 
  34.468, 34.502, 106.795, 0.809, 0.742, 0.96, "", "", "", "", "", "", "", 
  "", 312272., 3.2533818*^7, 222.934, 2.14, 270543., 1.854, 0.019, 53.7, 
  "tests performed", "", "", "", "", "", "", "", "", "", 62.5, 1.4593446*^8, 
  8.823, 39.6, 14.178, 9.393, 24765.954, 0.1, 431.297, 6.18, 23.4, 58.3, "", 
  8.05, 72.58, 0.824}, {"RUS", "Europe", "Russia", "2020-08-16", 920719., 
  4911., 5000.143, 15653., 68., 107.143, 6309.127, 33.652, 34.263, 107.26, 
  0.466, 0.734, 0.95, "", "", "", "", "", "", "", "", 250660., 3.2784478*^7, 
  224.652, 1.718, 271188., 1.858, 0.018, 54.2, "tests performed", "", "", "", 
  "", "", "", "", "", "", 62.5, 1.4593446*^8, 8.823, 39.6, 14.178, 9.393, 
  24765.954, 0.1, 431.297, 6.18, 23.4, 58.3, "", 8.05, 72.58, 0.824}, 
 {"RUS", "Europe", "Russia", "2020-08-17", 925558., 4839., 4965.571, 15707., 
  54., 104.857, 6342.285, 33.159, 34.026, 107.631, 0.37, 0.719, 0.96, "", "", 
  "", "", "", "", "", "", 184281., 3.2968759*^7, 225.915, 1.263, 272225., 
  1.865, 0.018, 54.8, "tests performed", "", "", "", "", "", "", "", "", "", 
  62.5, 1.4593446*^8, 8.823, 39.6, 14.178, 9.393, 24765.954, 0.1, 431.297, 
  6.18, 23.4, 58.3, "", 8.05, 72.58, 0.824}, {"RUS", "Europe", "Russia", 
  "2020-08-18", 930276., 4718., 4940.714, 15836., 129., 104.714, 6374.615, 
  32.33, 33.856, 108.514, 0.884, 0.718, 0.96, "", "", "", "", "", "", "", "", 
  248709., 3.3217468*^7, 227.619, 1.704, 272815., 1.869, 0.018, 55.2, 
  "tests performed", "", "", "", "", "", "", "", "", "", 62.5, 1.4593446*^8, 
  8.823, 39.6, 14.178, 9.393, 24765.954, 0.1, 431.297, 6.18, 23.4, 58.3, "", 
  8.05, 72.58, 0.824}, {"RUS", "Europe", "Russia", "2020-08-19", 935066., 
  4790., 4903., 15951., 115., 102.857, 6407.438, 32.823, 33.597, 109.302, 
  0.788, 0.705, 0.96, "", "", "", "", "", "", "", "", 291805., 3.3509273*^7, 
  229.619, 2., 272996., 1.871, 0.018, 55.7, "tests performed", "", "", "", 
  "", "", "", "", "", "", 62.5, 1.4593446*^8, 8.823, 39.6, 14.178, 9.393, 
  24765.954, 0.1, 431.297, 6.18, 23.4, 58.3, "", 8.05, 72.58, 0.824}, 
 {"RUS", "Europe", "Russia", "2020-08-20", 939833., 4767., 4867.286, 16058., 
  107., 100.714, 6440.103, 32.665, 33.353, 110.036, 0.733, 0.69, 0.96, "", 
  "", "", "", "", "", "", "", 304832., 3.3814105*^7, 231.707, 2.089, 273007., 
  1.871, 0.018, 56.1, "tests performed", "", "", "", "", "", "", "", "", "", 
  62.5, 1.4593446*^8, 8.823, 39.6, 14.178, 9.393, 24765.954, 0.1, 431.297, 
  6.18, 23.4, 58.3, "", 8.05, 72.58, 0.824}, {"RUS", "Europe", "Russia", 
  "2020-08-21", 944671., 4838., 4841.857, 16148., 90., 97.286, 6473.255, 
  33.152, 33.178, 110.652, 0.617, 0.667, 0.96, "", "", "", "", "", "", "", 
  "", "", "", "", "", 272755., 1.869, 0.018, 56.3, "tests performed", "", "", 
  "", "", "", "", "", "", "", 54.17, 1.4593446*^8, 8.823, 39.6, 14.178, 
  9.393, 24765.954, 0.1, 431.297, 6.18, 23.4, 58.3, "", 8.05, 72.58, 0.824}, 
 {"RUS", "Europe", "Russia", "2020-08-22", 949531., 4860., 4817.571, 16268., 
  120., 97.571, 6506.558, 33.303, 33.012, 111.475, 0.822, 0.669, 0.97, "", 
  "", "", "", "", "", "", "", "", 3.444756*^7, 236.048, "", 273392., 1.873, 
  0.018, 56.7, "tests performed", "", "", "", "", "", "", "", "", "", 54.17, 
  1.4593446*^8, 8.823, 39.6, 14.178, 9.393, 24765.954, 0.1, 431.297, 6.18, 
  23.4, 58.3, "", 8.05, 72.58, 0.824}, {"RUS", "Europe", "Russia", 
  "2020-08-23", 954328., 4797., 4801.286, 16341., 73., 98.286, 6539.429, 
  32.871, 32.9, 111.975, 0.5, 0.673, 0.97, "", "", "", "", "", "", "", "", 
  247846., 3.4695406*^7, 237.746, 1.698, 272990., 1.871, 0.018, 56.9, 
  "tests performed", "", "", "", "", "", "", "", "", "", 54.17, 1.4593446*^8, 
  8.823, 39.6, 14.178, 9.393, 24765.954, 0.1, 431.297, 6.18, 23.4, 58.3, "", 
  8.05, 72.58, 0.824}, {"RUS", "Europe", "Russia", "2020-08-24", 959016., 
  4688., 4779.714, 16406., 65., 99.857, 6571.553, 32.124, 32.752, 112.42, 
  0.445, 0.684, 0.97, "", "", "", "", "", "", "", "", 187814., 3.488322*^7, 
  239.033, 1.287, 273494., 1.874, 0.017, 57.2, "tests performed", "", "", "", 
  "", "", "", "", "", "", 54.17, 1.4593446*^8, 8.823, 39.6, 14.178, 9.393, 
  24765.954, 0.1, 431.297, 6.18, 23.4, 58.3, "", 8.05, 72.58, 0.824}, 
 {"RUS", "Europe", "Russia", "2020-08-25", 963655., 4639., 4768.429, 16524., 
  118., 98.286, 6603.341, 31.788, 32.675, 113.229, 0.809, 0.673, 0.97, "", 
  "", "", "", "", "", "", "", 245441., 3.5128661*^7, 240.715, 1.682, 273028., 
  1.871, 0.017, 57.3, "tests performed", "", "", "", "", "", "", "", "", "", 
  54.17, 1.4593446*^8, 8.823, 39.6, 14.178, 9.393, 24765.954, 0.1, 431.297, 
  6.18, 23.4, 58.3, "", 8.05, 72.58, 0.824}, {"RUS", "Europe", "Russia", 
  "2020-08-26", 968297., 4642., 4747.286, 16638., 114., 98.143, 6635.15, 
  31.809, 32.53, 114.01, 0.781, 0.673, 0.98, "", "", "", "", "", "", "", "", 
  295122., 3.5423783*^7, 242.738, 2.022, 273501., 1.874, 0.017, 57.6, 
  "tests performed", "", "", "", "", "", "", "", "", "", 54.17, 1.4593446*^8, 
  8.823, 39.6, 14.178, 9.393, 24765.954, 0.1, 431.297, 6.18, 23.4, 58.3, "", 
  8.05, 72.58, 0.824}, {"RUS", "Europe", "Russia", "2020-08-27", 972972., 
  4675., 4734.143, 16758., 120., 100., 6667.185, 32.035, 32.44, 114.832, 
  0.822, 0.685, 0.98, "", "", "", "", "", "", "", "", 327964., 3.5751747*^7, 
  244.985, 2.247, 276806., 1.897, 0.017, 58.5, "tests performed", "", "", "", 
  "", "", "", "", "", "", 54.17, 1.4593446*^8, 8.823, 39.6, 14.178, 9.393, 
  24765.954, 0.1, 431.297, 6.18, 23.4, 58.3, "", 8.05, 72.58, 0.824}, 
 {"RUS", "Europe", "Russia", "2020-08-28", 977730., 4758., 4722.714, 16866., 
  108., 102.571, 6699.788, 32.604, 32.362, 115.572, 0.74, 0.703, 0.99, "", 
  "", "", "", "", "", "", "", 334435., 3.6086182*^7, 247.277, 2.292, 279336., 
  1.914, 0.017, 59.1, "tests performed", "", "", "", "", "", "", "", "", "", 
  54.17, 1.4593446*^8, 8.823, 39.6, 14.178, 9.393, 24765.954, 0.1, 431.297, 
  6.18, 23.4, 58.3, "", 8.05, 72.58, 0.824}, {"RUS", "Europe", "Russia", 
  "2020-08-29", 982573., 4843., 4720.286, 16977., 111., 101.286, 6732.975, 
  33.186, 32.345, 116.333, 0.761, 0.694, 1., "", "", "", "", "", "", "", "", 
  340668., 3.642685*^7, 249.611, 2.334, 282756., 1.938, 0.017, 59.9, 
  "tests performed", "", "", "", "", "", "", "", "", "", 54.17, 1.4593446*^8, 
  8.823, 39.6, 14.178, 9.393, 24765.954, 0.1, 431.297, 6.18, 23.4, 58.3, "", 
  8.05, 72.58, 0.824}, {"RUS", "Europe", "Russia", "2020-08-30", 987470., 
  4897., 4734.571, 17045., 68., 100.571, 6766.531, 33.556, 32.443, 116.799, 
  0.466, 0.689, 1., "", "", "", "", "", "", "", "", 269532., 3.6696382*^7, 
  251.458, 1.847, 285854., 1.959, 0.017, 60.4, "tests performed", "", "", "", 
  "", "", "", "", "", "", 54.17, 1.4593446*^8, 8.823, 39.6, 14.178, 9.393, 
  24765.954, 0.1, 431.297, 6.18, 23.4, 58.3, "", 8.05, 72.58, 0.824}, 
 {"RUS", "Europe", "Russia", "2020-08-31", 992402., 4932., 4769.429, 17128., 
  83., 103.143, 6800.327, 33.796, 32.682, 117.368, 0.569, 0.707, 1.01, "", 
  "", "", "", "", "", "", "", 204833., 3.6901215*^7, 252.862, 1.404, 288285., 
  1.975, 0.017, 60.4, "tests performed", "", "", "", "", "", "", "", "", "", 
  54.17, 1.4593446*^8, 8.823, 39.6, 14.178, 9.393, 24765.954, 0.1, 431.297, 
  6.18, 23.4, 58.3, "", 8.05, 72.58, 0.824}, {"RUS", "Europe", "Russia", 
  "2020-09-01", 997072., 4670., 4773.857, 17250., 122., 103.714, 6832.327, 
  32.001, 32.712, 118.204, 0.836, 0.711, 1.01, "", "", "", "", "", "", "", 
  "", 275612., 3.7176827*^7, 254.75, 1.889, 292595., 2.005, 0.016, 61.3, 
  "tests performed", "", "", "", "", "", "", "", "", "", 37.04, 1.4593446*^8, 
  8.823, 39.6, 14.178, 9.393, 24765.954, 0.1, 431.297, 6.18, 23.4, 58.3, "", 
  8.05, 72.58, 0.824}, {"RUS", "Europe", "Russia", "2020-09-02", 1.001965*^6, 
  4893., 4809.714, 17365., 115., 103.857, 6865.856, 33.529, 32.958, 118.992, 
  0.788, 0.712, 1.02, "", "", "", "", "", "", "", "", 307319., 3.7484146*^7, 
  256.856, 2.106, 294338., 2.017, 0.016, 61.2, "tests performed", "", "", "", 
  "", "", "", "", "", "", 37.04, 1.4593446*^8, 8.823, 39.6, 14.178, 9.393, 
  24765.954, 0.1, 431.297, 6.18, 23.4, 58.3, "", 8.05, 72.58, 0.824}, 
 {"RUS", "Europe", "Russia", "2020-09-03", 1.006923*^6, 4958., 4850.143, 
  17479., 114., 103., 6899.83, 33.974, 33.235, 119.773, 0.781, 0.706, 1.02, 
  "", "", "", "", "", "", "", "", 334220., 3.7818366*^7, 259.146, 2.29, 
  295231., 2.023, 0.016, 60.9, "tests performed", "", "", "", "", "", "", "", 
  "", "", 37.04, 1.4593446*^8, 8.823, 39.6, 14.178, 9.393, 24765.954, 0.1, 
  431.297, 6.18, 23.4, 58.3, "", 8.05, 72.58, 0.824}, 
 {"RUS", "Europe", "Russia", "2020-09-04", 1.011987*^6, 5064., 4893.857, 
  17598., 119., 104.571, 6934.531, 34.701, 33.535, 120.588, 0.815, 0.717, 
  1.03, "", "", "", "", "", "", "", "", 336190., 3.8154556*^7, 261.45, 2.304, 
  295482., 2.025, 0.017, 60.4, "tests performed", "", "", "", "", "", "", "", 
  "", "", 37.04, 1.4593446*^8, 8.823, 39.6, 14.178, 9.393, 24765.954, 0.1, 
  431.297, 6.18, 23.4, 58.3, "", 8.05, 72.58, 0.824}, 
 {"RUS", "Europe", "Russia", "2020-09-05", 1.017131*^6, 5144., 4936.857, 
  17707., 109., 104.286, 6969.779, 35.249, 33.829, 121.335, 0.747, 0.715, 
  1.03, "", "", "", "", "", "", "", "", 333571., 3.8488127*^7, 263.736, 
  2.286, 294468., 2.018, 0.017, 59.6, "tests performed", "", "", "", "", "", 
  "", "", "", "", 37.04, 1.4593446*^8, 8.823, 39.6, 14.178, 9.393, 24765.954, 
  0.1, 431.297, 6.18, 23.4, 58.3, "", 8.05, 72.58, 0.824}, 
 {"RUS", "Europe", "Russia", "2020-09-06", 1.022228*^6, 5097., 4965.429, 
  17768., 61., 103.286, 7004.706, 34.927, 34.025, 121.753, 0.418, 0.708, 
  1.03, "", "", "", "", "", "", "", "", 270057., 3.8758184*^7, 265.586, 
  1.851, 294543., 2.018, 0.017, 59.3, "tests performed", "", "", "", "", "", 
  "", "", "", "", 37.04, 1.4593446*^8, 8.823, 39.6, 14.178, 9.393, 24765.954, 
  0.1, 431.297, 6.18, 23.4, 58.3, "", 8.05, 72.58, 0.824}, 
 {"RUS", "Europe", "Russia", "2020-09-07", 1.027334*^6, 5106., 4990.286, 
  17818., 50., 98.571, 7039.694, 34.988, 34.195, 122.096, 0.343, 0.675, 1.04, 
  "", "", "", "", "", "", "", "", 202577., 3.8960761*^7, 266.974, 1.388, 
  294221., 2.016, 0.017, 59., "tests performed", "", "", "", "", "", "", "", 
  "", "", 37.04, 1.4593446*^8, 8.823, 39.6, 14.178, 9.393, 24765.954, 0.1, 
  431.297, 6.18, 23.4, 58.3, "", 8.05, 72.58, 0.824}, 
 {"RUS", "Europe", "Russia", "2020-09-08", 1.032354*^6, 5020., 5040.286, 
  17939., 121., 98.429, 7074.093, 34.399, 34.538, 122.925, 0.829, 0.674, 
  1.04, "", "", "", "", "", "", "", "", 328415., 3.9289176*^7, 269.225, 2.25, 
  301764., 2.068, 0.017, 59.9, "tests performed", "", "", "", "", "", "", "", 
  "", "", 37.04, 1.4593446*^8, 8.823, 39.6, 14.178, 9.393, 24765.954, 0.1, 
  431.297, 6.18, 23.4, 58.3, "", 8.05, 72.58, 0.824}, 
 {"RUS", "Europe", "Russia", "2020-09-09", 1.037526*^6, 5172., 5080.143, 
  18080., 141., 102.143, 7109.534, 35.441, 34.811, 123.891, 0.966, 0.7, 1.05, 
  "", "", "", "", "", "", "", "", 286135., 3.9575311*^7, 271.186, 1.961, 
  298738., 2.047, 0.017, 58.8, "tests performed", "", "", "", "", "", "", "", 
  "", "", 38.89, 1.4593446*^8, 8.823, 39.6, 14.178, 9.393, 24765.954, 0.1, 
  431.297, 6.18, 23.4, 58.3, "", 8.05, 72.58, 0.824}, 
 {"RUS", "Europe", "Russia", "2020-09-10", 1.042836*^6, 5310., 5130.429, 
  18207., 127., 104., 7145.92, 36.386, 35.156, 124.761, 0.87, 0.713, 1.05, 
  "", "", "", "", "", "", "", "", 337215., 3.9912526*^7, 273.496, 2.311, 
  299166., 2.05, 0.017, 58.3, "tests performed", "", "", "", "", "", "", "", 
  "", "", 38.89, 1.4593446*^8, 8.823, 39.6, 14.178, 9.393, 24765.954, 0.1, 
  431.297, 6.18, 23.4, 58.3, "", 8.05, 72.58, 0.824}, 
 {"RUS", "Europe", "Russia", "2020-09-11", 1.048257*^6, 5421., 5181.429, 
  18309., 102., 101.571, 7183.067, 37.147, 35.505, 125.46, 0.699, 0.696, 
  1.05, "", "", "", "", "", "", "", "", 356371., 4.0268897*^7, 275.938, 
  2.442, 302049., 2.07, 0.017, 58.3, "tests performed", "", "", "", "", "", 
  "", "", "", "", 38.89, 1.4593446*^8, 8.823, 39.6, 14.178, 9.393, 24765.954, 
  0.1, 431.297, 6.18, 23.4, 58.3, "", 8.05, 72.58, 0.824}, 
 {"RUS", "Europe", "Russia", "2020-09-12", 1.053663*^6, 5406., 5218.857, 
  18426., 117., 102.714, 7220.111, 37.044, 35.762, 126.262, 0.802, 0.704, 
  1.05, "", "", "", "", "", "", "", "", 355178., 4.0624075*^7, 278.372, 
  2.434, 305135., 2.091, 0.017, 58.5, "tests performed", "", "", "", "", "", 
  "", "", "", "", 38.89, 1.4593446*^8, 8.823, 39.6, 14.178, 9.393, 24765.954, 
  0.1, 431.297, 6.18, 23.4, 58.3, "", 8.05, 72.58, 0.824}, 
 {"RUS", "Europe", "Russia", "2020-09-13", 1.059024*^6, 5361., 5256.571, 
  18517., 91., 107., 7256.847, 36.736, 36.02, 126.886, 0.624, 0.733, 1.06, 
  "", "", "", "", "", "", "", "", 279476., 4.0903551*^7, 280.287, 1.915, 
  306481., 2.1, 0.017, 58.3, "tests performed", "", "", "", "", "", "", "", 
  "", "", 38.89, 1.4593446*^8, 8.823, 39.6, 14.178, 9.393, 24765.954, 0.1, 
  431.297, 6.18, 23.4, 58.3, "", 8.05, 72.58, 0.824}, 
 {"RUS", "Europe", "Russia", "2020-09-14", 1.064438*^6, 5414., 5300.571, 
  18573., 56., 107.857, 7293.946, 37.099, 36.322, 127.269, 0.384, 0.739, 
  1.06, "", "", "", "", "", "", "", "", 218756., 4.1122307*^7, 281.786, 
  1.499, 308792., 2.116, 0.017, 58.3, "tests performed", "", "", "", "", "", 
  "", "", "", "", 38.89, 1.4593446*^8, 8.823, 39.6, 14.178, 9.393, 24765.954, 
  0.1, 431.297, 6.18, 23.4, 58.3, "", 8.05, 72.58, 0.824}, 
 {"RUS", "Europe", "Russia", "2020-09-15", 1.069873*^6, 5435., 5359.857, 
  18723., 150., 112., 7331.188, 37.243, 36.728, 128.297, 1.028, 0.767, 1.07, 
  "", "", "", "", "", "", "", "", 301699., 4.1424006*^7, 283.853, 2.067, 
  304976., 2.09, 0.018, 56.9, "tests performed", "", "", "", "", "", "", "", 
  "", "", 38.89, 1.4593446*^8, 8.823, 39.6, 14.178, 9.393, 24765.954, 0.1, 
  431.297, 6.18, 23.4, 58.3, "", 8.05, 72.58, 0.824}, 
 {"RUS", "Europe", "Russia", "2020-09-16", 1.075485*^6, 5612., 5422.714, 
  18853., 130., 110.429, 7369.644, 38.456, 37.159, 129.188, 0.891, 0.757, 
  1.07, "", "", "", "", "", "", "", "", 324922., 4.1748928*^7, 286.08, 2.226, 
  310517., 2.128, 0.017, 57.3, "tests performed", "", "", "", "", "", "", "", 
  "", "", 38.89, 1.4593446*^8, 8.823, 39.6, 14.178, 9.393, 24765.954, 0.1, 
  431.297, 6.18, 23.4, 58.3, "", 8.05, 72.58, 0.824}, 
 {"RUS", "Europe", "Russia", "2020-09-17", 1.081152*^6, 5667., 5473.714, 
  18996., 143., 112.714, 7408.476, 38.833, 37.508, 130.168, 0.98, 0.772, 
  1.08, "", "", "", "", "", "", "", "", 346318., 4.2095246*^7, 288.453, 
  2.373, 311817., 2.137, 0.018, 57., "tests performed", "", "", "", "", "", 
  "", "", "", "", 38.89, 1.4593446*^8, 8.823, 39.6, 14.178, 9.393, 24765.954, 
  0.1, 431.297, 6.18, 23.4, 58.3, "", 8.05, 72.58, 0.824}, 
 {"RUS", "Europe", "Russia", "2020-09-18", 1.086955*^6, 5803., 5528.286, 
  19128., 132., 117., 7448.241, 39.764, 37.882, 131.073, 0.905, 0.802, 1.08, 
  "", "", "", "", "", "", "", "", 361923., 4.2457169*^7, 290.933, 2.48, 
  312610., 2.142, 0.018, 56.5, "tests performed", "", "", "", "", "", "", "", 
  "", "", 38.89, 1.4593446*^8, 8.823, 39.6, 14.178, 9.393, 24765.954, 0.1, 
  431.297, 6.18, 23.4, 58.3, "", 8.05, 72.58, 0.824}, 
 {"RUS", "Europe", "Russia", "2020-09-19", 1.092915*^6, 5960., 5607.429, 
  19270., 142., 120.571, 7489.081, 40.84, 38.424, 132.046, 0.973, 0.826, 
  1.09, "", "", "", "", "", "", "", "", 364722., 4.2821891*^7, 293.432, 
  2.499, 313974., 2.151, 0.018, 56., "tests performed", "", "", "", "", "", 
  "", "", "", "", 38.89, 1.4593446*^8, 8.823, 39.6, 14.178, 9.393, 24765.954, 
  0.1, 431.297, 6.18, 23.4, 58.3, "", 8.05, 72.58, 0.824}, 
 {"RUS", "Europe", "Russia", "2020-09-20", 1.098958*^6, 6043., 5704.857, 
  19349., 79., 118.857, 7530.49, 41.409, 39.092, 132.587, 0.541, 0.814, 1.1, 
  "", "", "", "", "", "", "", "", 282021., 4.3103912*^7, 295.365, 1.933, 
  314337., 2.154, 0.018, 55.1, "tests performed", "", "", "", "", "", "", "", 
  "", "", 38.89, 1.4593446*^8, 8.823, 39.6, 14.178, 9.393, 24765.954, 0.1, 
  431.297, 6.18, 23.4, 58.3, "", 8.05, 72.58, 0.824}, 
 {"RUS", "Europe", "Russia", "2020-09-21", 1.105048*^6, 6090., 5801.429, 
  19420., 71., 121., 7572.221, 41.731, 39.754, 133.073, 0.487, 0.829, 1.11, 
  "", "", "", "", "", "", "", "", 237622., 4.3341534*^7, 296.993, 1.628, 
  317032., 2.172, 0.018, 54.6, "tests performed", "", "", "", "", "", "", "", 
  "", "", 38.89, 1.4593446*^8, 8.823, 39.6, 14.178, 9.393, 24765.954, 0.1, 
  431.297, 6.18, 23.4, 58.3, "", 8.05, 72.58, 0.824}, 
 {"RUS", "Europe", "Russia", "2020-09-22", 1.111157*^6, 6109., 5897.714, 
  19575., 155., 121.714, 7614.082, 41.861, 40.413, 134.136, 1.062, 0.834, 
  1.12, "", "", "", "", "", "", "", "", 291007., 4.3632541*^7, 298.987, 
  1.994, 315505., 2.162, 0.019, 53.5, "tests performed", "", "", "", "", "", 
  "", "", "", "", 40.74, 1.4593446*^8, 8.823, 39.6, 14.178, 9.393, 24765.954, 
  0.1, 431.297, 6.18, 23.4, 58.3, "", 8.05, 72.58, 0.824}, 
 {"RUS", "Europe", "Russia", "2020-09-23", 1.117487*^6, 6330., 6000.286, 
  19720., 145., 123.857, 7657.458, 43.376, 41.116, 135.129, 0.994, 0.849, 
  1.14, "", "", "", "", "", "", "", "", 357868., 4.3990409*^7, 301.439, 
  2.452, 320212., 2.194, 0.019, 53.4, "tests performed", "", "", "", "", "", 
  "", "", "", "", 40.74, 1.4593446*^8, 8.823, 39.6, 14.178, 9.393, 24765.954, 
  0.1, 431.297, 6.18, 23.4, 58.3, "", 8.05, 72.58, 0.824}, 
 {"RUS", "Europe", "Russia", "2020-09-24", 1.123976*^6, 6489., 6117.714, 
  19867., 147., 124.429, 7701.923, 44.465, 41.921, 136.136, 1.007, 0.853, 
  1.15, "", "", "", "", "", "", "", "", 374157., 4.4364566*^7, 304.003, 
  2.564, 324189., 2.221, 0.019, 53., "tests performed", "", "", "", "", "", 
  "", "", "", "", 40.74, 1.4593446*^8, 8.823, 39.6, 14.178, 9.393, 24765.954, 
  0.1, 431.297, 6.18, 23.4, 58.3, "", 8.05, 72.58, 0.824}, 
 {"RUS", "Europe", "Russia", "2020-09-25", 1.131088*^6, 7112., 6304.714, 
  19973., 106., 120.714, 7750.657, 48.734, 43.202, 136.863, 0.726, 0.827, 
  1.17, "", "", "", "", "", "", "", "", 390796., 4.4755362*^7, 306.681, 
  2.678, 328313., 2.25, 0.019, 52.1, "tests performed", "", "", "", "", "", 
  "", "", "", "", 40.74, 1.4593446*^8, 8.823, 39.6, 14.178, 9.393, 24765.954, 
  0.1, 431.297, 6.18, 23.4, 58.3, "", 8.05, 72.58, 0.824}, 
 {"RUS", "Europe", "Russia", "2020-09-26", 1.138509*^6, 7421., 6513.429, 
  20140., 167., 124.286, 7801.509, 50.852, 44.633, 138.007, 1.144, 0.852, 
  1.19, "", "", "", "", "", "", "", "", 379073., 4.5134435*^7, 309.279, 
  2.598, 330363., 2.264, 0.02, 50.7, "tests performed", "", "", "", "", "", 
  "", "", "", "", 40.74, 1.4593446*^8, 8.823, 39.6, 14.178, 9.393, 24765.954, 
  0.1, 431.297, 6.18, 23.4, 58.3, "", 8.05, 72.58, 0.824}, 
 {"RUS", "Europe", "Russia", "2020-09-27", 1.146273*^6, 7764., 6759.286, 
  20239., 99., 127.143, 7854.711, 53.202, 46.317, 138.686, 0.678, 0.871, 1.2, 
  "", "", "", "", "", "", "", "", 308339., 4.5442774*^7, 311.392, 2.113, 
  334123., 2.29, 0.02, 49.4, "tests performed", "", "", "", "", "", "", "", 
  "", "", 40.74, 1.4593446*^8, 8.823, 39.6, 14.178, 9.393, 24765.954, 0.1, 
  431.297, 6.18, 23.4, 58.3, "", 8.05, 72.58, 0.824}, 
 {"RUS", "Europe", "Russia", "2020-09-28", 1.154299*^6, 8026., 7035.857, 
  20299., 60., 125.571, 7909.708, 54.997, 48.212, 139.097, 0.411, 0.86, 1.22, 
  "", "", "", "", "", "", "", "", 255899., 4.5698673*^7, 313.145, 1.754, 
  336734., 2.307, 0.021, 47.9, "tests performed", "", "", "", "", "", "", "", 
  "", "", 40.74, 1.4593446*^8, 8.823, 39.6, 14.178, 9.393, 24765.954, 0.1, 
  431.297, 6.18, 23.4, 58.3, "", 8.05, 72.58, 0.824}, 
 {"RUS", "Europe", "Russia", "2020-09-29", 1.162428*^6, 8129., 7324.429, 
  20456., 157., 125.857, 7965.411, 55.703, 50.19, 140.173, 1.076, 0.862, 
  1.22, "", "", "", "", "", "", "", "", 338987., 4.603766*^7, 315.468, 2.323, 
  343588., 2.354, 0.021, 46.9, "tests performed", "", "", "", "", "", "", "", 
  "", "", 40.74, 1.4593446*^8, 8.823, 39.6, 14.178, 9.393, 24765.954, 0.1, 
  431.297, 6.18, 23.4, 58.3, "", 8.05, 72.58, 0.824}, 
 {"RUS", "Europe", "Russia", "2020-09-30", 1.170799*^6, 8371., 7616., 20630., 
  174., 130., 8022.773, 57.361, 52.188, 141.365, 1.192, 0.891, 1.23, "", "", 
  "", "", "", "", "", "", 384174., 4.6421834*^7, 318.101, 2.633, 347346., 
  2.38, 0.022, 45.6, "tests performed", "", "", "", "", "", "", "", "", "", 
  40.74, 1.4593446*^8, 8.823, 39.6, 14.178, 9.393, 24765.954, 0.1, 431.297, 
  6.18, 23.4, 58.3, "", 8.05, 72.58, 0.824}, {"RUS", "Europe", "Russia", 
  "2020-10-01", 1.179634*^6, 8835., 7951.143, 20796., 166., 132.714, 
  8083.314, 60.541, 54.484, 142.502, 1.137, 0.909, 1.24, "", "", "", "", "", 
  "", "", "", 402045., 4.6823879*^7, 320.856, 2.755, 351330., 2.407, 0.023, 
  44.2, "tests performed", "", "", "", "", "", "", "", "", "", 40.74, 
  1.4593446*^8, 8.823, 39.6, 14.178, 9.393, 24765.954, 0.1, 431.297, 6.18, 
  23.4, 58.3, "", 8.05, 72.58, 0.824}, {"RUS", "Europe", "Russia", 
  "2020-10-02", 1.188928*^6, 9294., 8262.857, 20981., 185., 144., 8147., 
  63.686, 56.62, 143.77, 1.268, 0.987, 1.25, "", "", "", "", "", "", "", "", 
  "", "", "", "", 356928., 2.446, 0.023, 43.2, "tests performed", "", "", "", 
  "", "", "", "", "", "", 47.69, 1.4593446*^8, 8.823, 39.6, 14.178, 9.393, 
  24765.954, 0.1, 431.297, 6.18, 23.4, 58.3, "", 8.05, 72.58, 0.824}, 
 {"RUS", "Europe", "Russia", "2020-10-03", 1.198663*^6, 9735., 8593.429, 
  21153., 172., 144.714, 8213.708, 66.708, 58.886, 144.949, 1.179, 0.992, 
  1.26, "", "", "", "", "", "", "", "", "", 4.7683832*^7, 326.748, "", 
  364200., 2.496, 0.024, 42.4, "tests performed", "", "", "", "", "", "", "", 
  "", "", 47.69, 1.4593446*^8, 8.823, 39.6, 14.178, 9.393, 24765.954, 0.1, 
  431.297, 6.18, 23.4, 58.3, "", 8.05, 72.58, 0.824}, 
 {"RUS", "Europe", "Russia", "2020-10-04", 1.209039*^6, 10376., 8966.571, 
  21260., 107., 145.857, 8284.808, 71.1, 61.442, 145.682, 0.733, 0.999, 1.26, 
  "", "", "", "", "", "", "", "", 358511., 4.8042343*^7, 329.205, 2.457, 
  371367., 2.545, 0.024, 41.4, "tests performed", "", "", "", "", "", "", "", 
  "", "", 47.69, 1.4593446*^8, 8.823, 39.6, 14.178, 9.393, 24765.954, 0.1, 
  431.297, 6.18, 23.4, 58.3, "", 8.05, 72.58, 0.824}, 
 {"RUS", "Europe", "Russia", "2020-10-05", 1.219796*^6, 10757., 9356.714, 
  21375., 115., 153.714, 8358.519, 73.711, 64.116, 146.47, 0.788, 1.053, 
  1.27, "", "", "", "", "", "", "", "", 295649., 4.8337992*^7, 331.231, 
  2.026, 377046., 2.584, 0.025, 40.3, "tests performed", "", "", "", "", "", 
  "", "", "", "", 47.69, 1.4593446*^8, 8.823, 39.6, 14.178, 9.393, 24765.954, 
  0.1, 431.297, 6.18, 23.4, 58.3, "", 8.05, 72.58, 0.824}, 
 {"RUS", "Europe", "Russia", "2020-10-06", 1.231277*^6, 11481., 9835.571, 
  21559., 184., 157.571, 8437.192, 78.672, 67.397, 147.731, 1.261, 1.08, 
  1.27, "", "", "", "", "", "", "", "", 371865., 4.8709857*^7, 333.779, 
  2.548, 381742., 2.616, 0.026, 38.8, "tests performed", "", "", "", "", "", 
  "", "", "", "", 47.69, 1.4593446*^8, 8.823, 39.6, 14.178, 9.393, 24765.954, 
  0.1, 431.297, 6.18, 23.4, 58.3, "", 8.05, 72.58, 0.824}, 
 {"RUS", "Europe", "Russia", "2020-10-07", 1.242258*^6, 10981., 10208.429, 
  21755., 196., 160.714, 8512.438, 75.246, 69.952, 149.074, 1.343, 1.101, 
  1.26, "", "", "", "", "", "", "", "", 439097., 4.9148954*^7, 336.788, 
  3.009, 389589., 2.67, 0.026, 38.2, "tests performed", "", "", "", "", "", 
  "", "", "", "", 47.69, 1.4593446*^8, 8.823, 39.6, 14.178, 9.393, 24765.954, 
  0.1, 431.297, 6.18, 23.4, 58.3, "", 8.05, 72.58, 0.824}, 
 {"RUS", "Europe", "Russia", "2020-10-08", 1.253603*^6, 11345., 10567., 
  21939., 184., 163.286, 8590.178, 77.74, 72.409, 150.335, 1.261, 1.119, 
  1.25, "", "", "", "", "", "", "", "", 507919., 4.9656873*^7, 340.268, 3.48, 
  404713., 2.773, 0.026, 38.3, "tests performed", "", "", "", "", "", "", "", 
  "", "", 47.69, 1.4593446*^8, 8.823, 39.6, 14.178, 9.393, 24765.954, 0.1, 
  431.297, 6.18, 23.4, 58.3, "", 8.05, 72.58, 0.824}, 
 {"RUS", "Europe", "Russia", "2020-10-09", 1.265572*^6, 11969., 10949.143, 
  22137., 198., 165.143, 8672.194, 82.016, 75.028, 151.691, 1.357, 1.132, 
  1.25, "", "", "", "", "", "", "", "", 648370., 5.0305243*^7, 344.711, 
  4.443, 435912., 2.987, 0.025, 39.8, "tests performed", "", "", "", "", "", 
  "", "", "", "", 47.69, 1.4593446*^8, 8.823, 39.6, 14.178, 9.393, 24765.954, 
  0.1, 431.297, 6.18, 23.4, 58.3, "", 8.05, 72.58, 0.824}, 
 {"RUS", "Europe", "Russia", "2020-10-10", 1.278245*^6, 12673., 11368.857, 
  22331., 194., 168.286, 8759.035, 86.84, 77.904, 153.021, 1.329, 1.153, 
  1.25, "", "", "", "", "", "", "", "", 476106., 5.0781349*^7, 347.974, 
  3.262, 442502., 3.032, 0.026, 38.9, "tests performed", "", "", "", "", "", 
  "", "", "", "", 47.69, 1.4593446*^8, 8.823, 39.6, 14.178, 9.393, 24765.954, 
  0.1, 431.297, 6.18, 23.4, 58.3, "", 8.05, 72.58, 0.824}, 
 {"RUS", "Europe", "Russia", "2020-10-11", 1.291687*^6, 13442., 11806.857, 
  22471., 140., 173., 8851.145, 92.11, 80.905, 153.98, 0.959, 1.185, 1.24, 
  "", "", "", "", "", "", "", "", 409960., 5.1191309*^7, 350.783, 2.809, 
  449852., 3.083, 0.026, 38.1, "tests performed", "", "", "", "", "", "", "", 
  "", "", 47.69, 1.4593446*^8, 8.823, 39.6, 14.178, 9.393, 24765.954, 0.1, 
  431.297, 6.18, 23.4, 58.3, "", 8.05, 72.58, 0.824}, 
 {"RUS", "Europe", "Russia", "2020-10-12", 1.305093*^6, 13406., 12185.286, 
  22594., 123., 174.143, 8943.008, 91.863, 83.498, 154.823, 0.843, 1.193, 
  1.23, "", "", "", "", "", "", "", "", 172960., 5.1364269*^7, 351.968, 
  1.185, 432325., 2.962, 0.028, 35.5, "tests performed", "", "", "", "", "", 
  "", "", "", "", 47.69, 1.4593446*^8, 8.823, 39.6, 14.178, 9.393, 24765.954, 
  0.1, 431.297, 6.18, 23.4, 58.3, "", 8.05, 72.58, 0.824}, 
 {"RUS", "Europe", "Russia", "2020-10-13", 1.318783*^6, 13690., 12500.857, 
  22834., 240., 182.143, 9036.817, 93.809, 85.661, 156.467, 1.645, 1.248, 
  1.23, "", "", "", "", "", "", "", "", 436976., 5.1801245*^7, 354.962, 
  2.994, 441627., 3.026, 0.028, 35.3, "tests performed", "", "", "", "", "", 
  "", "", "", "", 44.91, 1.4593446*^8, 8.823, 39.6, 14.178, 9.393, 24765.954, 
  0.1, 431.297, 6.18, 23.4, 58.3, "", 8.05, 72.58, 0.824}, 
 {"RUS", "Europe", "Russia", "2020-10-14", 1.332824*^6, 14041., 12938., 
  23069., 235., 187.714, 9133.031, 96.214, 88.656, 158.078, 1.61, 1.286, 
  1.22, "", "", "", "", "", "", "", "", 478489., 5.2279734*^7, 358.241, 
  3.279, 447254., 3.065, 0.029, 34.6, "tests performed", "", "", "", "", "", 
  "", "", "", "", 44.91, 1.4593446*^8, 8.823, 39.6, 14.178, 9.393, 24765.954, 
  0.1, 431.297, 6.18, 23.4, 58.3, "", 8.05, 72.58, 0.824}, 
 {"RUS", "Europe", "Russia", "2020-10-15", 1.34638*^6, 13556., 13253.857, 
  23350., 281., 201.571, 9225.922, 92.891, 90.821, 160.003, 1.926, 1.381, 
  1.2, "", "", "", "", "", "", "", "", 502363., 5.2782097*^7, 361.684, 3.442, 
  446461., 3.059, 0.03, 33.7, "tests performed", "", "", "", "", "", "", "", 
  "", "", 44.91, 1.4593446*^8, 8.823, 39.6, 14.178, 9.393, 24765.954, 0.1, 
  431.297, 6.18, 23.4, 58.3, "", 8.05, 72.58, 0.824}, 
 {"RUS", "Europe", "Russia", "2020-10-16", 1.361317*^6, 14937., 13677.857, 
  23580., 230., 206.143, 9328.277, 102.354, 93.726, 161.579, 1.576, 1.413, 
  1.19, "", "", "", "", "", "", "", "", 523860., 5.3305957*^7, 365.273, 3.59, 
  428673., 2.937, 0.032, 31.3, "tests performed", "", "", "", "", "", "", "", 
  "", "", 44.91, 1.4593446*^8, 8.823, 39.6, 14.178, 9.393, 24765.954, 0.1, 
  431.297, 6.18, 23.4, 58.3, "", 8.05, 72.58, 0.824}, 
 {"RUS", "Europe", "Russia", "2020-10-17", 1.37602*^6, 14703., 13967.857, 
  23857., 277., 218., 9429.027, 100.751, 95.713, 163.477, 1.898, 1.494, 1.18, 
  "", "", "", "", "", "", "", "", 544552., 5.3850509*^7, 369.005, 3.731, 
  438451., 3.004, 0.032, 31.4, "tests performed", "", "", "", "", "", "", "", 
  "", "", 44.91, 1.4593446*^8, 8.823, 39.6, 14.178, 9.393, 24765.954, 0.1, 
  431.297, 6.18, 23.4, 58.3, "", 8.05, 72.58, 0.824}, 
 {"RUS", "Europe", "Russia", "2020-10-18", 1.390824*^6, 14804., 14162.429, 
  24039., 182., 224., 9530.47, 101.443, 97.046, 164.725, 1.247, 1.535, 1.18, 
  "", "", "", "", "", "", "", "", 449699., 5.4300208*^7, 372.086, 3.082, 
  444128., 3.043, 0.032, 31.4, "tests performed", "", "", "", "", "", "", "", 
  "", "", 44.91, 1.4593446*^8, 8.823, 39.6, 14.178, 9.393, 24765.954, 0.1, 
  431.297, 6.18, 23.4, 58.3, "", 8.05, 72.58, 0.824}, 
 {"RUS", "Europe", "Russia", "2020-10-19", 1.406667*^6, 15843., 14510.571, 
  24205., 166., 230.143, 9639.032, 108.562, 99.432, 165.862, 1.137, 1.577, 
  1.17, "", "", "", "", "", "", "", "", 374888., 5.4675096*^7, 374.655, 
  2.569, 472975., 3.241, 0.031, 32.6, "tests performed", "", "", "", "", "", 
  "", "", "", "", 44.91, 1.4593446*^8, 8.823, 39.6, 14.178, 9.393, 24765.954, 
  0.1, 431.297, 6.18, 23.4, 58.3, "", 8.05, 72.58, 0.824}, 
 {"RUS", "Europe", "Russia", "2020-10-20", 1.422775*^6, 16108., 14856., 
  24473., 268., 234.143, 9749.411, 110.378, 101.799, 167.699, 1.836, 1.604, 
  1.16, "", "", "", "", "", "", "", "", 496688., 5.5171784*^7, 378.059, 
  3.404, 481506., 3.299, 0.031, 32.4, "tests performed", "", "", "", "", "", 
  "", "", "", "", 44.91, 1.4593446*^8, 8.823, 39.6, 14.178, 9.393, 24765.954, 
  0.1, 431.297, 6.18, 23.4, 58.3, "", 8.05, 72.58, 0.824}, 
 {"RUS", "Europe", "Russia", "2020-10-21", 1.438219*^6, 15444., 15056.429, 
  24786., 313., 245.286, 9855.239, 105.828, 103.173, 169.843, 2.145, 1.681, 
  1.15, "", "", "", "", "", "", "", "", 512145., 5.5683929*^7, 381.568, 
  3.509, 486314., 3.332, 0.031, 32.3, "tests performed", "", "", "", "", "", 
  "", "", "", "", 44.91, 1.4593446*^8, 8.823, 39.6, 14.178, 9.393, 24765.954, 
  0.1, 431.297, 6.18, 23.4, 58.3, "", 8.05, 72.58, 0.824}, 
 {"RUS", "Europe", "Russia", "2020-10-22", 1.453923*^6, 15704., 15363.286, 
  25072., 286., 246., 9962.849, 107.61, 105.275, 171.803, 1.96, 1.686, 1.14, 
  "", "", "", "", "", "", "", "", 546615., 5.6230544*^7, 385.314, 3.746, 
  492635., 3.376, 0.031, 32.1, "tests performed", "", "", "", "", "", "", "", 
  "", "", 44.91, 1.4593446*^8, 8.823, 39.6, 14.178, 9.393, 24765.954, 0.1, 
  431.297, 6.18, 23.4, 58.3, "", 8.05, 72.58, 0.824}, 
 {"RUS", "Europe", "Russia", "2020-10-23", 1.471*^6, 17077., 15669., 25353., 
  281., 253.286, 10079.867, 117.018, 107.37, 173.729, 1.926, 1.736, 1.13, "", 
  "", "", "", "", "", "", "", 564095., 5.6794639*^7, 389.179, 3.865, 498383., 
  3.415, 0.031, 31.8, "tests performed", "", "", "", "", "", "", "", "", "", 
  44.91, 1.4593446*^8, 8.823, 39.6, 14.178, 9.393, 24765.954, 0.1, 431.297, 
  6.18, 23.4, 58.3, "", 8.05, 72.58, 0.824}, {"RUS", "Europe", "Russia", 
  "2020-10-24", 1.48726*^6, 16260., 15891.429, 25647., 294., 255.714, 
  10191.287, 111.42, 108.894, 175.743, 2.015, 1.752, 1.12, "", "", "", "", 
  "", "", "", "", 550313., 5.7344952*^7, 392.95, 3.771, 499206., 3.421, 
  0.032, 31.4, "tests performed", "", "", "", "", "", "", "", "", "", 44.91, 
  1.4593446*^8, 8.823, 39.6, 14.178, 9.393, 24765.954, 0.1, 431.297, 6.18, 
  23.4, 58.3, "", 8.05, 72.58, 0.824}, {"RUS", "Europe", "Russia", 
  "2020-10-25", 1.503652*^6, 16392., 16118.286, 25875., 228., 262.286, 
  10303.612, 112.324, 110.449, 177.306, 1.562, 1.797, 1.11, "", "", "", "", 
  "", "", "", "", 476308., 5.782126*^7, 396.214, 3.264, 503007., 3.447, 
  0.032, 31.2, "tests performed", "", "", "", "", "", "", "", "", "", 44.91, 
  1.4593446*^8, 8.823, 39.6, 14.178, 9.393, 24765.954, 0.1, 431.297, 6.18, 
  23.4, 58.3, "", 8.05, 72.58, 0.824}, {"RUS", "Europe", "Russia", 
  "2020-10-26", 1.5208*^6, 17148., 16304.714, 26092., 217., 269.571, 
  10421.116, 117.505, 111.726, 178.793, 1.487, 1.847, 1.11, "", "", "", "", 
  "", "", "", "", 402592., 5.8223852*^7, 398.973, 2.759, 506965., 3.474, 
  0.032, 31.1, "tests performed", "", "", "", "", "", "", "", "", "", 44.91, 
  1.4593446*^8, 8.823, 39.6, 14.178, 9.393, 24765.954, 0.1, 431.297, 6.18, 
  23.4, 58.3, "", 8.05, 72.58, 0.824}, {"RUS", "Europe", "Russia", 
  "2020-10-27", 1.537142*^6, 16342., 16338.143, 26409., 317., 276.571, 
  10533.098, 111.982, 111.955, 180.965, 2.172, 1.895, 1.1, "", "", "", "", 
  "", "", "", "", 506959., 5.8730811*^7, 402.446, 3.474, 508432., 3.484, 
  0.032, 31.1, "tests performed", "", "", "", "", "", "", "", "", "", 44.91, 
  1.4593446*^8, 8.823, 39.6, 14.178, 9.393, 24765.954, 0.1, 431.297, 6.18, 
  23.4, 58.3, "", 8.05, 72.58, 0.824}, {"RUS", "Europe", "Russia", 
  "2020-10-28", 1.553028*^6, 15886., 16401.286, 26752., 343., 280.857, 
  10641.955, 108.857, 112.388, 183.315, 2.35, 1.925, 1.1, "", "", "", "", "", 
  "", "", "", 553308., 5.9284119*^7, 406.238, 3.791, 514313., 3.524, 0.032, 
  31.4, "tests performed", "", "", "", "", "", "", "", "", "", 44.91, 
  1.4593446*^8, 8.823, 39.6, 14.178, 9.393, 24765.954, 0.1, 431.297, 6.18, 
  23.4, 58.3, "", 8.05, 72.58, 0.824}, {"RUS", "Europe", "Russia", 
  "2020-10-29", 1.570446*^6, 17418., 16646.143, 27111., 359., 291.286, 
  10761.31, 119.355, 114.066, 185.775, 2.46, 1.996, 1.1, "", "", "", "", "", 
  "", "", "", 582442., 5.9866561*^7, 410.229, 3.991, 519431., 3.559, 0.032, 
  31.2, "tests performed", "", "", "", "", "", "", "", "", "", 44.91, 
  1.4593446*^8, 8.823, 39.6, 14.178, 9.393, 24765.954, 0.1, 431.297, 6.18, 
  23.4, 58.3, "", 8.05, 72.58, 0.824}, {"RUS", "Europe", "Russia", 
  "2020-10-30", 1.588433*^6, 17987., 16776.143, 27462., 351., 301.286, 
  10884.564, 123.254, 114.957, 188.18, 2.405, 2.065, 1.1, "", "", "", "", "", 
  "", "", "", 575250., 6.0441811*^7, 414.171, 3.942, 521025., 3.57, 0.032, 
  31.1, "tests performed", "", "", "", "", "", "", "", "", "", 44.91, 
  1.4593446*^8, 8.823, 39.6, 14.178, 9.393, 24765.954, 0.1, 431.297, 6.18, 
  23.4, 58.3, "", 8.05, 72.58, 0.824}, {"RUS", "Europe", "Russia", 
  "2020-10-31", 1.606267*^6, 17834., 17001., 27787., 325., 305.714, 11006.77, 
  122.206, 116.498, 190.407, 2.227, 2.095, 1.1, "", "", "", "", "", "", "", 
  "", 587935., 6.1029746*^7, 418.2, 4.029, 526399., 3.607, 0.032, 31., 
  "tests performed", "", "", "", "", "", "", "", "", "", 44.91, 1.4593446*^8, 
  8.823, 39.6, 14.178, 9.393, 24765.954, 0.1, 431.297, 6.18, 23.4, 58.3, "", 
  8.05, 72.58, 0.824}, {"RUS", "Europe", "Russia", "2020-11-01", 1.624648*^6, 
  18381., 17285.143, 28026., 239., 307.286, 11132.724, 125.954, 118.445, 
  192.045, 1.638, 2.106, 1.1, "", "", "", "", "", "", "", "", 512224., 
  6.154197*^7, 421.71, 3.51, 531530., 3.642, 0.033, 30.8, "tests performed", 
  "", "", "", "", "", "", "", "", "", 44.91, 1.4593446*^8, 8.823, 39.6, 
  14.178, 9.393, 24765.954, 0.1, 431.297, 6.18, 23.4, 58.3, "", 8.05, 72.58, 
  0.824}, {"RUS", "Europe", "Russia", "2020-11-02", 1.642665*^6, 18017., 
  17409.286, 28264., 238., 310.286, 11256.183, 123.46, 119.295, 193.676, 
  1.631, 2.126, 1.11, "", "", "", "", "", "", "", "", 412596., 6.1954566*^7, 
  424.537, 2.827, 532959., 3.652, 0.033, 30.6, "tests performed", "", "", "", 
  "", "", "", "", "", "", 44.91, 1.4593446*^8, 8.823, 39.6, 14.178, 9.393, 
  24765.954, 0.1, 431.297, 6.18, 23.4, 58.3, "", 8.05, 72.58, 0.824}, 
 {"RUS", "Europe", "Russia", "2020-11-03", 1.661096*^6, 18431., 17707.714, 
  28611., 347., 314.571, 11382.48, 126.296, 121.34, 196.054, 2.378, 2.156, 
  1.11, "", "", "", "", "", "", "", "", 491447., 6.2446013*^7, 427.905, 
  3.368, 530743., 3.637, 0.033, 30., "tests performed", "", "", "", "", "", 
  "", "", "", "", 44.91, 1.4593446*^8, 8.823, 39.6, 14.178, 9.393, 24765.954, 
  0.1, 431.297, 6.18, 23.4, 58.3, "", 8.05, 72.58, 0.824}, 
 {"RUS", "Europe", "Russia", "2020-11-04", 1.680579*^6, 19483., 18221.571, 
  28996., 385., 320.571, 11515.985, 133.505, 124.861, 198.692, 2.638, 2.197, 
  1.12, "", "", "", "", "", "", "", "", 570981., 6.3016994*^7, 431.817, 
  3.913, 533268., 3.654, 0.034, 29.3, "tests performed", "", "", "", "", "", 
  "", "", "", "", 44.91, 1.4593446*^8, 8.823, 39.6, 14.178, 9.393, 24765.954, 
  0.1, 431.297, 6.18, 23.4, 58.3, "", 8.05, 72.58, 0.824}, 
 {"RUS", "Europe", "Russia", "2020-11-05", 1.699695*^6, 19116., 18464.143, 
  29285., 289., 310.571, 11646.975, 130.99, 126.524, 200.672, 1.98, 2.128, 
  1.11, "", "", "", "", "", "", "", "", 524304., 6.3541298*^7, 435.41, 3.593, 
  524962., 3.597, 0.035, 28.4, "tests performed", "", "", "", "", "", "", "", 
  "", "", 44.91, 1.4593446*^8, 8.823, 39.6, 14.178, 9.393, 24765.954, 0.1, 
  431.297, 6.18, 23.4, 58.3, "", 8.05, 72.58, 0.824}, 
 {"RUS", "Europe", "Russia", "2020-11-06", 1.720063*^6, 20368., 18804.286, 
  29654., 369., 313.143, 11786.544, 139.57, 128.854, 203.201, 2.529, 2.146, 
  1.11, "", "", "", "", "", "", "", "", 550863., 6.4092161*^7, 439.185, 
  3.775, 521479., 3.573, 0.036, 27.7, "tests performed", "", "", "", "", "", 
  "", "", "", "", 44.91, 1.4593446*^8, 8.823, 39.6, 14.178, 9.393, 24765.954, 
  0.1, 431.297, 6.18, 23.4, 58.3, "", 8.05, 72.58, 0.824}, 
 {"RUS", "Europe", "Russia", "2020-11-07", 1.740172*^6, 20109., 19129.286, 
  30010., 356., 317.571, 11924.339, 137.795, 131.081, 205.64, 2.439, 2.176, 
  1.11, "", "", "", "", "", "", "", "", 590350., 6.4682511*^7, 443.23, 4.045, 
  521824., 3.576, 0.037, 27.3, "tests performed", "", "", "", "", "", "", "", 
  "", "", 44.91, 1.4593446*^8, 8.823, 39.6, 14.178, 9.393, 24765.954, 0.1, 
  431.297, 6.18, 23.4, 58.3, "", 8.05, 72.58, 0.824}, 
 {"RUS", "Europe", "Russia", "2020-11-08", 1.76042*^6, 20248., 19396., 
  30292., 282., 323.714, 12063.086, 138.747, 132.909, 207.573, 1.932, 2.218, 
  1.11, "", "", "", "", "", "", "", "", 526846., 6.5209357*^7, 446.84, 3.61, 
  523912., 3.59, 0.037, 27., "tests performed", "", "", "", "", "", "", "", 
  "", "", 44.91, 1.4593446*^8, 8.823, 39.6, 14.178, 9.393, 24765.954, 0.1, 
  431.297, 6.18, 23.4, 58.3, "", 8.05, 72.58, 0.824}, 
 {"RUS", "Europe", "Russia", "2020-11-09", 1.781997*^6, 21577., 19904.571, 
  30546., 254., 326., 12210.94, 147.854, 136.394, 209.313, 1.741, 2.234, 
  1.11, "", "", "", "", "", "", "", "", 397225., 6.5606582*^7, 449.562, 
  2.722, 521717., 3.575, 0.038, 26.2, "tests performed", "", "", "", "", "", 
  "", "", "", "", 44.91, 1.4593446*^8, 8.823, 39.6, 14.178, 9.393, 24765.954, 
  0.1, 431.297, 6.18, 23.4, 58.3, "", 8.05, 72.58, 0.824}, 
 {"RUS", "Europe", "Russia", "2020-11-10", 1.802762*^6, 20765., 20238., 
  30899., 353., 326.857, 12353.23, 142.29, 138.679, 211.732, 2.419, 2.24, 
  1.1, "", "", "", "", "", "", "", "", 512114., 6.6118696*^7, 453.071, 3.509, 
  524669., 3.595, 0.039, 25.9, "tests performed", "", "", "", "", "", "", "", 
  "", "", 44.91, 1.4593446*^8, 8.823, 39.6, 14.178, 9.393, 24765.954, 0.1, 
  431.297, 6.18, 23.4, 58.3, "", 8.05, 72.58, 0.824}, 
 {"RUS", "Europe", "Russia", "2020-11-11", 1.822345*^6, 19583., 20252.286, 
  31326., 427., 332.857, 12487.421, 134.19, 138.777, 214.658, 2.926, 2.281, 
  1.1, "", "", "", "", "", "", "", "", 591767., 6.6710463*^7, 457.126, 4.055, 
  527638., 3.616, 0.038, 26.1, "tests performed", "", "", "", "", "", "", "", 
  "", "", 44.91, 1.4593446*^8, 8.823, 39.6, 14.178, 9.393, 24765.954, 0.1, 
  431.297, 6.18, 23.4, 58.3, "", 8.05, 72.58, 0.824}, 
 {"RUS", "Europe", "Russia", "2020-11-12", 1.843678*^6, 21333., 20569., 
  31755., 429., 352.857, 12633.603, 146.182, 140.947, 217.598, 2.94, 2.418, 
  1.09, "", "", "", "", "", "", "", "", 636888., 6.7347351*^7, 461.49, 4.364, 
  543722., 3.726, 0.038, 26.4, "tests performed", "", "", "", "", "", "", "", 
  "", "", 44.91, 1.4593446*^8, 8.823, 39.6, 14.178, 9.393, 24765.954, 0.1, 
  431.297, 6.18, 23.4, 58.3, "", 8.05, 72.58, 0.824}, 
 {"RUS", "Europe", "Russia", "2020-11-13", 1.865395*^6, 21717., 20761.714, 
  32156., 401., 357.429, 12782.416, 148.813, 142.267, 220.345, 2.748, 2.449, 
  1.09, "", "", "", "", "", "", "", "", 601803., 6.7949154*^7, 465.614, 
  4.124, 550999., 3.776, 0.038, 26.5, "tests performed", "", "", "", "", "", 
  "", "", "", "", 44.91, 1.4593446*^8, 8.823, 39.6, 14.178, 9.393, 24765.954, 
  0.1, 431.297, 6.18, 23.4, 58.3, "", 8.05, 72.58, 0.824}, 
 {"RUS", "Europe", "Russia", "2020-11-14", 1.887836*^6, 22441., 21094.857, 
  32536., 380., 360.857, 12936.191, 153.775, 144.55, 222.949, 2.604, 2.473, 
  1.09, "", "", "", "", "", "", "", "", 627849., 6.8577003*^7, 469.916, 
  4.302, 556356., 3.812, 0.038, 26.4, "tests performed", "", "", "", "", "", 
  "", "", "", "", 44.91, 1.4593446*^8, 8.823, 39.6, 14.178, 9.393, 24765.954, 
  0.1, 431.297, 6.18, 23.4, 58.3, "", 8.05, 72.58, 0.824}, 
 {"RUS", "Europe", "Russia", "2020-11-15", 1.910149*^6, 22313., 21389.857, 
  32885., 349., 370.429, 13089.088, 152.897, 146.572, 225.341, 2.391, 2.538, 
  1.09, "", "", "", "", "", "", "", "", 534895., 6.9111898*^7, 473.582, 
  3.665, 557506., 3.82, 0.038, 26.1, "tests performed", "", "", "", "", "", 
  "", "", "", "", 44.91, 1.4593446*^8, 8.823, 39.6, 14.178, 9.393, 24765.954, 
  0.1, 431.297, 6.18, 23.4, 58.3, "", 8.05, 72.58, 0.824}, 
 {"RUS", "Europe", "Russia", "2020-11-16", 1.932711*^6, 22562., 21530.571, 
  33184., 299., 376.857, 13243.692, 154.604, 147.536, 227.39, 2.049, 2.582, 
  1.09, "", "", "", "", "", "", "", "", 438761., 6.9550659*^7, 476.588, 
  3.007, 563440., 3.861, 0.038, 26.2, "tests performed", "", "", "", "", "", 
  "", "", "", "", 44.91, 1.4593446*^8, 8.823, 39.6, 14.178, 9.393, 24765.954, 
  0.1, 431.297, 6.18, 23.4, 58.3, "", 8.05, 72.58, 0.824}, 
 {"RUS", "Europe", "Russia", "2020-11-17", 1.954912*^6, 22201., 21735.714, 
  33619., 435., 388.571, 13395.822, 152.13, 148.942, 230.371, 2.981, 2.663, 
  1.09, "", "", "", "", "", "", "", "", 525227., 7.0075886*^7, 480.187, 
  3.599, 565313., 3.874, 0.038, 26., "tests performed", "", "", "", "", "", 
  "", "", "", "", 47.69, 1.4593446*^8, 8.823, 39.6, 14.178, 9.393, 24765.954, 
  0.1, 431.297, 6.18, 23.4, 58.3, "", 8.05, 72.58, 0.824}, 
 {"RUS", "Europe", "Russia", "2020-11-18", 1.975629*^6, 20717., 21897.714, 
  34068., 449., 391.714, 13537.783, 141.961, 150.052, 233.447, 3.077, 2.684, 
  1.09, "", "", "", "", "", "", "", "", 577345., 7.0653231*^7, 484.144, 
  3.956, 563253., 3.86, 0.039, 25.7, "tests performed", "", "", "", "", "", 
  "", "", "", "", 47.69, 1.4593446*^8, 8.823, 39.6, 14.178, 9.393, 24765.954, 
  0.1, 431.297, 6.18, 23.4, 58.3, "", 8.05, 72.58, 0.824}, 
 {"RUS", "Europe", "Russia", "2020-11-19", 1.998966*^6, 23337., 22184., 
  34525., 457., 395.714, 13697.697, 159.914, 152.013, 236.579, 3.132, 2.712, 
  1.09, "", "", "", "", "", "", "", "", 596766., 7.1249997*^7, 488.233, 
  4.089, 557521., 3.82, 0.04, 25.1, "tests performed", "", "", "", "", "", 
  "", "", "", "", 47.69, 1.4593446*^8, 8.823, 39.6, 14.178, 9.393, 24765.954, 
  0.1, 431.297, 6.18, 23.4, 58.3, "", 8.05, 72.58, 0.824}, 
 {"RUS", "Europe", "Russia", "2020-11-20", 2.023025*^6, 24059., 22518.571, 
  34980., 455., 403.429, 13862.559, 164.862, 154.306, 239.697, 3.118, 2.764, 
  1.09, "", "", "", "", "", "", "", "", 588296., 7.1838293*^7, 492.264, 
  4.031, 555591., 3.807, 0.041, 24.7, "tests performed", "", "", "", "", "", 
  "", "", "", "", 47.69, 1.4593446*^8, 8.823, 39.6, 14.178, 9.393, 24765.954, 
  0.1, 431.297, 6.18, 23.4, 58.3, "", 8.05, 72.58, 0.824}, 
 {"RUS", "Europe", "Russia", "2020-11-21", 2.047563*^6, 24538., 22818.143, 
  35442., 462., 415.143, 14030.703, 168.144, 156.359, 242.862, 3.166, 2.845, 
  1.09, "", "", "", "", "", "", "", "", 590770., 7.2429063*^7, 496.312, 
  4.048, 550294., 3.771, 0.041, 24.1, "tests performed", "", "", "", "", "", 
  "", "", "", "", 47.69, 1.4593446*^8, 8.823, 39.6, 14.178, 9.393, 24765.954, 
  0.1, 431.297, 6.18, 23.4, 58.3, "", 8.05, 72.58, 0.824}, 
 {"RUS", "Europe", "Russia", "2020-11-22", 2.071858*^6, 24295., 23101.286, 
  35838., 396., 421.857, 14197.181, 166.479, 158.299, 245.576, 2.714, 2.891, 
  1.09, "", "", "", "", "", "", "", "", 520533., 7.2949596*^7, 499.879, 
  3.567, 548243., 3.757, 0.042, 23.7, "tests performed", "", "", "", "", "", 
  "", "", "", "", 47.69, 1.4593446*^8, 8.823, 39.6, 14.178, 9.393, 24765.954, 
  0.1, 431.297, 6.18, 23.4, 58.3, "", 8.05, 72.58, 0.824}, 
 {"RUS", "Europe", "Russia", "2020-11-23", 2.096749*^6, 24891., 23434., 
  36192., 354., 429.714, 14367.744, 170.563, 160.579, 248.002, 2.426, 2.945, 
  1.09, "", "", "", "", "", "", "", "", 362717., 7.3312313*^7, 502.365, 
  2.485, 537379., 3.682, 0.044, 22.9, "tests performed", "", "", "", "", "", 
  "", "", "", "", 47.69, 1.4593446*^8, 8.823, 39.6, 14.178, 9.393, 24765.954, 
  0.1, 431.297, 6.18, 23.4, 58.3, "", 8.05, 72.58, 0.824}, 
 {"RUS", "Europe", "Russia", "2020-11-24", 2.120836*^6, 24087., 23703.429, 
  36675., 483., 436.571, 14532.798, 165.054, 162.425, 251.311, 3.31, 2.992, 
  1.09, "", "", "", "", "", "", "", "", 452837., 7.376515*^7, 505.468, 3.103, 
  527038., 3.611, 0.045, 22.2, "tests performed", "", "", "", "", "", "", "", 
  "", "", 47.69, 1.4593446*^8, 8.823, 39.6, 14.178, 9.393, 24765.954, 0.1, 
  431.297, 6.18, 23.4, 58.3, "", 8.05, 72.58, 0.824}, 
 {"RUS", "Europe", "Russia", "2020-11-25", 2.144229*^6, 23393., 24085.714, 
  37173., 498., 443.571, 14693.096, 160.298, 165.045, 254.724, 3.412, 3.04, 
  1.09, "", "", "", "", "", "", "", "", 505780., 7.427093*^7, 508.933, 3.466, 
  516814., 3.541, 0.047, 21.5, "tests performed", "", "", "", "", "", "", "", 
  "", "", 47.69, 1.4593446*^8, 8.823, 39.6, 14.178, 9.393, 24765.954, 0.1, 
  431.297, 6.18, 23.4, 58.3, "", 8.05, 72.58, 0.824}, 
 {"RUS", "Europe", "Russia", "2020-11-26", 2.169424*^6, 25195., 24351.143, 
  37688., 515., 451.857, 14865.742, 172.646, 166.864, 258.253, 3.529, 3.096, 
  1.09, "", "", "", "", "", "", "", "", 543979., 7.4814909*^7, 512.661, 
  3.728, 509273., 3.49, 0.048, 20.9, "tests performed", "", "", "", "", "", 
  "", "", "", "", 47.69, 1.4593446*^8, 8.823, 39.6, 14.178, 9.393, 24765.954, 
  0.1, 431.297, 6.18, 23.4, 58.3, "", 8.05, 72.58, 0.824}, 
 {"RUS", "Europe", "Russia", "2020-11-27", 2.196691*^6, 27267., 24809.429, 
  38175., 487., 456.429, 15052.586, 186.844, 170.004, 261.59, 3.337, 3.128, 
  1.09, "", "", "", "", "", "", "", "", 587707., 7.5402616*^7, 516.688, 
  4.027, 509189., 3.489, 0.049, 20.5, "tests performed", "", "", "", "", "", 
  "", "", "", "", 47.69, 1.4593446*^8, 8.823, 39.6, 14.178, 9.393, 24765.954, 
  0.1, 431.297, 6.18, 23.4, 58.3, "", 8.05, 72.58, 0.824}, 
 {"RUS", "Europe", "Russia", "2020-11-28", 2.2235*^6, 26809., 25133.857, 
  38676., 501., 462., 15236.292, 183.706, 172.227, 265.023, 3.433, 3.166, 
  1.09, "", "", "", "", "", "", "", "", 545390., 7.5948006*^7, 520.425, 
  3.737, 502706., 3.445, 0.05, 20., "tests performed", "", "", "", "", "", 
  "", "", "", "", 47.69, 1.4593446*^8, 8.823, 39.6, 14.178, 9.393, 24765.954, 
  0.1, 431.297, 6.18, 23.4, 58.3, "", 8.05, 72.58, 0.824}, 
 {"RUS", "Europe", "Russia", "2020-11-29", 2.24989*^6, 26390., 25433.143, 
  39127., 451., 469.857, 15417.126, 180.835, 174.278, 268.114, 3.09, 3.22, 
  1.08, "", "", "", "", "", "", "", "", 474843., 7.6422849*^7, 523.679, 
  3.254, 496179., 3.4, 0.051, 19.5, "tests performed", "", "", "", "", "", 
  "", "", "", "", 47.69, 1.4593446*^8, 8.823, 39.6, 14.178, 9.393, 24765.954, 
  0.1, 431.297, 6.18, 23.4, 58.3, "", 8.05, 72.58, 0.824}, 
 {"RUS", "Europe", "Russia", "2020-11-30", 2.275936*^6, 26046., 25598.143, 
  39491., 364., 471.286, 15595.604, 178.477, 175.408, 270.608, 2.494, 3.229, 
  1.08, "", "", "", "", "", "", "", "", 333052., 7.6755901*^7, 525.961, 
  2.282, 491941., 3.371, 0.052, 19.2, "tests performed", "", "", "", "", "", 
  "", "", "", "", 47.69, 1.4593446*^8, 8.823, 39.6, 14.178, 9.393, 24765.954, 
  0.1, 431.297, 6.18, 23.4, 58.3, "", 8.05, 72.58, 0.824}, 
 {"RUS", "Europe", "Russia", "2020-12-01", 2.302062*^6, 26126., 25889.429, 
  40050., 559., 482.143, 15774.629, 179.026, 177.404, 274.438, 3.83, 3.304, 
  1.07, "", "", "", "", "", "", "", "", 444170., 7.7200071*^7, 529.005, 
  3.044, 490703., 3.362, 0.053, 19., "tests performed", "", "", "", "", "", 
  "", "", "", "", 47.69, 1.4593446*^8, 8.823, 39.6, 14.178, 9.393, 24765.954, 
  0.1, 431.297, 6.18, 23.4, 58.3, "", 8.05, 72.58, 0.824}, 
 {"RUS", "Europe", "Russia", "2020-12-02", 2.327105*^6, 25043., 26125.143, 
  40630., 580., 493.857, 15946.234, 171.604, 179.02, 278.413, 3.974, 3.384, 
  1.07, "", "", "", "", "", "", "", "", "", "", "", "", 491830., 3.37, 0.053, 
  18.8, "tests performed", "", "", "", "", "", "", "", "", "", 47.69, 
  1.4593446*^8, 8.823, 39.6, 14.178, 9.393, 24765.954, 0.1, 431.297, 6.18, 
  23.4, 58.3, "", 8.05, 72.58, 0.824}, {"RUS", "Europe", "Russia", 
  "2020-12-03", 2.354934*^6, 27829., 26501.429, 41173., 543., 497.857, 
  16136.929, 190.695, 181.598, 282.134, 3.721, 3.412, 1.07, "", "", "", "", 
  "", "", "", "", "", 7.8227415*^7, 536.045, "", 487501., 3.341, 0.054, 18.4, 
  "tests performed", "", "", "", "", "", "", "", "", "", 47.69, 1.4593446*^8, 
  8.823, 39.6, 14.178, 9.393, 24765.954, 0.1, 431.297, 6.18, 23.4, 58.3, "", 
  8.05, 72.58, 0.824}, {"RUS", "Europe", "Russia", "2020-12-04", 2.382012*^6, 
  27078., 26474.429, 41730., 557., 507.857, 16322.478, 185.549, 181.413, 
  285.95, 3.817, 3.48, 1.06, "", "", "", "", "", "", "", "", 550424., 
  7.8777839*^7, 539.817, 3.772, 482175., 3.304, 0.055, 18.2, 
  "tests performed", "", "", "", "", "", "", "", "", "", 47.69, 1.4593446*^8, 
  8.823, 39.6, 14.178, 9.393, 24765.954, 0.1, 431.297, 6.18, 23.4, 58.3, "", 
  8.05, 72.58, 0.824}, {"RUS", "Europe", "Russia", "2020-12-05", 2.410462*^6, 
  28450., 26708.857, 42228., 498., 507.429, 16517.428, 194.951, 183.02, 
  289.363, 3.412, 3.477, 1.06, "", "", "", "", "", "", "", "", 545261., 
  7.93231*^7, 543.553, 3.736, 482156., 3.304, 0.055, 18.1, "tests performed", 
  "", "", "", "", "", "", "", "", "", 47.69, 1.4593446*^8, 8.823, 39.6, 
  14.178, 9.393, 24765.954, 0.1, 431.297, 6.18, 23.4, 58.3, "", 8.05, 72.58, 
  0.824}, {"RUS", "Europe", "Russia", "2020-12-06", 2.439163*^6, 28701., 
  27039., 42675., 447., 506.857, 16714.099, 196.67, 185.282, 292.426, 3.063, 
  3.473, 1.06, "", "", "", "", "", "", "", "", 448667., 7.9771767*^7, 
  546.627, 3.074, 478417., 3.278, 0.057, 17.7, "tests performed", "", "", "", 
  "", "", "", "", "", "", 47.69, 1.4593446*^8, 8.823, 39.6, 14.178, 9.393, 
  24765.954, 0.1, 431.297, 6.18, 23.4, 58.3, "", 8.05, 72.58, 0.824}, 
 {"RUS", "Europe", "Russia", "2020-12-07", 2.466961*^6, 27798., 27289.286, 
  43122., 447., 518.714, 16904.582, 190.483, 186.997, 295.489, 3.063, 3.554, 
  1.05, "", "", "", "", "", "", "", "", 323453., 8.009522*^7, 548.844, 2.216, 
  477046., 3.269, 0.057, 17.5, "tests performed", "", "", "", "", "", "", "", 
  "", "", 47.69, 1.4593446*^8, 8.823, 39.6, 14.178, 9.393, 24765.954, 0.1, 
  431.297, 6.18, 23.4, 58.3, "", 8.05, 72.58, 0.824}, 
 {"RUS", "Europe", "Russia", "2020-12-08", 2.492713*^6, 25752., 27235.857, 
  43674., 552., 517.714, 17081.044, 176.463, 186.631, 299.271, 3.783, 3.548, 
  1.04, "", "", "", "", "", "", "", "", 427018., 8.0522238*^7, 551.77, 2.926, 
  474595., 3.252, 0.057, 17.4, "tests performed", "", "", "", "", "", "", "", 
  "", "", 47.69, 1.4593446*^8, 8.823, 39.6, 14.178, 9.393, 24765.954, 0.1, 
  431.297, 6.18, 23.4, 58.3, "", 8.05, 72.58, 0.824}, 
 {"RUS", "Europe", "Russia", "2020-12-09", 2.518551*^6, 25838., 27349.429, 
  44220., 546., 512.857, 17258.097, 177.052, 187.409, 303.013, 3.741, 3.514, 
  1.03, "", "", "", "", "", "", "", "", 499126., 8.1021364*^7, 555.19, 3.42, 
  472517., 3.238, 0.058, 17.3, "tests performed", "", "", "", "", "", "", "", 
  "", "", 47.69, 1.4593446*^8, 8.823, 39.6, 14.178, 9.393, 24765.954, 0.1, 
  431.297, 6.18, 23.4, 58.3, "", 8.05, 72.58, 0.824}, 
 {"RUS", "Europe", "Russia", "2020-12-10", 2.546113*^6, 27562., 27311.286, 
  44769., 549., 513.714, 17446.962, 188.866, 187.148, 306.775, 3.762, 3.52, 
  1.03, "", "", "", "", "", "", "", "", 543001., 8.1564365*^7, 558.911, 
  3.721, 476707., 3.267, 0.057, 17.5, "tests performed", "", "", "", "", "", 
  "", "", "", "", 47.69, 1.4593446*^8, 8.823, 39.6, 14.178, 9.393, 24765.954, 
  0.1, 431.297, 6.18, 23.4, 58.3, "", 8.05, 72.58, 0.824}, 
 {"RUS", "Europe", "Russia", "2020-12-11", 2.574319*^6, 28206., 27472.429, 
  45370., 601., 520., 17640.241, 193.279, 188.252, 310.893, 4.118, 3.563, 
  1.03, "", "", "", "", "", "", "", "", 539674., 8.2104039*^7, 562.609, 
  3.698, 475171., 3.256, 0.058, 17.3, "tests performed", "", "", "", "", "", 
  "", "", "", "", 47.69, 1.4593446*^8, 8.823, 39.6, 14.178, 9.393, 24765.954, 
  0.1, 431.297, 6.18, 23.4, 58.3, "", 8.05, 72.58, 0.824}, 
 {"RUS", "Europe", "Russia", "2020-12-12", 2.602048*^6, 27729., 27369.429, 
  45923., 553., 527.857, 17830.251, 190.01, 187.546, 314.682, 3.789, 3.617, 
  1.02, "", "", "", "", "", "", "", "", 535353., 8.2639392*^7, 566.277, 
  3.668, 473756., 3.246, 0.058, 17.3, "tests performed", "", "", "", "", "", 
  "", "", "", "", 47.69, 1.4593446*^8, 8.823, 39.6, 14.178, 9.393, 24765.954, 
  0.1, 431.297, 6.18, 23.4, 58.3, "", 8.05, 72.58, 0.824}, 
 {"RUS", "Europe", "Russia", "2020-12-13", 2.629699*^6, 27651., 27219.429, 
  46404., 481., 532.714, 18019.726, 189.475, 186.518, 317.978, 3.296, 3.65, 
  1.02, "", "", "", "", "", "", "", "", 463556., 8.3102948*^7, 569.454, 
  3.176, 475883., 3.261, 0.057, 17.5, "tests performed", "", "", "", "", "", 
  "", "", "", "", 47.69, 1.4593446*^8, 8.823, 39.6, 14.178, 9.393, 24765.954, 
  0.1, 431.297, 6.18, 23.4, 58.3, "", 8.05, 72.58, 0.824}, 
 {"RUS", "Europe", "Russia", "2020-12-14", 2.656601*^6, 26902., 27091.429, 
  46846., 442., 532., 18204.069, 184.343, 185.641, 321.007, 3.029, 3.645, 
  1.02, "", "", "", "", "", "", "", "", "", "", "", "", 484264., 3.318, 
  0.056, 17.9, "tests performed", "", "", "", "", "", "", "", "", "", 47.69, 
  1.4593446*^8, 8.823, 39.6, 14.178, 9.393, 24765.954, 0.1, 431.297, 6.18, 
  23.4, 58.3, "", 8.05, 72.58, 0.824}, {"RUS", "Europe", "Russia", 
  "2020-12-15", 2.682866*^6, 26265., 27164.714, 47410., 564., 533.714, 
  18384.047, 179.978, 186.143, 324.872, 3.865, 3.657, 1.02, "", "", "", "", 
  "", "", "", "", "", 8.3867186*^7, 574.691, "", 477850., 3.274, 0.057, 17.6, 
  "tests performed", 28500., 28500., "", "", "", 0.02, 0.02, "", "", 47.69, 
  1.4593446*^8, 8.823, 39.6, 14.178, 9.393, 24765.954, 0.1, 431.297, 6.18, 
  23.4, 58.3, "", 8.05, 72.58, 0.824}, {"RUS", "Europe", "Russia", 
  "2020-12-16", 2.70894*^6, 26074., 27198.429, 47994., 584., 539.143, 
  18562.716, 178.669, 186.374, 328.874, 4.002, 3.694, 1.02, "", "", "", "", 
  "", "", "", "", 497622., 8.4364808*^7, 578.101, 3.41, 477635., 3.273, 
  0.057, 17.6, "tests performed", "", "", "", "", 3357., "", "", "", 23., 
  47.69, 1.4593446*^8, 8.823, 39.6, 14.178, 9.393, 24765.954, 0.1, 431.297, 
  6.18, 23.4, 58.3, "", 8.05, 72.58, 0.824}, {"RUS", "Europe", "Russia", 
  "2020-12-17", 2.736727*^6, 27787., 27230.571, 48568., 574., 542.714, 
  18753.124, 190.407, 186.595, 332.807, 3.933, 3.719, 1.02, "", "", "", "", 
  "", "", "", "", 539303., 8.4904111*^7, 581.796, 3.696, 477107., 3.269, 
  0.057, 17.5, "tests performed", "", "", "", "", 3357., "", "", "", 23., 
  47.69, 1.4593446*^8, 8.823, 39.6, 14.178, 9.393, 24765.954, 0.1, 431.297, 
  6.18, 23.4, 58.3, "", 8.05, 72.58, 0.824}, {"RUS", "Europe", "Russia", 
  "2020-12-18", 2.764843*^6, 28116., 27217.714, 49170., 602., 542.857, 
  18945.786, 192.662, 186.506, 336.932, 4.125, 3.72, 1.02, "", "", "", "", 
  "", "", "", "", 527319., 8.543143*^7, 585.41, 3.613, 475342., 3.257, 0.057, 
  17.5, "tests performed", "", "", "", "", 3357., "", "", "", 23., 47.69, 
  1.4593446*^8, 8.823, 39.6, 14.178, 9.393, 24765.954, 0.1, 431.297, 6.18, 
  23.4, 58.3, "", 8.05, 72.58, 0.824}, {"RUS", "Europe", "Russia", 
  "2020-12-19", 2.792615*^6, 27772., 27223.857, 49744., 574., 545.857, 
  19136.09, 190.305, 186.549, 340.865, 3.933, 3.74, 1.02, "", "", "", "", "", 
  "", "", "", 523097., 8.5954527*^7, 588.994, 3.584, 473591., 3.245, 0.057, 
  17.4, "tests performed", "", "", "", "", 3357., "", "", "", 23., 47.69, 
  1.4593446*^8, 8.823, 39.6, 14.178, 9.393, 24765.954, 0.1, 431.297, 6.18, 
  23.4, 58.3, "", 8.05, 72.58, 0.824}, {"RUS", "Europe", "Russia", 
  "2020-12-20", 2.821125*^6, 28510., 27346.571, 50242., 498., 548.286, 
  19331.452, 195.362, 187.389, 344.278, 3.412, 3.757, 1.03, "", "", "", "", 
  "", "", "", "", 437156., 8.6391683*^7, 591.99, 2.996, 469819., 3.219, 
  0.058, 17.2, "tests performed", "", "", "", "", 3357., "", "", "", 23., 
  47.69, 1.4593446*^8, 8.823, 39.6, 14.178, 9.393, 24765.954, 0.1, 431.297, 
  6.18, 23.4, 58.3, "", 8.05, 72.58, 0.824}, {"RUS", "Europe", "Russia", 
  "2020-12-21", 2.850042*^6, 28917., 27634.429, 50723., 481., 553.857, 
  19529.603, 198.151, 189.362, 347.574, 3.296, 3.795, 1.03, "", "", "", "", 
  "", "", "", "", 312930., 8.6704613*^7, 594.134, 2.144, 459935., 3.152, 
  0.06, 16.6, "tests performed", "", "", "", "", 3357., "", "", "", 23., 
  47.69, 1.4593446*^8, 8.823, 39.6, 14.178, 9.393, 24765.954, 0.1, 431.297, 
  6.18, 23.4, 58.3, "", 8.05, 72.58, 0.824}, {"RUS", "Europe", "Russia", 
  "2020-12-22", 2.878382*^6, 28340., 27930.857, 51274., 551., 552., 
  19723.799, 194.197, 191.393, 351.35, 3.776, 3.783, 1.03, "", "", "", "", 
  "", "", "", "", 393445., 8.7098058*^7, 596.83, 2.696, 461553., 3.163, 
  0.061, 16.5, "tests performed", 52000., 52000., "", "", 3357., 0.04, 0.04, 
  "", 23., 47.69, 1.4593446*^8, 8.823, 39.6, 14.178, 9.393, 24765.954, 0.1, 
  431.297, 6.18, 23.4, 58.3, "", 8.05, 72.58, 0.824}, 
 {"RUS", "Europe", "Russia", "2020-12-23", 2.905196*^6, 26814., 28036.571, 
  51810., 536., 545.143, 19907.539, 183.74, 192.118, 355.022, 3.673, 3.736, 
  1.02, "", "", "", "", "", "", "", "", 480151., 8.7578209*^7, 600.12, 3.29, 
  459057., 3.146, 0.061, 16.4, "tests performed", "", "", "", "", 12592., "", 
  "", "", 86., 47.69, 1.4593446*^8, 8.823, 39.6, 14.178, 9.393, 24765.954, 
  0.1, 431.297, 6.18, 23.4, 58.3, "", 8.05, 72.58, 0.824}, 
 {"RUS", "Europe", "Russia", "2020-12-24", 2.934695*^6, 29499., 28281.143, 
  52434., 624., 552.286, 20109.678, 202.139, 193.793, 359.298, 4.276, 3.784, 
  1.02, "", "", "", "", "", "", "", "", 516171., 8.809438*^7, 603.657, 3.537, 
  455753., 3.123, 0.062, 16.1, "tests performed", "", "", "", "", 21827., "", 
  "", "", 150., 47.69, 1.4593446*^8, 8.823, 39.6, 14.178, 9.393, 24765.954, 
  0.1, 431.297, 6.18, 23.4, 58.3, "", 8.05, 72.58, 0.824}, 
 {"RUS", "Europe", "Russia", "2020-12-25", 2.96329*^6, 28595., 28349.571, 
  52985., 551., 545., 20305.622, 195.944, 194.262, 363.074, 3.776, 3.735, 
  1.01, "", "", "", "", "", "", "", "", 511153., 8.8605533*^7, 607.16, 3.503, 
  453443., 3.107, 0.063, 16., "tests performed", "", "", "", "", 31061., "", 
  "", "", 213., 47.69, 1.4593446*^8, 8.823, 39.6, 14.178, 9.393, 24765.954, 
  0.1, 431.297, 6.18, 23.4, 58.3, "", 8.05, 72.58, 0.824}, 
 {"RUS", "Europe", "Russia", "2020-12-26", 2.992123*^6, 28833., 28501.143, 
  53539., 554., 542.143, 20503.197, 197.575, 195.301, 366.87, 3.796, 3.715, 
  1., "", "", "", "", "", "", "", "", 494071., 8.9099604*^7, 610.545, 3.386, 
  449297., 3.079, 0.063, 15.8, "tests performed", "", "", "", "", 40296., "", 
  "", "", 276., 47.69, 1.4593446*^8, 8.823, 39.6, 14.178, 9.393, 24765.954, 
  0.1, 431.297, 6.18, 23.4, 58.3, "", 8.05, 72.58, 0.824}, 
 {"RUS", "Europe", "Russia", "2020-12-27", 3.019972*^6, 27849., 28406.714, 
  54080., 541., 548.286, 20694.029, 190.832, 194.654, 370.577, 3.707, 3.757, 
  0.99, "", "", "", "", "", "", "", "", 416572., 8.9516176*^7, 613.4, 2.855, 
  446356., 3.059, 0.064, 15.7, "tests performed", "", "", "", "", 49531., "", 
  "", "", 339., 47.69, 1.4593446*^8, 8.823, 39.6, 14.178, 9.393, 24765.954, 
  0.1, 431.297, 6.18, 23.4, 58.3, "", 8.05, 72.58, 0.824}, 
 {"RUS", "Europe", "Russia", "2020-12-28", 3.047335*^6, 27363., 28184.714, 
  54559., 479., 548., 20881.531, 187.502, 193.133, 373.86, 3.282, 3.755, 
  0.98, "", "", "", "", "", "", "", "", 292690., 8.9808866*^7, 615.405, 
  2.006, 443465., 3.039, 0.064, 15.7, "tests performed", "", "", "", "", 
  58765., "", "", "", 403., 47.69, 1.4593446*^8, 8.823, 39.6, 14.178, 9.393, 
  24765.954, 0.1, 431.297, 6.18, 23.4, 58.3, "", 8.05, 72.58, 0.824}, 
 {"RUS", "Europe", "Russia", "2020-12-29", 3.073923*^6, 26588., 27934.429, 
  55107., 548., 547.571, 21063.723, 182.191, 191.418, 377.615, 3.755, 3.752, 
  0.98, "", "", "", "", "", "", "", "", 395008., 9.0203874*^7, 618.112, 
  2.707, 443688., 3.04, 0.063, 15.9, "tests performed", "", "", "", "", 
  68000., "", "", "", 466., 47.69, 1.4593446*^8, 8.823, 39.6, 14.178, 9.393, 
  24765.954, 0.1, 431.297, 6.18, 23.4, 58.3, "", 8.05, 72.58, 0.824}, 
 {"RUS", "Europe", "Russia", "2020-12-30", 3.100018*^6, 26095., 27831.714, 
  55692., 585., 554.571, 21242.536, 178.813, 190.714, 381.623, 4.009, 3.8, 
  0.97, "", "", "", "", "", "", "", "", 445015., 9.0648889*^7, 621.162, 
  3.049, 438669., 3.006, 0.063, 15.8, "tests performed", "", "", "", "", 
  68000., "", "", "", 466., 47.69, 1.4593446*^8, 8.823, 39.6, 14.178, 9.393, 
  24765.954, 0.1, 431.297, 6.18, 23.4, 58.3, "", 8.05, 72.58, 0.824}, 
 {"RUS", "Europe", "Russia", "2020-12-31", 3.127347*^6, 27329., 27521.714, 
  56271., 579., 548.143, 21429.805, 187.269, 188.59, 385.591, 3.968, 3.756, 
  0.96, "", "", "", "", "", "", "", "", 474243., 9.1123132*^7, 624.411, 3.25, 
  432679., 2.965, 0.064, 15.7, "tests performed", "", "", "", "", 68000., "", 
  "", "", 466., 47.69, 1.4593446*^8, 8.823, 39.6, 14.178, 9.393, 24765.954, 
  0.1, 431.297, 6.18, 23.4, 58.3, "", 8.05, 72.58, 0.824}, 
 {"RUS", "Europe", "Russia", "2021-01-01", 3.15396*^6, 26613., 27238.571, 
  56798., 527., 544.714, 21612.168, 182.363, 186.649, 389.202, 3.611, 3.733, 
  0.95, "", "", "", "", "", "", "", "", 386001., 9.1509133*^7, 627.056, 
  2.645, 414800., 2.842, 0.066, 15.2, "tests performed", "", "", "", "", 
  68000., "", "", "", 466., 47.69, 1.4593446*^8, 8.823, 39.6, 14.178, 9.393, 
  24765.954, 0.1, 431.297, 6.18, 23.4, 58.3, "", 8.05, 72.58, 0.824}, 
 {"RUS", "Europe", "Russia", "2021-01-02", 3.179898*^6, 25938., 26825., 
  57235., 437., 528., 21789.905, 177.737, 183.815, 392.197, 2.994, 3.618, 
  0.94, "", "", "", "", "", "", "", "", "", "", "", "", 368709., 2.527, 
  0.073, 13.7, "tests performed", 800000., 800000., "", "", 68000., 0.55, 
  0.55, "", 466., 47.69, 1.4593446*^8, 8.823, 39.6, 14.178, 9.393, 24765.954, 
  0.1, 431.297, 6.18, 23.4, 58.3, "", 8.05, 72.58, 0.824}, 
 {"RUS", "Europe", "Russia", "2021-01-03", 3.203743*^6, 23845., 26253., 
  57730., 495., 521.429, 21953.3, 163.395, 179.896, 395.589, 3.392, 3.573, 
  0.93, "", "", "", "", "", "", "", "", "", 9.1852003*^7, 629.406, "", 
  333690., 2.287, 0.079, 12.7, "tests performed", "", "", "", "", 60883., "", 
  "", "", 417., 47.69, 1.4593446*^8, 8.823, 39.6, 14.178, 9.393, 24765.954, 
  0.1, 431.297, 6.18, 23.4, 58.3, "", 8.05, 72.58, 0.824}, 
 {"RUS", "Europe", "Russia", "2021-01-04", 3.226758*^6, 23015., 25631.857, 
  58203., 473., 520.571, 22111.008, 157.708, 175.64, 398.83, 3.241, 3.567, 
  0.92, "", "", "", "", "", "", "", "", 217791., 9.2069794*^7, 630.898, 
  1.492, 322990., 2.213, 0.079, 12.6, "tests performed", "", "", "", "", 
  53766., "", "", "", 368., 47.69, 1.4593446*^8, 8.823, 39.6, 14.178, 9.393, 
  24765.954, 0.1, 431.297, 6.18, 23.4, 58.3, "", 8.05, 72.58, 0.824}, 
 {"RUS", "Europe", "Russia", "2021-01-05", 3.250713*^6, 23955., 25255.714, 
  58706., 503., 514.143, 22275.157, 164.149, 173.062, 402.276, 3.447, 3.523, 
  0.92, "", "", "", "", "", "", "", "", 268620., 9.2338414*^7, 632.739, 
  1.841, 304934., 2.09, 0.083, 12.1, "tests performed", "", "", "", "", 
  46649., "", "", "", 320., 50.46, 1.4593446*^8, 8.823, 39.6, 14.178, 9.393, 
  24765.954, 0.1, 431.297, 6.18, 23.4, 58.3, "", 8.05, 72.58, 0.824}, 
 {"RUS", "Europe", "Russia", "2021-01-06", 3.274615*^6, 23902., 24942.429, 
  59137., 431., 492.143, 22438.943, 163.786, 170.915, 405.23, 2.953, 3.372, 
  0.92, "", "", "", "", "", "", "", "", 300065., 9.2638479*^7, 634.795, 
  2.056, 284227., 1.948, 0.088, 11.4, "tests performed", "", "", "", "", 
  39532., "", "", "", 271., 50.46, 1.4593446*^8, 8.823, 39.6, 14.178, 9.393, 
  24765.954, 0.1, 431.297, 6.18, 23.4, 58.3, "", 8.05, 72.58, 0.824}, 
 {"RUS", "Europe", "Russia", "2021-01-07", 3.297833*^6, 23218., 24355.143, 
  59628., 491., 479.571, 22598.042, 159.099, 166.891, 408.594, 3.365, 3.286, 
  0.92, "", "", "", "", "", "", "", "", 330412., 9.2968891*^7, 637.059, 
  2.264, 263680., 1.807, 0.092, 10.8, "tests performed", "", "", "", "", 
  32416., "", "", "", 222., 50.46, 1.4593446*^8, 8.823, 39.6, 14.178, 9.393, 
  24765.954, 0.1, 431.297, 6.18, 23.4, 58.3, "", 8.05, 72.58, 0.824}, 
 {"RUS", "Europe", "Russia", "2021-01-08", 3.321163*^6, 23330., 23886.143, 
  60067., 439., 467., 22757.908, 159.866, 163.677, 411.603, 3.008, 3.2, 0.92, 
  "", "", "", "", "", "", "", "", 268668., 9.3237559*^7, 638.9, 1.841, 
  246918., 1.692, 0.097, 10.3, "tests performed", "", "", "", "", 25299., "", 
  "", "", 173., 50.46, 1.4593446*^8, 8.823, 39.6, 14.178, 9.393, 24765.954, 
  0.1, 431.297, 6.18, 23.4, 58.3, "", 8.05, 72.58, 0.824}, 
 {"RUS", "Europe", "Russia", "2021-01-09", 3.344175*^6, 23012., 23468.143, 
  60523., 456., 469.714, 22915.595, 157.687, 160.813, 414.727, 3.125, 3.219, 
  0.93, "", "", "", "", "", "", "", "", 342405., 9.3579964*^7, 641.247, 
  2.346, 271342., 1.859, 0.086, 11.6, "tests performed", "", "", "", "", 
  18182., "", "", "", 125., 50.46, 1.4593446*^8, 8.823, 39.6, 14.178, 9.393, 
  24765.954, 0.1, 431.297, 6.18, 23.4, 58.3, "", 8.05, 72.58, 0.824}, 
 {"RUS", "Europe", "Russia", "2021-01-10", 3.366715*^6, 22540., 23281.714, 
  60963., 440., 461.857, 23070.048, 154.453, 159.535, 417.742, 3.015, 3.165, 
  0.93, "", "", "", "", "", "", "", "", 383652., 9.3963616*^7, 643.875, 
  2.629, 301659., 2.067, 0.077, 13., "tests performed", "", "", "", "", 
  18182., "", "", "", 125., 50.46, 1.4593446*^8, 8.823, 39.6, 14.178, 9.393, 
  24765.954, 0.1, 431.297, 6.18, 23.4, 58.3, "", 8.05, 72.58, 0.824}, 
 {"RUS", "Europe", "Russia", "2021-01-11", 3.389733*^6, 23018., 23282.143, 
  61389., 426., 455.143, 23227.776, 157.728, 159.538, 420.661, 2.919, 3.119, 
  0.94, "", "", "", "", "", "", "", "", 326357., 9.4289973*^7, 646.112, 
  2.236, 317168., 2.173, 0.073, 13.6, "tests performed", "", "", "", "", 
  18182., "", "", "", 125., 50.46, 1.4593446*^8, 8.823, 39.6, 14.178, 9.393, 
  24765.954, 0.1, 431.297, 6.18, 23.4, 58.3, "", 8.05, 72.58, 0.824}, 
 {"RUS", "Europe", "Russia", "2021-01-12", 3.41239*^6, 22657., 23096.714, 
  61908., 519., 457.429, 23383.031, 155.255, 158.268, 424.218, 3.556, 3.134, 
  0.95, "", "", "", "", "", "", "", "", 341381., 9.4631354*^7, 648.451, 
  2.339, 327563., 2.245, 0.071, 14.2, "tests performed", "", "", "", "", 
  18182., "", "", "", 125., 50.46, 1.4593446*^8, 8.823, 39.6, 14.178, 9.393, 
  24765.954, 0.1, 431.297, 6.18, 23.4, 58.3, "", 8.05, 72.58, 0.824}, 
 {"RUS", "Europe", "Russia", "2021-01-13", 3.434934*^6, 22544., 22902.714, 
  62463., 555., 475.143, 23537.511, 154.48, 156.938, 428.021, 3.803, 3.256, 
  0.96, "", "", "", "", "", "", "", "", 465028., 9.5096382*^7, 651.638, 
  3.187, 351129., 2.406, 0.065, 15.3, "tests performed", 1.*^6, 1.*^6, "", 
  "", 18182., 0.69, 0.69, "", 125., 50.46, 1.4593446*^8, 8.823, 39.6, 14.178, 
  9.393, 24765.954, 0.1, 431.297, 6.18, 23.4, 58.3, "", 8.05, 72.58, 0.824}, 
 {"RUS", "Europe", "Russia", "2021-01-14", 3.459237*^6, 24303., 23057.714, 
  63016., 553., 484., 23704.045, 166.534, 158., 431.81, 3.789, 3.317, 0.96, 
  "", "", "", "", "", "", "", "", 531024., 9.5627406*^7, 655.276, 3.639, 
  379788., 2.602, 0.061, 16.5, "tests performed", "", "", "", "", 28233., "", 
  "", "", 193., 50.46, 1.4593446*^8, 8.823, 39.6, 14.178, 9.393, 24765.954, 
  0.1, 431.297, 6.18, 23.4, 58.3, "", 8.05, 72.58, 0.824}, 
 {"RUS", "Europe", "Russia", "2021-01-15", 3.483531*^6, 24294., 23195.429, 
  63558., 542., 498.714, 23870.517, 166.472, 158.944, 435.524, 3.714, 3.417, 
  0.96, "", "", "", "", "", "", "", "", 583820., 9.6211226*^7, 659.277, 
  4.001, 424810., 2.911, 0.055, 18.3, "tests performed", "", "", "", "", 
  38284., "", "", "", 262., 50.46, 1.4593446*^8, 8.823, 39.6, 14.178, 9.393, 
  24765.954, 0.1, 431.297, 6.18, 23.4, 58.3, "", 8.05, 72.58, 0.824}, 
 {"RUS", "Europe", "Russia", "2021-01-16", 3.507201*^6, 23670., 23289.429, 
  64134., 576., 515.857, 24032.713, 162.196, 159.588, 439.471, 3.947, 3.535, 
  0.96, "", "", "", "", "", "", "", "", 478817., 9.6690043*^7, 662.558, 
  3.281, 444297., 3.044, 0.052, 19.1, "tests performed", "", "", "", "", 
  48335., "", "", "", 331., 50.46, 1.4593446*^8, 8.823, 39.6, 14.178, 9.393, 
  24765.954, 0.1, 431.297, 6.18, 23.4, 58.3, "", 8.05, 72.58, 0.824}, 
 {"RUS", "Europe", "Russia", "2021-01-17", 3.530379*^6, 23178., 23380.571, 
  64601., 467., 519.714, 24191.538, 158.825, 160.213, 442.671, 3.2, 3.561, 
  0.95, "", "", "", "", "", "", "", "", 373123., 9.7063166*^7, 665.115, 
  2.557, 442793., 3.034, 0.053, 18.9, "tests performed", "", "", "", "", 
  58385., "", "", "", 400., 50.46, 1.4593446*^8, 8.823, 39.6, 14.178, 9.393, 
  24765.954, 0.1, 431.297, 6.18, 23.4, 58.3, "", 8.05, 72.58, 0.824}, 
 {"RUS", "Europe", "Russia", "2021-01-18", 3.552888*^6, 22509., 23307.857, 
  65059., 458., 524.286, 24345.778, 154.24, 159.715, 445.81, 3.138, 3.593, 
  0.95, "", "", "", "", "", "", "", "", 257909., 9.7321075*^7, 666.882, 
  1.767, 433015., 2.967, 0.054, 18.6, "tests performed", "", "", "", "", 
  68436., "", "", "", 469., 50.46, 1.4593446*^8, 8.823, 39.6, 14.178, 9.393, 
  24765.954, 0.1, 431.297, 6.18, 23.4, 58.3, "", 8.05, 72.58, 0.824}, 
 {"RUS", "Europe", "Russia", "2021-01-19", 3.57433*^6, 21442., 23134.286, 
  65632., 573., 532., 24492.707, 146.929, 158.525, 449.736, 3.926, 3.645, 
  0.94, "", "", "", "", "", "", "", "", 320711., 9.7641786*^7, 669.08, 2.198, 
  430062., 2.947, 0.054, 18.6, "tests performed", "", "", "", "", 78487., "", 
  "", "", 538., 50.46, 1.4593446*^8, 8.823, 39.6, 14.178, 9.393, 24765.954, 
  0.1, 431.297, 6.18, 23.4, 58.3, "", 8.05, 72.58, 0.824}, 
 {"RUS", "Europe", "Russia", "2021-01-20", 3.595136*^6, 20806., 22886., 
  66214., 582., 535.857, 24635.278, 142.571, 156.824, 453.724, 3.988, 3.672, 
  0.93, "", "", "", "", "", "", "", "", 410533., 9.8052319*^7, 671.893, 
  2.813, 422277., 2.894, 0.054, 18.5, "tests performed", "", "", "", "", 
  88538., "", "", "", 607., 50.46, 1.4593446*^8, 8.823, 39.6, 14.178, 9.393, 
  24765.954, 0.1, 431.297, 6.18, 23.4, 58.3, "", 8.05, 72.58, 0.824}, 
 {"RUS", "Europe", "Russia", "2021-01-21", 3.61668*^6, 21544., 22491.857, 
  66810., 596., 542., 24782.906, 147.628, 154.123, 457.808, 4.084, 3.714, 
  0.92, "", "", "", "", "", "", "", "", 456736., 9.8509055*^7, 675.023, 3.13, 
  411664., 2.821, 0.055, 18.3, "tests performed", "", "", "", "", 88538., "", 
  "", "", 607., 50.46, 1.4593446*^8, 8.823, 39.6, 14.178, 9.393, 24765.954, 
  0.1, 431.297, 6.18, 23.4, 58.3, "", 8.05, 72.58, 0.824}, 
 {"RUS", "Europe", "Russia", "2021-01-22", 3.637862*^6, 21182., 22047.286, 
  67376., 566., 545.429, 24928.053, 145.147, 151.077, 461.687, 3.878, 3.737, 
  0.91, "", "", "", "", "", "", "", "", 436520., 9.8945575*^7, 678.014, 
  2.991, 390621., 2.677, 0.056, 17.7, "tests performed", "", "", "", "", 
  88538., "", "", "", 607., 50.46, 1.4593446*^8, 8.823, 39.6, 14.178, 9.393, 
  24765.954, 0.1, 431.297, 6.18, 23.4, 58.3, "", 8.05, 72.58, 0.824}, 
 {"RUS", "Europe", "Russia", "2021-01-23", 3.658447*^6, 20585., 21606.571, 
  67919., 543., 540.714, 25069.11, 141.056, 148.057, 465.408, 3.721, 3.705, 
  0.91, "", "", "", "", "", "", "", "", 441206., 9.9386781*^7, 681.037, 
  3.023, 385248., 2.64, 0.056, 17.8, "tests performed", "", "", "", "", 
  88538., "", "", "", 607., 50.46, 1.4593446*^8, 8.823, 39.6, 14.178, 9.393, 
  24765.954, 0.1, 431.297, 6.18, 23.4, 58.3, "", 8.05, 72.58, 0.824}, 
 {"RUS", "Europe", "Russia", "2021-01-24", 3.679247*^6, 20800., 21266.857, 
  68397., 478., 542.286, 25211.64, 142.53, 145.729, 468.683, 3.275, 3.716, 
  0.9, "", "", "", "", "", "", "", "", 335236., 9.9722017*^7, 683.334, 2.297, 
  379836., 2.603, 0.056, 17.9, "tests performed", "", "", "", "", 88538., "", 
  "", "", 607., 50.46, 1.4593446*^8, 8.823, 39.6, 14.178, 9.393, 24765.954, 
  0.1, 431.297, 6.18, 23.4, 58.3, "", 8.05, 72.58, 0.824}, 
 {"RUS", "Europe", "Russia", "2021-01-25", 3.698246*^6, 18999., 20765.429, 
  68841., 444., 540.286, 25341.828, 130.189, 142.293, 471.725, 3.042, 3.702, 
  0.9, "", "", "", "", "", "", "", "", 292367., 1.00014384*^8, 685.338, 
  2.003, 384758., 2.637, 0.054, 18.5, "tests performed", "", "", "", "", 
  88538., "", "", "", 607., 50.46, 1.4593446*^8, 8.823, 39.6, 14.178, 9.393, 
  24765.954, 0.1, 431.297, 6.18, 23.4, 58.3, "", 8.05, 72.58, 0.824}, 
 {"RUS", "Europe", "Russia", "2021-01-26", 3.716228*^6, 17982., 20271.143, 
  69391., 550., 537., 25465.048, 123.22, 138.906, 475.494, 3.769, 3.68, 0.89, 
  "", "", "", "", "", "", "", "", 342015., 1.00356399*^8, 687.681, 2.344, 
  387802., 2.657, 0.052, 19.1, "tests performed", "", "", "", "", 88538., "", 
  "", "", 607., 50.46, 1.4593446*^8, 8.823, 39.6, 14.178, 9.393, 24765.954, 
  0.1, 431.297, 6.18, 23.4, 58.3, "", 8.05, 72.58, 0.824}, 
 {"RUS", "Europe", "Russia", "2021-01-27", 3.733692*^6, 17464., 19793.714, 
  69971., 580., 536.714, 25584.718, 119.67, 135.634, 479.469, 3.974, 3.678, 
  0.89, "", "", "", "", "", "", "", "", 397080., 1.00753479*^8, 690.402, 
  2.721, 385880., 2.644, 0.051, 19.5, "tests performed", "", "", "", "", 
  88538., "", "", "", 607., 50.46, 1.4593446*^8, 8.823, 39.6, 14.178, 9.393, 
  24765.954, 0.1, 431.297, 6.18, 23.4, 58.3, "", 8.05, 72.58, 0.824}, 
 {"RUS", "Europe", "Russia", "2021-01-28", 3.752548*^6, 18856., 19409.714, 
  70533., 562., 531.857, 25713.927, 129.209, 133.003, 483.32, 3.851, 3.644, 
  0.89, "", "", "", "", "", "", "", "", 411272., 1.01164751*^8, 693.22, 
  2.818, 379385., 2.6, 0.051, 19.5, "tests performed", "", "", "", "", 
  88538., "", "", "", 607., 50.46, 1.4593446*^8, 8.823, 39.6, 14.178, 9.393, 
  24765.954, 0.1, 431.297, 6.18, 23.4, 58.3, "", 8.05, 72.58, 0.824}, 
 {"RUS", "Europe", "Russia", "2021-01-29", 3.771514*^6, 18966., 19093.143, 
  71054., 521., 525.429, 25843.889, 129.962, 130.834, 486.89, 3.57, 3.6, 
  0.89, "", "", "", "", "", "", "", "", 423497., 1.01588248*^8, 696.122, 
  2.902, 377525., 2.587, 0.051, 19.8, "tests performed", "", "", "", "", 
  88538., "", "", "", 607., 50.46, 1.4593446*^8, 8.823, 39.6, 14.178, 9.393, 
  24765.954, 0.1, 431.297, 6.18, 23.4, 58.3, "", 8.05, 72.58, 0.824}, 
 {"RUS", "Europe", "Russia", "2021-01-30", 3.790265*^6, 18751., 18831.143, 
  71556., 502., 519.571, 25972.378, 128.489, 129.038, 490.33, 3.44, 3.56, 
  0.89, "", "", "", "", "", "", "", "", 414747., 1.02002995*^8, 698.964, 
  2.842, 373745., 2.561, 0.05, 19.8, "tests performed", "", "", "", "", 
  88538., "", "", "", 607., 46.76, 1.4593446*^8, 8.823, 39.6, 14.178, 9.393, 
  24765.954, 0.1, 431.297, 6.18, 23.4, 58.3, "", 8.05, 72.58, 0.824}, 
 {"RUS", "Europe", "Russia", "2021-01-31", 3.808348*^6, 18083., 18443., 
  72029., 473., 518.857, 26096.29, 123.912, 126.379, 493.571, 3.241, 3.555, 
  0.89, "", "", "", "", "", "", "", "", 333065., 1.0233606*^8, 701.247, 
  2.282, 373435., 2.559, 0.049, 20.2, "tests performed", "", "", "", "", 
  88538., "", "", "", 607., 46.76, 1.4593446*^8, 8.823, 39.6, 14.178, 9.393, 
  24765.954, 0.1, 431.297, 6.18, 23.4, 58.3, "", 8.05, 72.58, 0.824}, 
 {"RUS", "Europe", "Russia", "2021-02-01", 3.825739*^6, 17391., 18213.286, 
  72456., 427., 516.429, 26215.46, 119.17, 124.805, 496.497, 2.926, 3.539, 
  0.89, "", "", "", "", "", "", "", "", 201301., 1.02537361*^8, 702.626, 
  1.379, 360425., 2.47, 0.051, 19.8, "tests performed", "", "", "", "", 
  88538., "", "", "", 607., 45.83, 1.4593446*^8, 8.823, 39.6, 14.178, 9.393, 
  24765.954, 0.1, 431.297, 6.18, 23.4, 58.3, "", 8.05, 72.58, 0.824}, 
 {"RUS", "Europe", "Russia", "2021-02-02", 3.842145*^6, 16406., 17988.143, 
  72982., 526., 513., 26327.88, 112.42, 123.262, 500.101, 3.604, 3.515, 0.89, 
  "", "", "", "", "", "", "", "", 287056., 1.02824417*^8, 704.593, 1.967, 
  352574., 2.416, 0.051, 19.6, "tests performed", "", "", "", "", 88538., "", 
  "", "", 607., 45.83, 1.4593446*^8, 8.823, 39.6, 14.178, 9.393, 24765.954, 
  0.1, 431.297, 6.18, 23.4, 58.3, "", 8.05, 72.58, 0.824}, 
 {"RUS", "Europe", "Russia", "2021-02-03", 3.858367*^6, 16222., 17810.714, 
  73497., 515., 503.714, 26439.04, 111.159, 122.046, 503.63, 3.529, 3.452, 
  0.89, "", "", "", "", "", "", "", "", 382721., 1.03207138*^8, 707.216, 
  2.623, 350523., 2.402, 0.051, 19.7, "tests performed", "", "", "", "", 
  88538., "", "", "", 607., 45.83, 1.4593446*^8, 8.823, 39.6, 14.178, 9.393, 
  24765.954, 0.1, 431.297, 6.18, 23.4, 58.3, "", 8.05, 72.58, 0.824}, 
 {"RUS", "Europe", "Russia", "2021-02-04", 3.87483*^6, 16463., 17468.857, 
  74005., 508., 496., 26551.851, 112.811, 119.703, 507.111, 3.481, 3.399, 
  0.89, "", "", "", "", "", "", "", "", 458537., 1.03665675*^8, 710.358, 
  3.142, 357275., 2.448, 0.049, 20.5, "tests performed", "", "", "", "", 
  88538., "", "", "", 607., 45.83, 1.4593446*^8, 8.823, 39.6, 14.178, 9.393, 
  24765.954, 0.1, 431.297, 6.18, 23.4, 58.3, "", 8.05, 72.58, 0.824}, 
 {"RUS", "Europe", "Russia", "2021-02-05", 3.891274*^6, 16444., 17108.571, 
  74520., 515., 495.143, 26664.531, 112.681, 117.235, 510.64, 3.529, 3.393, 
  0.89, "", "", "", "", "", "", "", "", "", "", "", "", 350450., 2.401, 
  0.049, 20.5, "tests performed", "", "", "", "", 88538., "", "", "", 607., 
  45.83, 1.4593446*^8, 8.823, 39.6, 14.178, 9.393, 24765.954, 0.1, 431.297, 
  6.18, 23.4, 58.3, "", 8.05, 72.58, 0.824}, {"RUS", "Europe", "Russia", 
  "2021-02-06", 3.907653*^6, 16379., 16769.714, 75010., 490., 493.429, 
  26776.767, 112.235, 114.913, 513.998, 3.358, 3.381, 0.89, "", "", "", "", 
  "", "", "", "", "", "", "", "", 344874., 2.363, 0.049, 20.6, 
  "tests performed", "", "", "", "", 88538., "", "", "", 607., 45.83, 
  1.4593446*^8, 8.823, 39.6, 14.178, 9.393, 24765.954, 0.1, 431.297, 6.18, 
  23.4, 58.3, "", 8.05, 72.58, 0.824}, {"RUS", "Europe", "Russia", 
  "2021-02-07", 3.923461*^6, 15808., 16444.714, 75430., 420., 485.857, 
  26885.089, 108.323, 112.686, 516.876, 2.878, 3.329, 0.89, "", "", "", "", 
  "", "", "", "", "", 1.04792837*^8, 718.082, "", 350968., 2.405, 0.047, 
  21.3, "tests performed", "", "", "", "", 88538., "", "", "", 607., 45.83, 
  1.4593446*^8, 8.823, 39.6, 14.178, 9.393, 24765.954, 0.1, 431.297, 6.18, 
  23.4, 58.3, "", 8.05, 72.58, 0.824}, {"RUS", "Europe", "Russia", 
  "2021-02-08", 3.939162*^6, 15701., 16203.286, 75828., 398., 481.714, 
  26992.679, 107.589, 111.031, 519.603, 2.727, 3.301, 0.89, "", "", "", "", 
  "", "", "", "", "", "", "", "", 362862., 2.486, 0.045, 22.4, 
  "tests performed", "", "", "", "", 88538., "", "", "", 607., 45.83, 
  1.4593446*^8, 8.823, 39.6, 14.178, 9.393, 24765.954, 0.1, 431.297, 6.18, 
  23.4, 58.3, "", 8.05, 72.58, 0.824}, {"RUS", "Europe", "Russia", 
  "2021-02-09", 3.95397*^6, 14808., 15975., 76347., 519., 480.714, 27094.149, 
  101.47, 109.467, 523.16, 3.556, 3.294, 0.89, "", "", "", "", "", "", "", 
  "", "", "", "", "", 362505., 2.484, 0.044, 22.7, "tests performed", "", "", 
  "", "", 88538., "", "", "", 607., 45.83, 1.4593446*^8, 8.823, 39.6, 14.178, 
  9.393, 24765.954, 0.1, 431.297, 6.18, 23.4, 58.3, "", 8.05, 72.58, 0.824}, 
 {"RUS", "Europe", "Russia", "2021-02-10", 3.968228*^6, 14258., 15694.429, 
  76873., 526., 482.286, 27191.85, 97.701, 107.544, 526.764, 3.604, 3.305, 
  0.89, "", "", "", "", "", "", "", "", "", 1.0564651*^8, 723.931, "", 
  348482., 2.388, 0.045, 22.2, "tests performed", "", "", "", "", 88538., "", 
  "", "", 607., 45.83, 1.4593446*^8, 8.823, 39.6, 14.178, 9.393, 24765.954, 
  0.1, 431.297, 6.18, 23.4, 58.3, "", 8.05, 72.58, 0.824}, 
 {"RUS", "Europe", "Russia", "2021-02-11", 3.983031*^6, 14803., 15457.286, 
  77415., 542., 487.143, 27293.286, 101.436, 105.919, 530.478, 3.714, 3.338, 
  0.89, "", "", "", "", "", "", "", "", 399477., 1.06045987*^8, 726.669, 
  2.737, 340045., 2.33, 0.045, 22., "tests performed", "", "", "", "", 
  88538., "", "", "", 607., 45.83, 1.4593446*^8, 8.823, 39.6, 14.178, 9.393, 
  24765.954, 0.1, 431.297, 6.18, 23.4, 58.3, "", 8.05, 72.58, 0.824}, 
 {"RUS", "Europe", "Russia", "2021-02-12", 3.997898*^6, 14867., 15232., 
  77911., 496., 484.429, 27395.161, 101.874, 104.376, 533.877, 3.399, 3.319, 
  0.89, "", "", "", "", "", "", "", "", "", "", "", "", 341481., 2.34, 0.045, 
  22.4, "tests performed", "", "", "", "", 88538., "", "", "", 607., 45.83, 
  1.4593446*^8, 8.823, 39.6, 14.178, 9.393, 24765.954, 0.1, 431.297, 6.18, 
  23.4, 58.3, "", 8.05, 72.58, 0.824}, {"RUS", "Europe", "Russia", 
  "2021-02-13", 4.012538*^6, 14640., 14983.571, 78403., 492., 484.714, 
  27495.48, 100.319, 102.673, 537.248, 3.371, 3.321, 0.89, "", "", "", "", 
  "", "", "", "", "", 1.06817543*^8, 731.956, "", 342918., 2.35, 0.044, 22.9, 
  "tests performed", "", "", "", "", 88538., "", "", "", 607., 45.83, 
  1.4593446*^8, 8.823, 39.6, 14.178, 9.393, 24765.954, 0.1, 431.297, 6.18, 
  23.4, 58.3, "", 8.05, 72.58, 0.824}, {"RUS", "Europe", "Russia", 
  "2021-02-14", 4.026506*^6, 13968., 14720.714, 78825., 422., 485., 
  27591.194, 95.714, 100.872, 540.14, 2.892, 3.323, 0.88, "", "", "", "", "", 
  "", "", "", 299935., 1.07117478*^8, 734.011, 2.055, 332092., 2.276, 0.044, 
  22.6, "tests performed", "", "", "", "", 88538., "", "", "", 607., 45.83, 
  1.4593446*^8, 8.823, 39.6, 14.178, 9.393, 24765.954, 0.1, 431.297, 6.18, 
  23.4, 58.3, "", 8.05, 72.58, 0.824}, {"RUS", "Europe", "Russia", 
  "2021-02-15", 4.040505*^6, 13999., 14477.571, 79210., 385., 483.143, 
  27687.121, 95.927, 99.206, 542.778, 2.638, 3.311, 0.88, "", "", "", "", "", 
  "", "", "", 204488., 1.07321966*^8, 735.412, 1.401, 320653., 2.197, 0.045, 
  22.1, "tests performed", "", "", "", "", 88538., "", "", "", 607., 45.83, 
  1.4593446*^8, 8.823, 39.6, 14.178, 9.393, 24765.954, 0.1, 431.297, 6.18, 
  23.4, 58.3, "", 8.05, 72.58, 0.824}, {"RUS", "Europe", "Russia", 
  "2021-02-16", 4.053535*^6, 13030., 14223.571, 79659., 449., 473.143, 
  27776.407, 89.287, 97.465, 545.855, 3.077, 3.242, 0.88, "", "", "", "", "", 
  "", "", "", 277571., 1.07599537*^8, 737.314, 1.902, 319655., 2.19, 0.044, 
  22.5, "tests performed", "", "", "", "", 88538., "", "", "", 607., 45.83, 
  1.4593446*^8, 8.823, 39.6, 14.178, 9.393, 24765.954, 0.1, 431.297, 6.18, 
  23.4, 58.3, "", 8.05, 72.58, 0.824}, {"RUS", "Europe", "Russia", 
  "2021-02-17", 4.066164*^6, 12629., 13990.857, 80118., 459., 463.571, 
  27862.946, 86.539, 95.871, 549., 3.145, 3.177, 0.88, "", "", "", "", "", 
  "", "", "", 363166., 1.07962703*^8, 739.803, 2.489, 330885., 2.267, 0.042, 
  23.7, "tests performed", "", "", "", "", 88538., "", "", "", 607., 45.83, 
  1.4593446*^8, 8.823, 39.6, 14.178, 9.393, 24765.954, 0.1, 431.297, 6.18, 
  23.4, 58.3, "", 8.05, 72.58, 0.824}, {"RUS", "Europe", "Russia", 
  "2021-02-18", 4.079407*^6, 13243., 13768., 80587., 469., 453.143, 
  27953.692, 90.746, 94.344, 552.214, 3.214, 3.105, 0.88, "", "", "", "", "", 
  "", "", "", 374563., 1.08337266*^8, 742.369, 2.567, 327326., 2.243, 0.042, 
  23.8, "tests performed", "", "", "", "", 88538., "", "", "", 607., 45.83, 
  1.4593446*^8, 8.823, 39.6, 14.178, 9.393, 24765.954, 0.1, 431.297, 6.18, 
  23.4, 58.3, "", 8.05, 72.58, 0.824}, {"RUS", "Europe", "Russia", 
  "2021-02-19", 4.092649*^6, 13242., 13535.857, 81048., 461., 448.143, 
  28044.432, 90.739, 92.753, 555.373, 3.159, 3.071, 0.88, "", "", "", "", "", 
  "", "", "", 365425., 1.08702691*^8, 744.873, 2.504, 324418., 2.223, 0.042, 
  24., "tests performed", "", "", "", "", 88538., "", "", "", 607., 45.83, 
  1.4593446*^8, 8.823, 39.6, 14.178, 9.393, 24765.954, 0.1, 431.297, 6.18, 
  23.4, 58.3, "", 8.05, 72.58, 0.824}, {"RUS", "Europe", "Russia", 
  "2021-02-20", 4.105424*^6, 12775., 13269.429, 81517., 469., 444.857, 
  28131.971, 87.539, 90.927, 558.586, 3.214, 3.048, 0.88, "", "", "", "", "", 
  "", "", "", 368826., 1.09071517*^8, 747.401, 2.527, 321996., 2.206, 0.041, 
  24.3, "tests performed", "", "", "", "", 88538., "", "", "", 607., 45.83, 
  1.4593446*^8, 8.823, 39.6, 14.178, 9.393, 24765.954, 0.1, 431.297, 6.18, 
  23.4, 58.3, "", 8.05, 72.58, 0.824}, {"RUS", "Europe", "Russia", 
  "2021-02-21", 4.117992*^6, 12568., 13069.429, 81926., 409., 443., 
  28218.092, 86.121, 89.557, 561.389, 2.803, 3.036, 0.88, "", "", "", "", "", 
  "", "", "", 341426., 1.09412943*^8, 749.74, 2.34, 327924., 2.247, 0.04, 
  25.1, "tests performed", "", "", "", "", 88538., "", "", "", 607., 45.83, 
  1.4593446*^8, 8.823, 39.6, 14.178, 9.393, 24765.954, 0.1, 431.297, 6.18, 
  23.4, 58.3, "", 8.05, 72.58, 0.824}, {"RUS", "Europe", "Russia", 
  "2021-02-22", 4.130447*^6, 12455., 12848.857, 82255., 329., 435., 
  28303.438, 85.347, 88.045, 563.643, 2.254, 2.981, 0.88, "", "", "", "", "", 
  "", "", "", 225305., 1.09638248*^8, 751.284, 1.544, 330897., 2.267, 0.039, 
  25.8, "tests performed", "", "", "", "", 88538., "", "", "", 607., 45.83, 
  1.4593446*^8, 8.823, 39.6, 14.178, 9.393, 24765.954, 0.1, 431.297, 6.18, 
  23.4, 58.3, "", 8.05, 72.58, 0.824}, {"RUS", "Europe", "Russia", 
  "2021-02-23", 4.142126*^6, 11679., 12655.857, 82666., 411., 429.571, 
  28383.467, 80.029, 86.723, 566.46, 2.816, 2.944, 0.88, "", "", "", "", "", 
  "", "", "", 202632., 1.0984088*^8, 752.673, 1.389, 320192., 2.194, 0.04, 
  25.3, "tests performed", "", "", "", "", 88538., "", "", "", 607., 45.83, 
  1.4593446*^8, 8.823, 39.6, 14.178, 9.393, 24765.954, 0.1, 431.297, 6.18, 
  23.4, 58.3, "", 8.05, 72.58, 0.824}, {"RUS", "Europe", "Russia", 
  "2021-02-24", 4.153735*^6, 11609., 12510.143, 83044., 378., 418., 
  28463.017, 79.549, 85.724, 569.05, 2.59, 2.864, 0.88, "", "", "", "", "", 
  "", "", "", 162804., 1.10003684*^8, 753.788, 1.116, 291569., 1.998, 0.043, 
  23.3, "tests performed", "", "", "", "", 88538., "", "", "", 607., 45.83, 
  1.4593446*^8, 8.823, 39.6, 14.178, 9.393, 24765.954, 0.1, 431.297, 6.18, 
  23.4, 58.3, "", 8.05, 72.58, 0.824}, {"RUS", "Europe", "Russia", 
  "2021-02-25", 4.164802*^6, 11067., 12199.286, 83481., 437., 413.429, 
  28538.852, 75.835, 83.594, 572.044, 2.994, 2.833, 0.88, "", "", "", "", "", 
  "", "", "", 265528., 1.10269212*^8, 755.608, 1.82, 275992., 1.891, 0.044, 
  22.6, "tests performed", "", "", "", "", 88538., "", "", "", 607., 45.83, 
  1.4593446*^8, 8.823, 39.6, 14.178, 9.393, 24765.954, 0.1, 431.297, 6.18, 
  23.4, 58.3, "", 8.05, 72.58, 0.824}, {"RUS", "Europe", "Russia", 
  "2021-02-26", 4.175757*^6, 10955., 11872.571, 83900., 419., 407.429, 
  28613.92, 75.068, 81.356, 574.916, 2.871, 2.792, 0.88, "", "", "", "", "", 
  "", "", "", 364693., 1.10633905*^8, 758.107, 2.499, 275888., 1.89, 0.043, 
  23.2, "tests performed", "", "", "", "", 88538., "", "", "", 607., 45.83, 
  1.4593446*^8, 8.823, 39.6, 14.178, 9.393, 24765.954, 0.1, 431.297, 6.18, 
  23.4, 58.3, "", 8.05, 72.58, 0.824}, {"RUS", "Europe", "Russia", 
  "2021-02-27", 4.187166*^6, 11409., 11677.429, 84330., 430., 401.857, 
  28692.099, 78.179, 80.018, 577.862, 2.947, 2.754, 0.89, "", "", "", "", "", 
  "", "", "", 397611., 1.11031516*^8, 760.831, 2.725, 280000., 1.919, 0.042, 
  24., "tests performed", "", "", "", "", 88538., "", "", "", 607., 45.83, 
  1.4593446*^8, 8.823, 39.6, 14.178, 9.393, 24765.954, 0.1, 431.297, 6.18, 
  23.4, 58.3, "", 8.05, 72.58, 0.824}, {"RUS", "Europe", "Russia", 
  "2021-02-28", 4.1984*^6, 11234., 11486.857, 84700., 370., 396.286, 
  28769.079, 76.98, 78.712, 580.398, 2.535, 2.716, 0.89, "", "", "", "", "", 
  "", "", "", 314393., 1.11345909*^8, 762.986, 2.154, 276138., 1.892, 0.042, 
  24., "tests performed", "", "", "", "", 88538., "", "", "", 607., 45.83, 
  1.4593446*^8, 8.823, 39.6, 14.178, 9.393, 24765.954, 0.1, 431.297, 6.18, 
  23.4, 58.3, "", 8.05, 72.58, 0.824}, {"RUS", "Europe", "Russia", 
  "2021-03-01", 4.20985*^6, 11450., 11343.286, 85025., 325., 395.714, 
  28847.539, 78.46, 77.729, 582.625, 2.227, 2.712, 0.9, "", "", "", "", "", 
  "", "", "", 203520., 1.11549429*^8, 764.38, 1.395, 273026., 1.871, 0.042, 
  24.1, "tests performed", "", "", "", "", 88538., "", "", "", 607., 45.83, 
  1.4593446*^8, 8.823, 39.6, 14.178, 9.393, 24765.954, 0.1, 431.297, 6.18, 
  23.4, 58.3, "", 8.05, 72.58, 0.824}, {"RUS", "Europe", "Russia", 
  "2021-03-02", 4.220291*^6, 10441., 11166.429, 85458., 433., 398.857, 
  28919.085, 71.546, 76.517, 585.592, 2.967, 2.733, 0.9, "", "", "", "", "", 
  "", "", "", 285119., 1.11834548*^8, 766.334, 1.954, 284810., 1.952, 0.039, 
  25.5, "tests performed", 5.249831*^6, 4.158334*^6, 1.091497*^6, "", 88538., 
  3.6, 2.85, 0.75, 607., 45.83, 1.4593446*^8, 8.823, 39.6, 14.178, 9.393, 
  24765.954, 0.1, 431.297, 6.18, 23.4, 58.3, "", 8.05, 72.58, 0.824}, 
 {"RUS", "Europe", "Russia", "2021-03-03", 4.230707*^6, 10416., 10996., 
  85901., 443., 408.143, 28990.459, 71.375, 75.349, 588.627, 3.036, 2.797, 
  0.91, "", "", "", "", "", "", "", "", 343927., 1.12178475*^8, 768.691, 
  2.357, 310684., 2.129, 0.035, 28.3, "tests performed", 5.489342*^6, 
  4.287423*^6, 1.201919*^6, 239511., 110106., 3.76, 2.94, 0.82, 754., 45.83, 
  1.4593446*^8, 8.823, 39.6, 14.178, 9.393, 24765.954, 0.1, 431.297, 6.18, 
  23.4, 58.3, "", 8.05, 72.58, 0.824}, {"RUS", "Europe", "Russia", 
  "2021-03-04", 4.24197*^6, 11263., 11024., 86368., 467., 412.429, 29067.638, 
  77.178, 75.541, 591.827, 3.2, 2.826, 0.91, "", "", "", "", "", "", "", "", 
  362296., 1.12540771*^8, 771.173, 2.483, 324508., 2.224, 0.034, 29.4, 
  "tests performed", 6.010744*^6, 4.701175*^6, 1.309569*^6, 521402., 171943., 
  4.12, 3.22, 0.9, 1178., 45.83, 1.4593446*^8, 8.823, 39.6, 14.178, 9.393, 
  24765.954, 0.1, 431.297, 6.18, 23.4, 58.3, "", 8.05, 72.58, 0.824}, 
 {"RUS", "Europe", "Russia", "2021-03-05", 4.252876*^6, 10906., 11017., 
  86821., 453., 417.286, 29142.37, 74.732, 75.493, 594.931, 3.104, 2.859, 
  0.91, "", "", "", "", "", "", "", "", 385253., 1.12926024*^8, 773.813, 
  2.64, 327446., 2.244, 0.034, 29.7, "tests performed", 6.301854*^6, 
  4.908178*^6, 1.393676*^6, 291110., 200882., 4.32, 3.36, 0.96, 1377., 40.28, 
  1.4593446*^8, 8.823, 39.6, 14.178, 9.393, 24765.954, 0.1, 431.297, 6.18, 
  23.4, 58.3, "", 8.05, 72.58, 0.824}, {"RUS", "Europe", "Russia", 
  "2021-03-06", 4.263785*^6, 10909., 10945.571, 87253., 432., 417.571, 
  29217.123, 74.753, 75.003, 597.892, 2.96, 2.861, 0.91, "", "", "", "", "", 
  "", "", "", 354205., 1.13280229*^8, 776.24, 2.427, 321245., 2.201, 0.034, 
  29.3, "tests performed", 6.583873*^6, 5.082127*^6, 1.501746*^6, 282019., 
  228522., 4.51, 3.48, 1.03, 1566., 40.28, 1.4593446*^8, 8.823, 39.6, 14.178, 
  9.393, 24765.954, 0.1, 431.297, 6.18, 23.4, 58.3, "", 8.05, 72.58, 0.824}, 
 {"RUS", "Europe", "Russia", "2021-03-07", 4.274263*^6, 10478., 10837.571, 
  87614., 361., 416.286, 29288.922, 71.799, 74.263, 600.365, 2.474, 2.853, 
  0.9, "", "", "", "", "", "", "", "", 281959., 1.13562188*^8, 778.173, 
  1.932, 316611., 2.17, 0.034, 29.2, "tests performed", 6.655487*^6, 
  5.128138*^6, 1.527349*^6, 71614., 226105., 4.56, 3.51, 1.05, 1549., 40.28, 
  1.4593446*^8, 8.823, 39.6, 14.178, 9.393, 24765.954, 0.1, 431.297, 6.18, 
  23.4, 58.3, "", 8.05, 72.58, 0.824}, {"RUS", "Europe", "Russia", 
  "2021-03-08", 4.284408*^6, 10145., 10651.143, 87985., 371., 422.857, 
  29358.439, 69.518, 72.986, 602.908, 2.542, 2.898, 0.9, "", "", "", "", "", 
  "", "", "", "", "", "", "", 320328., 2.195, 0.033, 30.1, "tests performed", 
  6.669466*^6, 5.136605*^6, 1.532861*^6, 13979., 215453., 4.57, 3.52, 1.05, 
  1476., 40.28, 1.4593446*^8, 8.823, 39.6, 14.178, 9.393, 24765.954, 0.1, 
  431.297, 6.18, 23.4, 58.3, "", 8.05, 72.58, 0.824}, 
 {"RUS", "Europe", "Russia", "2021-03-09", 4.29375*^6, 9342., 10494.143, 
  88315., 330., 408.143, 29422.454, 64.015, 71.91, 605.169, 2.261, 2.797, 
  0.9, "", "", "", "", "", "", "", "", "", "", "", "", 312389., 2.141, 0.034, 
  29.8, "tests performed", 6.694349*^6, 5.149589*^6, 1.54476*^6, 24883., 
  206360., 4.59, 3.53, 1.06, 1414., 40.28, 1.4593446*^8, 8.823, 39.6, 14.178, 
  9.393, 24765.954, 0.1, 431.297, 6.18, 23.4, 58.3, "", 8.05, 72.58, 0.824}, 
 {"RUS", "Europe", "Russia", "2021-03-10", 4.302726*^6, 8976., 10288.429, 
  88773., 458., 410.286, 29483.961, 61.507, 70.5, 608.307, 3.138, 2.811, 0.9, 
  "", "", "", "", "", "", "", "", "", "", "", "", 296048., 2.029, 0.035, 
  28.8, "tests performed", 7.048129*^6, 5.272651*^6, 1.775478*^6, 353780., 
  222684., 4.83, 3.61, 1.22, 1526., 40.28, 1.4593446*^8, 8.823, 39.6, 14.178, 
  9.393, 24765.954, 0.1, 431.297, 6.18, 23.4, 58.3, "", 8.05, 72.58, 0.824}, 
 {"RUS", "Europe", "Russia", "2021-03-11", 4.311893*^6, 9167., 9989., 89224., 
  451., 408., 29546.777, 62.816, 68.449, 611.398, 3.09, 2.796, 0.9, "", "", 
  "", "", "", "", "", "", "", 1.14480349*^8, 784.464, "", 277083., 1.899, 
  0.036, 27.7, "tests performed", 7.273933*^6, 5.366009*^6, 1.907924*^6, 
  225804., 180456., 4.98, 3.68, 1.31, 1237., 40.28, 1.4593446*^8, 8.823, 
  39.6, 14.178, 9.393, 24765.954, 0.1, 431.297, 6.18, 23.4, 58.3, "", 8.05, 
  72.58, 0.824}, {"RUS", "Europe", "Russia", "2021-03-12", 4.321588*^6, 
  9695., 9816., 89701., 477., 411.429, 29613.211, 66.434, 67.263, 614.666, 
  3.269, 2.819, 0.91, "", "", "", "", "", "", "", "", "", "", "", "", 
  271671., 1.862, 0.036, 27.7, "tests performed", "", "", "", "", 151823., 
  "", "", "", 1040., 40.28, 1.4593446*^8, 8.823, 39.6, 14.178, 9.393, 
  24765.954, 0.1, 431.297, 6.18, 23.4, 58.3, "", 8.05, 72.58, 0.824}, 
 {"RUS", "Europe", "Russia", "2021-03-13", 4.331396*^6, 9808., 9658.714, 
  90169., 468., 416.571, 29680.42, 67.208, 66.185, 617.873, 3.207, 2.855, 
  0.92, "", "", "", "", "", "", "", "", "", "", "", "", 270695., 1.855, 
  0.036, 28., "tests performed", "", "", "", "", 124488., "", "", "", 853., 
  40.28, 1.4593446*^8, 8.823, 39.6, 14.178, 9.393, 24765.954, 0.1, 431.297, 
  6.18, 23.4, 58.3, "", 8.05, 72.58, 0.824}, {"RUS", "Europe", "Russia", 
  "2021-03-14", 4.341381*^6, 9985., 9588.286, 90558., 389., 420.571, 
  29748.841, 68.421, 65.703, 620.539, 2.666, 2.882, 0.93, "", "", "", "", "", 
  "", "", "", "", 1.1552247*^8, 791.605, "", 280040., 1.919, 0.034, 29.2, 
  "tests performed", "", "", "", "", 127212., "", "", "", 872., 40.28, 
  1.4593446*^8, 8.823, 39.6, 14.178, 9.393, 24765.954, 0.1, 431.297, 6.18, 
  23.4, 58.3, "", 8.05, 72.58, 0.824}, {"RUS", "Europe", "Russia", 
  "2021-03-15", 4.350728*^6, 9347., 9474.286, 90958., 400., 424.714, 
  29812.89, 64.049, 64.922, 623.28, 2.741, 2.91, 0.93, "", "", "", "", "", 
  "", "", "", "", "", "", "", 290175., 1.988, 0.033, 30.6, "tests performed", 
  "", "", "", "", 138169., "", "", "", 947., 40.28, 1.4593446*^8, 8.823, 
  39.6, 14.178, 9.393, 24765.954, 0.1, 431.297, 6.18, 23.4, 58.3, "", 8.05, 
  72.58, 0.824}, {"RUS", "Europe", "Russia", "2021-03-16", 4.360033*^6, 
  9305., 9469., 91395., 437., 440., 29876.651, 63.761, 64.885, 626.274, 
  2.994, 3.015, 0.94, "", "", "", "", "", "", "", "", "", "", "", "", 
  300310., 2.058, 0.032, 31.7, "tests performed", "", "", "", "", 147569., 
  "", "", "", 1011., 40.28, 1.4593446*^8, 8.823, 39.6, 14.178, 9.393, 
  24765.954, 0.1, 431.297, 6.18, 23.4, 58.3, "", 8.05, 72.58, 0.824}, 
 {"RUS", "Europe", "Russia", "2021-03-17", 4.368943*^6, 8910., 9459.571, 
  91815., 420., 434.571, 29937.706, 61.055, 64.821, 629.152, 2.878, 2.978, 
  0.94, "", "", "", "", "", "", "", "", "", "", "", "", 310445., 2.127, 0.03, 
  32.8, "tests performed", 7.818009*^6, 5.379359*^6, 2.43865*^6, "", 109983., 
  5.36, 3.69, 1.67, 754., 40.28, 1.4593446*^8, 8.823, 39.6, 14.178, 9.393, 
  24765.954, 0.1, 431.297, 6.18, 23.4, 58.3, "", 8.05, 72.58, 0.824}, 
 {"RUS", "Europe", "Russia", "2021-03-18", 4.378656*^6, 9713., 9537.571, 
  92266., 451., 434.571, 30004.264, 66.557, 65.355, 632.243, 3.09, 2.978, 
  0.95, "", "", "", "", "", "", "", "", "", 1.16724405*^8, 799.841, "", 
  320579., 2.197, 0.03, 33.6, "tests performed", 7.909438*^6, 5.431048*^6, 
  2.47839*^6, 91429., 90786., 5.42, 3.72, 1.7, 622., 40.28, 1.4593446*^8, 
  8.823, 39.6, 14.178, 9.393, 24765.954, 0.1, 431.297, 6.18, 23.4, 58.3, "", 
  8.05, 72.58, 0.824}, {"RUS", "Europe", "Russia", "2021-03-19", 4.388268*^6, 
  9612., 9525.714, 92704., 438., 429., 30070.129, 65.865, 65.274, 635.244, 
  3.001, 2.94, 0.95, "", "", "", "", "", "", "", "", "", "", "", "", 318457., 
  2.182, 0.03, 33.4, "tests performed", 8.185944*^6, 5.544777*^6, 
  2.641167*^6, 276506., 117333., 5.61, 3.8, 1.81, 804., 40.28, 1.4593446*^8, 
  8.823, 39.6, 14.178, 9.393, 24765.954, 0.1, 431.297, 6.18, 23.4, 58.3, "", 
  8.05, 72.58, 0.824}, {"RUS", "Europe", "Russia", "2021-03-20", 4.397816*^6, 
  9548., 9488.571, 93090., 386., 417.286, 30135.555, 65.427, 65.019, 637.889, 
  2.645, 2.859, 0.95, "", "", "", "", "", "", "", "", "", "", "", "", 
  316334., 2.168, 0.03, 33.3, "tests performed", 8.306498*^6, 5.595893*^6, 
  2.710605*^6, 120554., 121601., 5.69, 3.83, 1.86, 833., 40.28, 1.4593446*^8, 
  8.823, 39.6, 14.178, 9.393, 24765.954, 0.1, 431.297, 6.18, 23.4, 58.3, "", 
  8.05, 72.58, 0.824}, {"RUS", "Europe", "Russia", "2021-03-21", 4.407031*^6, 
  9215., 9378.571, 93457., 367., 414.143, 30198.7, 63.145, 64.266, 640.404, 
  2.515, 2.838, 0.95, "", "", "", "", "", "", "", "", "", 1.17721946*^8, 
  806.677, "", 314211., 2.153, 0.03, 33.5, "tests performed", 8.362575*^6, 
  5.611139*^6, 2.751436*^6, 56077., 116658., 5.73, 3.84, 1.89, 799., 40.28, 
  1.4593446*^8, 8.823, 39.6, 14.178, 9.393, 24765.954, 0.1, 431.297, 6.18, 
  23.4, 58.3, "", 8.05, 72.58, 0.824}, {"RUS", "Europe", "Russia", 
  "2021-03-22", 4.416226*^6, 9195., 9356.857, 93812., 355., 407.714, 
  30261.708, 63.008, 64.117, 642.837, 2.433, 2.794, 0.95, "", "", "", "", "", 
  "", "", "", 183798., 1.17905744*^8, 807.936, 1.259, 297541., 2.039, 0.031, 
  31.8, "tests performed", "", "", "", "", 153021., "", "", "", 1049., 40.28, 
  1.4593446*^8, 8.823, 39.6, 14.178, 9.393, 24765.954, 0.1, 431.297, 6.18, 
  23.4, 58.3, "", 8.05, 72.58, 0.824}, {"RUS", "Europe", "Russia", 
  "2021-03-23", 4.424595*^6, 8369., 9223.143, 94231., 419., 405.143, 
  30319.056, 57.348, 63.201, 645.708, 2.871, 2.776, 0.95, "", "", "", "", "", 
  "", "", "", "", "", "", "", 297480., 2.038, 0.031, 32.3, "tests performed", 
  "", "", "", "", 189384., "", "", "", 1298., 40.28, 1.4593446*^8, 8.823, 
  39.6, 14.178, 9.393, 24765.954, 0.1, 431.297, 6.18, 23.4, 58.3, "", 8.05, 
  72.58, 0.824}, {"RUS", "Europe", "Russia", "2021-03-24", 4.433364*^6, 
  8769., 9203., 94624., 393., 401.286, 30379.144, 60.089, 63.063, 648.401, 
  2.693, 2.75, 0.95, "", "", "", "", "", "", "", "", "", 1.1850585*^8, 
  812.048, "", 297418., 2.038, 0.031, 32.3, "tests performed", "", "", "", 
  "", 225747., "", "", "", 1547., 40.28, 1.4593446*^8, 8.823, 39.6, 14.178, 
  9.393, 24765.954, 0.1, 431.297, 6.18, 23.4, 58.3, "", 8.05, 72.58, 0.824}, 
 {"RUS", "Europe", "Russia", "2021-03-25", 4.442492*^6, 9128., 9119.429, 
  95010., 386., 392., 30441.693, 62.549, 62.49, 651.046, 2.645, 2.686, 0.95, 
  "", "", "", "", "", "", "", "", 337695., 1.18843545*^8, 814.362, 2.314, 
  302734., 2.074, 0.03, 33.2, "tests performed", "", "", "", "", 262004., "", 
  "", "", 1795., 40.28, 1.4593446*^8, 8.823, 39.6, 14.178, 9.393, 24765.954, 
  0.1, 431.297, 6.18, 23.4, 58.3, "", 8.05, 72.58, 0.824}, 
 {"RUS", "Europe", "Russia", "2021-03-26", 4.451565*^6, 9073., 9042.429, 
  95410., 400., 386.571, 30503.865, 62.172, 61.962, 653.787, 2.741, 2.649, 
  0.95, "", "", "", "", "", "", "", "", 341455., 1.19185*^8, 816.702, 2.34, 
  304012., 2.083, 0.03, 33.6, "tests performed", "", "", "", "", 271820., "", 
  "", "", 1863., 40.28, 1.4593446*^8, 8.823, 39.6, 14.178, 9.393, 24765.954, 
  0.1, 431.297, 6.18, 23.4, 58.3, "", 8.05, 72.58, 0.824}, 
 {"RUS", "Europe", "Russia", "2021-03-27", 4.460348*^6, 8783., 8933.143, 
  95792., 382., 386., 30564.049, 60.185, 61.213, 656.404, 2.618, 2.645, 0.95, 
  "", "", "", "", "", "", "", "", 341365., 1.19526365*^8, 819.041, 2.339, 
  305276., 2.092, 0.029, 34.2, "tests performed", "", "", "", "", 303915., 
  "", "", "", 2083., 40.28, 1.4593446*^8, 8.823, 39.6, 14.178, 9.393, 
  24765.954, 0.1, 431.297, 6.18, 23.4, 58.3, "", 8.05, 72.58, 0.824}, 
 {"RUS", "Europe", "Russia", "2021-03-28", 4.469327*^6, 8979., 8899.429, 
  96123., 331., 380.857, 30625.577, 61.528, 60.982, 658.672, 2.268, 2.61, 
  0.95, "", "", "", "", "", "", "", "", 267729., 1.19794094*^8, 820.876, 
  1.835, 296021., 2.028, 0.03, 33.3, "tests performed", "", "", "", "", 
  345222., "", "", "", 2366., 36.57, 1.4593446*^8, 8.823, 39.6, 14.178, 
  9.393, 24765.954, 0.1, 431.297, 6.18, 23.4, 58.3, "", 8.05, 72.58, 0.824}, 
 {"RUS", "Europe", "Russia", "2021-03-29", 4.477916*^6, 8589., 8812.857, 
  96413., 290., 371.571, 30684.432, 58.855, 60.389, 660.66, 1.987, 2.546, 
  0.95, "", "", "", "", "", "", "", "", 188733., 1.19982827*^8, 822.169, 
  1.293, 296726., 2.033, 0.03, 33.7, "tests performed", 1.112435*^7, 
  6.846664*^6, 4.277686*^6, "", 345222., 7.62, 4.69, 2.93, 2366., 36.57, 
  1.4593446*^8, 8.823, 39.6, 14.178, 9.393, 24765.954, 0.1, 431.297, 6.18, 
  23.4, 58.3, "", 8.05, 72.58, 0.824}, {"RUS", "Europe", "Russia", 
  "2021-03-30", 4.486078*^6, 8162., 8783.286, 96817., 404., 369.429, 
  30740.361, 55.929, 60.187, 663.428, 2.768, 2.531, 0.96, "", "", "", "", "", 
  "", "", "", 284123., 1.2026695*^8, 824.116, 1.947, 294450., 2.018, 0.03, 
  33.5, "tests performed", 1.1183108*^7, 6.886259*^6, 4.296849*^6, 58758., 
  304298., 7.66, 4.72, 2.94, 2085., 36.57, 1.4593446*^8, 8.823, 39.6, 14.178, 
  9.393, 24765.954, 0.1, 431.297, 6.18, 23.4, 58.3, "", 8.05, 72.58, 0.824}, 
 {"RUS", "Europe", "Russia", "2021-03-31", 4.494234*^6, 8156., 8695.714, 
  97219., 402., 370.714, 30796.249, 55.888, 59.586, 666.183, 2.755, 2.54, 
  0.96, "", "", "", "", "", "", "", "", 343403., 1.20610353*^8, 826.469, 
  2.353, 300643., 2.06, 0.029, 34.6, "tests performed", 1.1373572*^7, 
  7.004336*^6, 4.369236*^6, 190464., 282190., 7.79, 4.8, 2.99, 1934., 36.57, 
  1.4593446*^8, 8.823, 39.6, 14.178, 9.393, 24765.954, 0.1, 431.297, 6.18, 
  23.4, 58.3, "", 8.05, 72.58, 0.824}, {"RUS", "Europe", "Russia", 
  "2021-04-01", 4.503291*^6, 9057., 8685.571, 97594., 375., 369.143, 
  30858.311, 62.062, 59.517, 668.752, 2.57, 2.53, 0.96, "", "", "", "", "", 
  "", "", "", 359267., 1.2096962*^8, 828.931, 2.462, 303725., 2.081, 0.029, 
  35., "tests performed", 1.1642295*^7, 7.159411*^6, 4.482884*^6, 268723., 
  271262., 7.98, 4.91, 3.07, 1859., 36.57, 1.4593446*^8, 8.823, 39.6, 14.178, 
  9.393, 24765.954, 0.1, 431.297, 6.18, 23.4, 58.3, "", 8.05, 72.58, 0.824}, 
 {"RUS", "Europe", "Russia", "2021-04-02", 4.511973*^6, 8682., 8629.714, 
  97986., 392., 368., 30917.804, 59.492, 59.134, 671.438, 2.686, 2.522, 0.97, 
  "", "", "", "", "", "", "", "", 342237., 1.21311857*^8, 831.276, 2.345, 
  303837., 2.082, 0.028, 35.2, "tests performed", 1.1779295*^7, 7.247479*^6, 
  4.531816*^6, 137000., 241516., 8.07, 4.97, 3.11, 1655., 36.57, 
  1.4593446*^8, 8.823, 39.6, 14.178, 9.393, 24765.954, 0.1, 431.297, 6.18, 
  23.4, 58.3, "", 8.05, 72.58, 0.824}, {"RUS", "Europe", "Russia", 
  "2021-04-03", 4.520879*^6, 8906., 8647.286, 98363., 377., 367.286, 
  30978.831, 61.027, 59.255, 674.022, 2.583, 2.517, 0.97, "", "", "", "", "", 
  "", "", "", 365233., 1.2167709*^8, 833.779, 2.503, 307246., 2.105, 0.028, 
  35.5, "tests performed", 1.2038859*^7, 7.445035*^6, 4.593824*^6, 259564., 
  229279., 8.25, 5.1, 3.15, 1571., 36.57, 1.4593446*^8, 8.823, 39.6, 14.178, 
  9.393, 24765.954, 0.1, 431.297, 6.18, 23.4, 58.3, "", 8.05, 72.58, 0.824}, 
 {"RUS", "Europe", "Russia", "2021-04-04", 4.529576*^6, 8697., 8607., 98713., 
  350., 370., 31038.426, 59.595, 58.979, 676.42, 2.398, 2.535, 0.97, "", "", 
  "", "", "", "", "", "", 249433., 1.21926523*^8, 835.488, 1.709, 304633., 
  2.087, 0.028, 35.4, "tests performed", 1.212081*^7, 7.505764*^6, 
  4.615046*^6, 81951., 191669., 8.31, 5.14, 3.16, 1313., 36.57, 1.4593446*^8, 
  8.823, 39.6, 14.178, 9.393, 24765.954, 0.1, 431.297, 6.18, 23.4, 58.3, "", 
  8.05, 72.58, 0.824}, {"RUS", "Europe", "Russia", "2021-04-05", 4.538101*^6, 
  8525., 8597.857, 99049., 336., 376.571, 31096.843, 58.417, 58.916, 678.722, 
  2.302, 2.58, 0.98, "", "", "", "", "", "", "", "", 194518., 1.22121041*^8, 
  836.821, 1.333, 305459., 2.093, 0.028, 35.5, "tests performed", 
  1.2215342*^7, 7.57664*^6, 4.638702*^6, 94532., 155856., 8.37, 5.19, 3.18, 
  1068., 42.13, 1.4593446*^8, 8.823, 39.6, 14.178, 9.393, 24765.954, 0.1, 
  431.297, 6.18, 23.4, 58.3, "", 8.05, 72.58, 0.824}, 
 {"RUS", "Europe", "Russia", "2021-04-06", 4.546307*^6, 8206., 8604.143, 
  99431., 382., 373.429, 31153.074, 56.231, 58.959, 681.34, 2.618, 2.559, 
  0.98, "", "", "", "", "", "", "", "", 249683., 1.22370724*^8, 838.532, 
  1.711, 300539., 2.059, 0.029, 34.9, "tests performed", 1.2474954*^7, 
  7.753876*^6, 4.721078*^6, 259612., 184549., 8.55, 5.31, 3.24, 1265., 42.13, 
  1.4593446*^8, 8.823, 39.6, 14.178, 9.393, 24765.954, 0.1, 431.297, 6.18, 
  23.4, 58.3, "", 8.05, 72.58, 0.824}, {"RUS", "Europe", "Russia", 
  "2021-04-07", 4.554481*^6, 8174., 8606.714, 99800., 369., 368.714, 
  31209.085, 56.011, 58.977, 683.869, 2.529, 2.527, 0.98, "", "", "", "", "", 
  "", "", "", 323105., 1.22693829*^8, 840.746, 2.214, 297639., 2.04, 0.029, 
  34.6, "tests performed", 1.30478*^7, 7.908918*^6, 5.138882*^6, 572846., 
  239175., 8.94, 5.42, 3.52, 1639., 42.13, 1.4593446*^8, 8.823, 39.6, 14.178, 
  9.393, 24765.954, 0.1, 431.297, 6.18, 23.4, 58.3, "", 8.05, 72.58, 0.824}, 
 {"RUS", "Europe", "Russia", "2021-04-08", 4.563026*^6, 8545., 8533.571, 
  100158., 358., 366.286, 31267.639, 58.554, 58.475, 686.322, 2.453, 2.51, 
  0.98, "", "", "", "", "", "", "", "", 340527., 1.23034356*^8, 843.08, 
  2.333, 294962., 2.021, 0.029, 34.6, "tests performed", 1.3354502*^7, 
  8.146598*^6, 5.207904*^6, 306702., 244601., 9.15, 5.58, 3.57, 1676., 42.13, 
  1.4593446*^8, 8.823, 39.6, 14.178, 9.393, 24765.954, 0.1, 431.297, 6.18, 
  23.4, 58.3, "", 8.05, 72.58, 0.824}, {"RUS", "Europe", "Russia", 
  "2021-04-09", 4.572053*^6, 9027., 8582.857, 100554., 396., 366.857, 
  31329.495, 61.857, 58.813, 689.035, 2.714, 2.514, 0.98, "", "", "", "", "", 
  "", "", "", 344845., 1.23379201*^8, 845.443, 2.363, 295335., 2.024, 0.029, 
  34.4, "tests performed", 1.3628879*^7, 8.333331*^6, 5.295548*^6, 274377., 
  264226., 9.34, 5.71, 3.63, 1811., 42.13, 1.4593446*^8, 8.823, 39.6, 14.178, 
  9.393, 24765.954, 0.1, 431.297, 6.18, 23.4, 58.3, "", 8.05, 72.58, 0.824}, 
 {"RUS", "Europe", "Russia", "2021-04-10", 4.580633*^6, 8580., 8536.286, 
  100949., 395., 369.429, 31388.289, 58.794, 58.494, 691.742, 2.707, 2.531, 
  0.98, "", "", "", "", "", "", "", "", 347655., 1.23726856*^8, 847.825, 
  2.382, 292824., 2.007, 0.029, 34.3, "tests performed", 1.3977397*^7, 
  8.575951*^6, 5.401446*^6, 348518., 276934., 9.58, 5.88, 3.7, 1898., 42.13, 
  1.4593446*^8, 8.823, 39.6, 14.178, 9.393, 24765.954, 0.1, 431.297, 6.18, 
  23.4, 58.3, "", 8.05, 72.58, 0.824}, {"RUS", "Europe", "Russia", 
  "2021-04-11", 4.589209*^6, 8576., 8519., 101282., 333., 367., 31447.055, 
  58.766, 58.376, 694.024, 2.282, 2.515, 0.98, "", "", "", "", "", "", "", 
  "", 272181., 1.23999037*^8, 849.69, 1.865, 296073., 2.029, 0.029, 34.8, 
  "tests performed", 1.4108341*^7, 8.692848*^6, 5.415493*^6, 130944., 
  283933., 9.67, 5.96, 3.71, 1946., 42.13, 1.4593446*^8, 8.823, 39.6, 14.178, 
  9.393, 24765.954, 0.1, 431.297, 6.18, 23.4, 58.3, "", 8.05, 72.58, 0.824}, 
 {"RUS", "Europe", "Russia", "2021-04-12", 4.5974*^6, 8191., 8471.286, 
  101552., 270., 357.571, 31503.183, 56.128, 58.049, 695.874, 1.85, 2.45, 
  0.98, "", "", "", "", "", "", "", "", 193375., 1.24192412*^8, 851.015, 
  1.325, 295910., 2.028, 0.029, 34.9, "tests performed", 1.4269543*^7, 
  8.808044*^6, 5.461499*^6, 161202., 293457., 9.78, 6.04, 3.74, 2011., 42.13, 
  1.4593446*^8, 8.823, 39.6, 14.178, 9.393, 24765.954, 0.1, 431.297, 6.18, 
  23.4, 58.3, "", 8.05, 72.58, 0.824}, {"RUS", "Europe", "Russia", 
  "2021-04-13", 4.605444*^6, 8044., 8448.143, 101882., 330., 350.143, 
  31558.304, 55.121, 57.89, 698.135, 2.261, 2.399, 0.99, "", "", "", "", "", 
  "", "", "", 255350., 1.24447762*^8, 852.765, 1.75, 296720., 2.033, 0.028, 
  35.1, "tests performed", 1.4583881*^7, 9.037705*^6, 5.546176*^6, 314338., 
  301275., 9.99, 6.19, 3.8, 2064., 42.13, 1.4593446*^8, 8.823, 39.6, 14.178, 
  9.393, 24765.954, 0.1, 431.297, 6.18, 23.4, 58.3, "", 8.05, 72.58, 0.824}, 
 {"RUS", "Europe", "Russia", "2021-04-14", 4.613646*^6, 8202., 8452.143, 
  102275., 393., 353.571, 31614.507, 56.203, 57.917, 700.828, 2.693, 2.423, 
  0.99, "", "", "", "", "", "", "", "", "", "", "", "", 299387., 2.052, 
  0.028, 35.4, "tests performed", 1.4967802*^7, 9.343939*^6, 5.623863*^6, 
  383921., 274286., 10.26, 6.4, 3.85, 1880., 42.13, 1.4593446*^8, 8.823, 
  39.6, 14.178, 9.393, 24765.954, 0.1, 431.297, 6.18, 23.4, 58.3, "", 8.05, 
  72.58, 0.824}, {"RUS", "Europe", "Russia", "2021-04-15", 4.622464*^6, 
  8818., 8491.143, 102667., 392., 358.429, 31674.931, 60.424, 58.185, 
  703.514, 2.686, 2.456, 1., "", "", "", "", "", "", "", "", "", 
  1.25131312*^8, 857.449, "", 299565., 2.053, 0.028, 35.3, "tests performed", 
  1.5164099*^7, 9.473241*^6, 5.690858*^6, 196297., 258514., 10.39, 6.49, 3.9, 
  1771., 42.13, 1.4593446*^8, 8.823, 39.6, 14.178, 9.393, 24765.954, 0.1, 
  431.297, 6.18, 23.4, 58.3, "", 8.05, 72.58, 0.824}, 
 {"RUS", "Europe", "Russia", "2021-04-16", 4.631336*^6, 8872., 8469., 
  103059., 392., 357.857, 31735.726, 60.794, 58.033, 706.201, 2.686, 2.452, 
  1., "", "", "", "", "", "", "", "", "", "", "", "", 295856., 2.027, 0.029, 
  34.9, "tests performed", 1.5469617*^7, 9.73147*^6, 5.738147*^6, 305518., 
  262963., 10.6, 6.67, 3.93, 1802., 42.13, 1.4593446*^8, 8.823, 39.6, 14.178, 
  9.393, 24765.954, 0.1, 431.297, 6.18, 23.4, 58.3, "", 8.05, 72.58, 0.824}, 
 {"RUS", "Europe", "Russia", "2021-04-17", 4.640537*^6, 9201., 8557.714, 
  103451., 392., 357.429, 31798.775, 63.049, 58.641, 708.887, 2.686, 2.449, 
  1., "", "", "", "", "", "", "", "", "", "", "", "", 291745., 1.999, 0.029, 
  34.1, "tests performed", 1.5700803*^7, 9.918665*^6, 5.782138*^6, 231186., 
  246201., 10.76, 6.8, 3.96, 1687., 42.13, 1.4593446*^8, 8.823, 39.6, 14.178, 
  9.393, 24765.954, 0.1, 431.297, 6.18, 23.4, 58.3, "", 8.05, 72.58, 0.824}, 
 {"RUS", "Europe", "Russia", "2021-04-18", 4.649044*^6, 8507., 8547.857, 
  103834., 383., 364.571, 31857.068, 58.293, 58.573, 711.511, 2.624, 2.498, 
  1., "", "", "", "", "", "", "", "", "", 1.26087949*^8, 864.004, "", 
  298416., 2.045, 0.029, 34.9, "tests performed", 1.6167151*^7, 1.0019885*^7, 
  6.147266*^6, 466348., 294116., 11.08, 6.87, 4.21, 2015., 42.13, 
  1.4593446*^8, 8.823, 39.6, 14.178, 9.393, 24765.954, 0.1, 431.297, 6.18, 
  23.4, 58.3, "", 8.05, 72.58, 0.824}, {"RUS", "Europe", "Russia", 
  "2021-04-19", 4.657509*^6, 8465., 8587., 104173., 339., 374.429, 31915.073, 
  58.005, 58.841, 713.834, 2.323, 2.566, 1., "", "", "", "", "", "", "", "", 
  184490., 1.26272439*^8, 865.268, 1.264, 297147., 2.036, 0.029, 34.6, 
  "tests performed", 1.6237319*^7, 1.0077017*^7, 6.160302*^6, 70168., 
  281111., 11.13, 6.91, 4.22, 1926., 42.13, 1.4593446*^8, 8.823, 39.6, 
  14.178, 9.393, 24765.954, 0.1, 431.297, 6.18, 23.4, 58.3, "", 8.05, 72.58, 
  0.824}, {"RUS", "Europe", "Russia", "2021-04-20", 4.665553*^6, 8044., 
  8587., 104545., 372., 380.429, 31970.194, 55.121, 58.841, 716.383, 2.549, 
  2.607, 1., "", "", "", "", "", "", "", "", 255962., 1.26528401*^8, 867.022, 
  1.754, 297234., 2.037, 0.029, 34.6, "tests performed", 1.6567842*^7, 
  1.0341593*^7, 6.226249*^6, 330523., 283423., 11.35, 7.09, 4.27, 1942., 
  36.57, 1.4593446*^8, 8.823, 39.6, 14.178, 9.393, 24765.954, 0.1, 431.297, 
  6.18, 23.4, 58.3, "", 8.05, 72.58, 0.824}, {"RUS", "Europe", "Russia", 
  "2021-04-21", 4.673699*^6, 8146., 8579., 104937., 392., 380.286, 32026.014, 
  55.82, 58.787, 719.069, 2.686, 2.606, 1., "", "", "", "", "", "", "", "", 
  314230., 1.26842631*^8, 869.175, 2.153, 293299., 2.01, 0.029, 34.2, 
  "tests performed", 1.6821267*^7, 1.0520393*^7, 6.300874*^6, 253425., 
  264781., 11.53, 7.21, 4.32, 1814., 36.57, 1.4593446*^8, 8.823, 39.6, 
  14.178, 9.393, 24765.954, 0.1, 431.297, 6.18, 23.4, 58.3, "", 8.05, 72.58, 
  0.824}, {"RUS", "Europe", "Russia", "2021-04-22", 4.682573*^6, 8874., 
  8587., 105328., 391., 380.143, 32086.822, 60.808, 58.841, 721.749, 2.679, 
  2.605, 1., "", "", "", "", "", "", "", "", 332888., 1.27175519*^8, 871.456, 
  2.281, 292030., 2.001, 0.029, 34., "tests performed", 1.7218313*^7, 
  1.0787419*^7, 6.430894*^6, 397046., 293459., 11.8, 7.39, 4.41, 2011., 
  36.57, 1.4593446*^8, 8.823, 39.6, 14.178, 9.393, 24765.954, 0.1, 431.297, 
  6.18, 23.4, 58.3, "", 8.05, 72.58, 0.824}, {"RUS", "Europe", "Russia", 
  "2021-04-23", 4.69129*^6, 8717., 8564.857, 105718., 390., 379.857, 
  32146.554, 59.732, 58.69, 724.421, 2.672, 2.603, 1., "", "", "", "", "", 
  "", "", "", 336366., 1.27511885*^8, 873.761, 2.305, 294528., 2.018, 0.029, 
  34.4, "tests performed", 1.7535826*^7, 1.0997801*^7, 6.538025*^6, 317513., 
  295173., 12.02, 7.54, 4.48, 2023., 36.57, 1.4593446*^8, 8.823, 39.6, 
  14.178, 9.393, 24765.954, 0.1, 431.297, 6.18, 23.4, 58.3, "", 8.05, 72.58, 
  0.824}, {"RUS", "Europe", "Russia", "2021-04-24", 4.699988*^6, 8698., 
  8493., 106108., 390., 379.571, 32206.156, 59.602, 58.197, 727.094, 2.672, 
  2.601, 0.99, "", "", "", "", "", "", "", "", 324879., 1.27836764*^8, 
  875.988, 2.226, 295385., 2.024, 0.029, 34.8, "tests performed", 
  1.8080498*^7, 1.1312625*^7, 6.767873*^6, 544672., 339956., 12.39, 7.75, 
  4.64, 2330., 36.57, 1.4593446*^8, 8.823, 39.6, 14.178, 9.393, 24765.954, 
  0.1, 431.297, 6.18, 23.4, 58.3, "", 8.05, 72.58, 0.824}, 
 {"RUS", "Europe", "Russia", "2021-04-25", 4.70864*^6, 8652., 8513.714, 
  106434., 326., 371.429, 32265.443, 59.287, 58.339, 729.327, 2.234, 2.545, 
  1., "", "", "", "", "", "", "", "", 262436., 1.280992*^8, 877.786, 1.798, 
  287322., 1.969, 0.03, 33.7, "tests performed", 1.8152707*^7, 1.1362893*^7, 
  6.789814*^6, 72209., 283651., 12.44, 7.79, 4.65, 1944., 36.57, 
  1.4593446*^8, 8.823, 39.6, 14.178, 9.393, 24765.954, 0.1, 431.297, 6.18, 
  23.4, 58.3, "", 8.05, 72.58, 0.824}, {"RUS", "Europe", "Russia", 
  "2021-04-26", 4.717321*^6, 8681., 8544.571, 106783., 349., 372.857, 
  32324.929, 59.486, 58.551, 731.719, 2.391, 2.555, 1., "", "", "", "", "", 
  "", "", "", 179796., 1.28278996*^8, 879.018, 1.232, 286651., 1.964, 0.03, 
  33.5, "tests performed", 1.8315316*^7, 1.1445394*^7, 6.869922*^6, 162609., 
  296857., 12.55, 7.84, 4.71, 2034., 36.57, 1.4593446*^8, 8.823, 39.6, 
  14.178, 9.393, 24765.954, 0.1, 431.297, 6.18, 23.4, 58.3, "", 8.05, 72.58, 
  0.824}, {"RUS", "Europe", "Russia", "2021-04-27", 4.725252*^6, 7931., 
  8528.429, 107167., 384., 374.571, 32379.275, 54.346, 58.44, 734.35, 2.631, 
  2.567, 0.99, "", "", "", "", "", "", "", "", 251749., 1.28530745*^8, 
  880.743, 1.725, 286049., 1.96, 0.03, 33.5, "tests performed", 1.8557064*^7, 
  1.1599037*^7, 6.958027*^6, 241748., 284175., 12.72, 7.95, 4.77, 1947., 
  36.57, 1.4593446*^8, 8.823, 39.6, 14.178, 9.393, 24765.954, 0.1, 431.297, 
  6.18, 23.4, 58.3, "", 8.05, 72.58, 0.824}, {"RUS", "Europe", "Russia", 
  "2021-04-28", 4.732981*^6, 7729., 8468.857, 107547., 380., 372.857, 
  32432.237, 52.962, 58.032, 736.954, 2.604, 2.555, 0.99, "", "", "", "", "", 
  "", "", "", 323761., 1.28854506*^8, 882.961, 2.219, 287411., 1.969, 0.029, 
  33.9, "tests performed", 1.9043771*^7, 1.1913555*^7, 7.130216*^6, 486707., 
  317501., 13.05, 8.16, 4.89, 2176., 36.57, 1.4593446*^8, 8.823, 39.6, 
  14.178, 9.393, 24765.954, 0.1, 431.297, 6.18, 23.4, 58.3, "", 8.05, 72.58, 
  0.824}, {"RUS", "Europe", "Russia", "2021-04-29", 4.742142*^6, 9161., 
  8509.857, 107902., 355., 367.714, 32495.012, 62.775, 58.313, 739.387, 
  2.433, 2.52, 1., "", "", "", "", "", "", "", "", 328298., 1.29182804*^8, 
  885.211, 2.25, 286755., 1.965, 0.03, 33.7, "tests performed", 1.9523861*^7, 
  1.215217*^7, 7.371691*^6, 480090., 329364., 13.38, 8.33, 5.05, 2257., 
  36.57, 1.4593446*^8, 8.823, 39.6, 14.178, 9.393, 24765.954, 0.1, 431.297, 
  6.18, 23.4, 58.3, "", 8.05, 72.58, 0.824}, {"RUS", "Europe", "Russia", 
  "2021-04-30", 4.750755*^6, 8613., 8495., 108290., 388., 367.429, 32554.031, 
  59.02, 58.211, 742.045, 2.659, 2.518, 1., "", "", "", "", "", "", "", "", 
  "", "", "", "", 286305., 1.962, 0.03, 33.7, "tests performed", 
  1.9834392*^7, 1.229977*^7, 7.534622*^6, 310531., 328367., 13.59, 8.43, 
  5.16, 2250., 36.57, 1.4593446*^8, 8.823, 39.6, 14.178, 9.393, 24765.954, 
  0.1, 431.297, 6.18, 23.4, 58.3, "", 8.05, 72.58, 0.824}, 
 {"RUS", "Europe", "Russia", "2021-05-01", 4.759902*^6, 9147., 8559.143, 
  108675., 385., 366.714, 32616.71, 62.679, 58.651, 744.684, 2.638, 2.513, 
  0.99, "", "", "", "", "", "", "", "", "", 1.29849233*^8, 889.778, "", 
  287496., 1.97, 0.03, 33.6, "tests performed", 1.9934399*^7, 1.2377978*^7, 
  7.556421*^6, 100007., 264843., 13.66, 8.48, 5.18, 1815., 36.57, 
  1.4593446*^8, 8.823, 39.6, 14.178, 9.393, 24765.954, 0.1, 431.297, 6.18, 
  23.4, 58.3, "", 8.05, 72.58, 0.824}, {"RUS", "Europe", "Russia", 
  "2021-05-02", 4.768476*^6, 8574., 8548., 109011., 336., 368.143, 32675.463, 
  58.752, 58.574, 746.986, 2.302, 2.523, 0.99, "", "", "", "", "", "", "", 
  "", 236109., 1.30085342*^8, 891.396, 1.618, 283735., 1.944, 0.03, 33.2, 
  "tests performed", 2.0070743*^7, 1.2431003*^7, 7.63974*^6, 136344., 
  274005., 13.75, 8.52, 5.24, 1878., 36.57, 1.4593446*^8, 8.823, 39.6, 
  14.178, 9.393, 24765.954, 0.1, 431.297, 6.18, 23.4, 58.3, "", 8.05, 72.58, 
  0.824}, {"RUS", "Europe", "Russia", "2021-05-03", 4.776844*^6, 8368., 
  8503.286, 109341., 330., 365.429, 32732.803, 57.341, 58.268, 749.247, 
  2.261, 2.504, 0.98, "", "", "", "", "", "", "", "", 153392., 1.30238734*^8, 
  892.447, 1.051, 279963., 1.918, 0.03, 32.9, "tests performed", 
  2.0110554*^7, 1.2449156*^7, 7.661398*^6, 39811., 256463., 13.78, 8.53, 
  5.25, 1757., 36.57, 1.4593446*^8, 8.823, 39.6, 14.178, 9.393, 24765.954, 
  0.1, 431.297, 6.18, 23.4, 58.3, "", 8.05, 72.58, 0.824}, 
 {"RUS", "Europe", "Russia", "2021-05-04", 4.784497*^6, 7653., 8463.571, 
  109670., 329., 357.571, 32785.245, 52.441, 57.996, 751.502, 2.254, 2.45, 
  0.97, "", "", "", "", "", "", "", "", 174309., 1.30413043*^8, 893.641, 
  1.194, 268900., 1.843, 0.031, 31.8, "tests performed", 2.0168443*^7, 
  1.2478994*^7, 7.689449*^6, 57889., 230197., 13.82, 8.55, 5.27, 1577., 
  36.57, 1.4593446*^8, 8.823, 39.6, 14.178, 9.393, 24765.954, 0.1, 431.297, 
  6.18, 23.4, 58.3, "", 8.05, 72.58, 0.824}, {"RUS", "Europe", "Russia", 
  "2021-05-05", 4.792354*^6, 7857., 8481.857, 110022., 352., 353.571, 
  32839.084, 53.839, 58.121, 753.914, 2.412, 2.423, 0.97, "", "", "", "", "", 
  "", "", "", 221435., 1.30634478*^8, 895.159, 1.517, 254282., 1.742, 0.033, 
  30., "tests performed", 2.0720147*^7, 1.2704207*^7, 8.01594*^6, 551704., 
  239482., 14.2, 8.71, 5.49, 1641., 36.57, 1.4593446*^8, 8.823, 39.6, 14.178, 
  9.393, 24765.954, 0.1, 431.297, 6.18, 23.4, 58.3, "", 8.05, 72.58, 0.824}, 
 {"RUS", "Europe", "Russia", "2021-05-06", 4.799872*^6, 7518., 8247.143, 
  110366., 344., 352., 32890.6, 51.516, 56.513, 756.271, 2.357, 2.412, 0.97, 
  "", "", "", "", "", "", "", "", 264152., 1.3089863*^8, 896.969, 1.81, 
  245118., 1.68, 0.034, 29.7, "tests performed", 2.1177713*^7, 1.2893563*^7, 
  8.28415*^6, 457566., 236265., 14.51, 8.84, 5.68, 1619., 36.57, 
  1.4593446*^8, 8.823, 39.6, 14.178, 9.393, 24765.954, 0.1, 431.297, 6.18, 
  23.4, 58.3, "", 8.05, 72.58, 0.824}, {"RUS", "Europe", "Russia", 
  "2021-05-07", 4.808133*^6, 8261., 8196.857, 110735., 369., 349.286, 
  32947.208, 56.608, 56.168, 758.8, 2.529, 2.393, 0.97, "", "", "", "", "", 
  "", "", "", 277929., 1.31176559*^8, 898.873, 1.904, 237220., 1.626, 0.035, 
  28.9, "tests performed", 2.1296747*^7, 1.2940465*^7, 8.356282*^6, 119034., 
  208908., 14.59, 8.87, 5.73, 1432., 36.57, 1.4593446*^8, 8.823, 39.6, 
  14.178, 9.393, 24765.954, 0.1, 431.297, 6.18, 23.4, 58.3, "", 8.05, 72.58, 
  0.824}, {"RUS", "Europe", "Russia", "2021-05-08", 4.816331*^6, 8198., 
  8061.286, 111097., 362., 346., 33003.384, 56.176, 55.239, 761.28, 2.481, 
  2.371, 0.98, "", "", "", "", "", "", "", "", 296159., 1.31472718*^8, 
  900.902, 2.029, 231926., 1.589, 0.035, 28.8, "tests performed", 
  2.1597074*^7, 1.3056228*^7, 8.540846*^6, 300327., 237525., 14.8, 8.95, 
  5.85, 1628., 36.57, 1.4593446*^8, 8.823, 39.6, 14.178, 9.393, 24765.954, 
  0.1, 431.297, 6.18, 23.4, 58.3, "", 8.05, 72.58, 0.824}, 
 {"RUS", "Europe", "Russia", "2021-05-09", 4.824621*^6, 8290., 8020.714, 
  111425., 328., 344.857, 33060.19, 56.806, 54.961, 763.528, 2.248, 2.363, 
  0.99, "", "", "", "", "", "", "", "", 258282., 1.31731*^8, 902.672, 1.77, 
  235094., 1.611, 0.034, 29.3, "tests performed", "", "", "", "", 231551., 
  "", "", "", 1587., 36.57, 1.4593446*^8, 8.823, 39.6, 14.178, 9.393, 
  24765.954, 0.1, 431.297, 6.18, 23.4, 58.3, "", 8.05, 72.58, 0.824}, 
 {"RUS", "Europe", "Russia", "2021-05-10", 4.832959*^6, 8338., 8016.429, 
  111740., 315., 342.714, 33117.325, 57.135, 54.932, 765.686, 2.159, 2.348, 
  1., "", "", "", "", "", "", "", "", 193338., 1.31924338*^8, 903.997, 1.325, 
  240801., 1.65, 0.033, 30., "tests performed", 2.1786131*^7, 1.3165465*^7, 
  8.620666*^6, "", 239368., 14.93, 9.02, 5.91, 1640., 36.57, 1.4593446*^8, 
  8.823, 39.6, 14.178, 9.393, 24765.954, 0.1, 431.297, 6.18, 23.4, 58.3, "", 
  8.05, 72.58, 0.824}, {"RUS", "Europe", "Russia", "2021-05-11", 4.840948*^6, 
  7989., 8064.429, 112063., 323., 341.857, 33172.069, 54.744, 55.261, 767.9, 
  2.213, 2.343, 1.01, "", "", "", "", "", "", "", "", 210132., 1.3213447*^8, 
  905.437, 1.44, 245918., 1.685, 0.033, 30.5, "tests performed", 
  2.1844382*^7, 1.3205698*^7, 8.638684*^6, 58251., 239420., 14.97, 9.05, 
  5.92, 1641., 36.57, 1.4593446*^8, 8.823, 39.6, 14.178, 9.393, 24765.954, 
  0.1, 431.297, 6.18, 23.4, 58.3, "", 8.05, 72.58, 0.824}, 
 {"RUS", "Europe", "Russia", "2021-05-12", 4.849044*^6, 8096., 8098.571, 
  112410., 347., 341.143, 33227.546, 55.477, 55.495, 770.277, 2.378, 2.338, 
  1.01, "", "", "", "", "", "", "", "", 270613., 1.32405083*^8, 907.291, 
  1.854, 252944., 1.733, 0.032, 31.2, "tests performed", 2.2575945*^7, 
  1.3566658*^7, 9.009287*^6, 731563., 265114., 15.47, 9.3, 6.17, 1817., 
  36.57, 1.4593446*^8, 8.823, 39.6, 14.178, 9.393, 24765.954, 0.1, 431.297, 
  6.18, 23.4, 58.3, "", 8.05, 72.58, 0.824}, {"RUS", "Europe", "Russia", 
  "2021-05-13", 4.857303*^6, 8259., 8204.429, 112795., 385., 347., 33284.14, 
  56.594, 56.22, 772.915, 2.638, 2.378, 1.02, "", "", "", "", "", "", "", "", 
  369841., 1.32774924*^8, 909.826, 2.534, 268042., 1.837, 0.031, 32.7, 
  "tests performed", 2.2782931*^7, 1.3653498*^7, 9.129433*^6, 206986., 
  229317., 15.61, 9.36, 6.26, 1571., 36.57, 1.4593446*^8, 8.823, 39.6, 
  14.178, 9.393, 24765.954, 0.1, 431.297, 6.18, 23.4, 58.3, "", 8.05, 72.58, 
  0.824}, {"RUS", "Europe", "Russia", "2021-05-14", 4.866641*^6, 9338., 
  8358.286, 113182., 387., 349.571, 33348.128, 63.988, 57.274, 775.567, 
  2.652, 2.395, 1.02, "", "", "", "", "", "", "", "", 361657., 1.33136581*^8, 
  912.304, 2.478, 280003., 1.919, 0.03, 33.5, "tests performed", 
  2.3292045*^7, 1.3856566*^7, 9.435479*^6, 509114., 285043., 15.96, 9.5, 
  6.47, 1953., 36.57, 1.4593446*^8, 8.823, 39.6, 14.178, 9.393, 24765.954, 
  0.1, 431.297, 6.18, 23.4, 58.3, "", 8.05, 72.58, 0.824}, 
 {"RUS", "Europe", "Russia", "2021-05-15", 4.875308*^6, 8667., 8425.286, 
  113541., 359., 349.143, 33407.517, 59.39, 57.733, 778.027, 2.46, 2.392, 
  1.02, "", "", "", "", "", "", "", "", 374100., 1.33510681*^8, 914.867, 
  2.563, 291138., 1.995, 0.029, 34.6, "tests performed", 2.3858201*^7, 
  1.4265642*^7, 9.592559*^6, 566156., 323018., 16.35, 9.78, 6.57, 2213., 
  36.57, 1.4593446*^8, 8.823, 39.6, 14.178, 9.393, 24765.954, 0.1, 431.297, 
  6.18, 23.4, 58.3, "", 8.05, 72.58, 0.824}, {"RUS", "Europe", "Russia", 
  "2021-05-16", 4.883734*^6, 8426., 8444.714, 113927., 386., 357.429, 
  33465.256, 57.738, 57.866, 780.672, 2.645, 2.449, 1.02, "", "", "", "", "", 
  "", "", "", 308461., 1.33819142*^8, 916.981, 2.114, 298306., 2.044, 0.028, 
  35.3, "tests performed", 2.3970334*^7, 1.4313416*^7, 9.656918*^6, 112133., 
  325533., 16.43, 9.81, 6.62, 2231., 36.57, 1.4593446*^8, 8.823, 39.6, 
  14.178, 9.393, 24765.954, 0.1, 431.297, 6.18, 23.4, 58.3, "", 8.05, 72.58, 
  0.824}, {"RUS", "Europe", "Russia", "2021-05-17", 4.892938*^6, 9204., 
  8568.429, 114263., 336., 360.429, 33528.325, 63.069, 58.714, 782.975, 
  2.302, 2.47, 1.02, "", "", "", "", "", "", "", "", 213134., 1.34032276*^8, 
  918.442, 1.46, 301134., 2.063, 0.028, 35.1, "tests performed", 
  2.4087535*^7, 1.4361832*^7, 9.725703*^6, 117201., 328772., 16.51, 9.84, 
  6.66, 2253., 36.57, 1.4593446*^8, 8.823, 39.6, 14.178, 9.393, 24765.954, 
  0.1, 431.297, 6.18, 23.4, 58.3, "", 8.05, 72.58, 0.824}, 
 {"RUS", "Europe", "Russia", "2021-05-18", 4.900995*^6, 8057., 8578.143, 
  114619., 356., 365.143, 33583.535, 55.21, 58.781, 785.414, 2.439, 2.502, 
  1.02, "", "", "", "", "", "", "", "", 276580., 1.34308856*^8, 920.337, 
  1.895, 310627., 2.129, 0.028, 36.2, "tests performed", 2.4519227*^7, 
  1.4592957*^7, 9.92627*^6, 431692., 382121., 16.8, 10., 6.8, 2618., 36.57, 
  1.4593446*^8, 8.823, 39.6, 14.178, 9.393, 24765.954, 0.1, 431.297, 6.18, 
  23.4, 58.3, "", 8.05, 72.58, 0.824}, {"RUS", "Europe", "Russia", 
  "2021-05-19", 4.908794*^6, 7799., 8535.714, 115003., 384., 370.429, 
  33636.976, 53.442, 58.49, 788.046, 2.631, 2.538, 1.01, "", "", "", "", "", 
  "", "", "", 337162., 1.34646018*^8, 922.647, 2.31, 320134., 2.194, 0.027, 
  37.5, "tests performed", 2.4862902*^7, 1.471807*^7, 1.0144832*^7, 343675., 
  326708., 17.04, 10.09, 6.95, 2239., 36.57, 1.4593446*^8, 8.823, 39.6, 
  14.178, 9.393, 24765.954, 0.1, 431.297, 6.18, 23.4, 58.3, "", 8.05, 72.58, 
  0.824}, {"RUS", "Europe", "Russia", "2021-05-20", 4.917906*^6, 9112., 
  8657.571, 115393., 390., 371.143, 33699.415, 62.439, 59.325, 790.718, 
  2.672, 2.543, 1.01, "", "", "", "", "", "", "", "", 358989., 1.35005007*^8, 
  925.107, 2.46, 318583., 2.183, 0.027, 36.8, "tests performed", 
  2.5166959*^7, 1.4888987*^7, 1.0277972*^7, 304057., 340575., 17.25, 10.2, 
  7.04, 2334., 36.57, 1.4593446*^8, 8.823, 39.6, 14.178, 9.393, 24765.954, 
  0.1, 431.297, 6.18, 23.4, 58.3, "", 8.05, 72.58, 0.824}, 
 {"RUS", "Europe", "Russia", "2021-05-21", 4.926717*^6, 8811., 8582.286, 
  115764., 371., 368.857, 33759.792, 60.376, 58.809, 793.26, 2.542, 2.528, 
  1.01, "", "", "", "", "", "", "", "", 334880., 1.35339887*^8, 927.402, 
  2.295, 314758., 2.157, 0.027, 36.7, "tests performed", 2.5468057*^7, 
  1.5031015*^7, 1.0437042*^7, 301098., 310859., 17.45, 10.3, 7.15, 2130., "", 
  1.4593446*^8, 8.823, 39.6, 14.178, 9.393, 24765.954, 0.1, 431.297, 6.18, 
  23.4, 58.3, "", 8.05, 72.58, 0.824}, {"RUS", "Europe", "Russia", 
  "2021-05-22", 4.935302*^6, 8585., 8570.571, 116144., 380., 371.857, 
  33818.62, 58.828, 58.729, 795.864, 2.604, 2.548, 1.01, "", "", "", "", "", 
  "", "", "", 360270., 1.35700157*^8, 929.871, 2.469, 312782., 2.143, 0.027, 
  36.5, "tests performed", 2.641972*^7, 1.5325919*^7, 1.1093801*^7, 951663., 
  365931., 18.1, 10.5, 7.6, 2508., "", 1.4593446*^8, 8.823, 39.6, 14.178, 
  9.393, 24765.954, 0.1, 431.297, 6.18, 23.4, 58.3, "", 8.05, 72.58, 0.824}, 
 {"RUS", "Europe", "Russia", "2021-05-23", 4.944129*^6, 8827., 8627.857, 
  116497., 353., 367.143, 33879.106, 60.486, 59.121, 798.283, 2.419, 2.516, 
  1.01, "", "", "", "", "", "", "", "", 289171., 1.35989328*^8, 931.852, 
  1.982, 310027., 2.124, 0.028, 35.9, "tests performed", 2.647251*^7, 
  1.5360666*^7, 1.1111844*^7, 52790., 357454., 18.14, 10.53, 7.61, 2449., "", 
  1.4593446*^8, 8.823, 39.6, 14.178, 9.393, 24765.954, 0.1, 431.297, 6.18, 
  23.4, 58.3, "", 8.05, 72.58, 0.824}, {"RUS", "Europe", "Russia", 
  "2021-05-24", 4.952412*^6, 8283., 8496.286, 116812., 315., 364.143, 
  33935.864, 56.758, 58.22, 800.442, 2.159, 2.495, 1.01, "", "", "", "", "", 
  "", "", "", 206525., 1.36195853*^8, 933.267, 1.415, 309082., 2.118, 0.027, 
  36.4, "tests performed", 2.6802324*^7, 1.5610238*^7, 1.1192086*^7, 329814., 
  387827., 18.37, 10.7, 7.67, 2658., "", 1.4593446*^8, 8.823, 39.6, 14.178, 
  9.393, 24765.954, 0.1, 431.297, 6.18, 23.4, 58.3, "", 8.05, 72.58, 0.824}, 
 {"RUS", "Europe", "Russia", "2021-05-25", 4.960174*^6, 7762., 8454.143, 
  117197., 385., 368.286, 33989.052, 53.188, 57.931, 803.08, 2.638, 2.524, 
  1.01, "", "", "", "", "", "", "", "", 271906., 1.36467759*^8, 935.13, 
  1.863, 308415., 2.113, 0.027, 36.5, "tests performed", 2.7026797*^7, 
  1.5768938*^7, 1.1257859*^7, 224473., 358224., 18.52, 10.81, 7.71, 2455., 
  "", 1.4593446*^8, 8.823, 39.6, 14.178, 9.393, 24765.954, 0.1, 431.297, 
  6.18, 23.4, 58.3, "", 8.05, 72.58, 0.824}, {"RUS", "Europe", "Russia", 
  "2021-05-26", 4.968421*^6, 8247., 8518.143, 117595., 398., 370.286, 
  34045.564, 56.512, 58.37, 805.807, 2.727, 2.537, 1.02, "", "", "", "", "", 
  "", "", "", 338866., 1.36806625*^8, 937.453, 2.322, 308658., 2.115, 0.028, 
  36.2, "tests performed", 2.7611859*^7, 1.6159658*^7, 1.1452201*^7, 585062., 
  392708., 18.92, 11.07, 7.85, 2691., "", 1.4593446*^8, 8.823, 39.6, 14.178, 
  9.393, 24765.954, 0.1, 431.297, 6.18, 23.4, 58.3, "", 8.05, 72.58, 0.824}, 
 {"RUS", "Europe", "Russia", "2021-05-27", 4.977332*^6, 8911., 8489.429, 
  117990., 395., 371., 34106.626, 61.062, 58.173, 808.514, 2.707, 2.542, 
  1.02, "", "", "", "", "", "", "", "", 374036., 1.37180661*^8, 940.016, 
  2.563, 310808., 2.13, 0.027, 36.6, "tests performed", 2.7739956*^7, 
  1.6225813*^7, 1.1514143*^7, 128097., 367571., 19.01, 11.12, 7.89, 2519., 
  "", 1.4593446*^8, 8.823, 39.6, 14.178, 9.393, 24765.954, 0.1, 431.297, 
  6.18, 23.4, 58.3, "", 8.05, 72.58, 0.824}, {"RUS", "Europe", "Russia", 
  "2021-05-28", 4.986458*^6, 9126., 8534.429, 118386., 396., 374.571, 
  34169.161, 62.535, 58.481, 811.227, 2.714, 2.567, 1.03, "", "", "", "", "", 
  "", "", "", 369782., 1.37550443*^8, 942.549, 2.534, 315794., 2.164, 0.027, 
  37., "tests performed", 2.8112894*^7, 1.6331436*^7, 1.1781458*^7, 372938., 
  377834., 19.26, 11.19, 8.07, 2589., "", 1.4593446*^8, 8.823, 39.6, 14.178, 
  9.393, 24765.954, 0.1, 431.297, 6.18, 23.4, 58.3, "", 8.05, 72.58, 0.824}, 
 {"RUS", "Europe", "Russia", "2021-05-29", 4.995613*^6, 9155., 8615.857, 
  118781., 395., 376.714, 34231.894, 62.734, 59.039, 813.934, 2.707, 2.581, 
  1.03, "", "", "", "", "", "", "", "", 382757., 1.379332*^8, 945.172, 2.623, 
  319006., 2.186, 0.027, 37., "tests performed", 2.8365082*^7, 1.6470154*^7, 
  1.1894928*^7, 252188., 277909., 19.44, 11.29, 8.15, 1904., "", 
  1.4593446*^8, 8.823, 39.6, 14.178, 9.393, 24765.954, 0.1, 431.297, 6.18, 
  23.4, 58.3, "", 8.05, 72.58, 0.824}, {"RUS", "Europe", "Russia", 
  "2021-05-30", 5.005171*^6, 9558., 8720.286, 119130., 349., 376.143, 
  34297.389, 65.495, 59.755, 816.325, 2.391, 2.577, 1.03, "", "", "", "", "", 
  "", "", "", 343516., 1.38276716*^8, 947.526, 2.354, 326770., 2.239, 0.027, 
  37.5, "tests performed", 2.8449552*^7, 1.6528341*^7, 1.1921211*^7, 84470., 
  282435., 19.49, 11.33, 8.17, 1935., "", 1.4593446*^8, 8.823, 39.6, 14.178, 
  9.393, 24765.954, 0.1, 431.297, 6.18, 23.4, 58.3, "", 8.05, 72.58, 0.824}, 
 {"RUS", "Europe", "Russia", "2021-05-31", 5.013512*^6, 8341., 8728.571, 
  119464., 334., 378.857, 34354.545, 57.156, 59.812, 818.614, 2.289, 2.596, 
  1.03, "", "", "", "", "", "", "", "", 271007., 1.38547723*^8, 949.383, 
  1.857, 335981., 2.302, 0.026, 38.5, "tests performed", 2.8501637*^7, 
  1.657637*^7, 1.1925267*^7, 52085., 242759., 19.53, 11.36, 8.17, 1663., "", 
  1.4593446*^8, 8.823, 39.6, 14.178, 9.393, 24765.954, 0.1, 431.297, 6.18, 
  23.4, 58.3, "", 8.05, 72.58, 0.824}, {"RUS", "Europe", "Russia", 
  "2021-06-01", 5.022881*^6, 9369., 8958.143, 119830., 366., 376.143, 
  34418.745, 64.2, 61.385, 821.122, 2.508, 2.577, 1.03, "", "", "", "", "", 
  "", "", "", 305567., 1.3885329*^8, 951.477, 2.094, 340790., 2.335, 0.026, 
  38., "tests performed", 2.9325191*^7, 1.6708973*^7, 1.2616218*^7, 823554., 
  328342., 20.09, 11.45, 8.65, 2250., "", 1.4593446*^8, 8.823, 39.6, 14.178, 
  9.393, 24765.954, 0.1, 431.297, 6.18, 23.4, 58.3, "", 8.05, 72.58, 0.824}, 
 {"RUS", "Europe", "Russia", "2021-06-02", 5.031583*^6, 8702., 9023.143, 
  120217., 387., 374.571, 34478.375, 59.63, 61.83, 823.774, 2.652, 2.567, 
  1.02, "", "", "", "", "", "", "", "", 351336., 1.39204626*^8, 953.885, 
  2.407, 342572., 2.347, 0.026, 38., "tests performed", 2.979297*^7, 
  1.6995885*^7, 1.2797085*^7, 467779., 311587., 20.42, 11.65, 8.77, 2135., 
  "", 1.4593446*^8, 8.823, 39.6, 14.178, 9.393, 24765.954, 0.1, 431.297, 
  6.18, 23.4, 58.3, "", 8.05, 72.58, 0.824}, {"RUS", "Europe", "Russia", 
  "2021-06-03", 5.04039*^6, 8807., 9008.286, 120604., 387., 373.429, 
  34538.724, 60.349, 61.728, 826.426, 2.652, 2.559, 1.01, "", "", "", "", "", 
  "", "", "", 392952., 1.39597578*^8, 956.577, 2.693, 345274., 2.366, 0.026, 
  38.3, "tests performed", 3.000153*^7, 1.7136365*^7, 1.2865165*^7, 208560., 
  323082., 20.56, 11.74, 8.82, 2214., "", 1.4593446*^8, 8.823, 39.6, 14.178, 
  9.393, 24765.954, 0.1, 431.297, 6.18, 23.4, 58.3, "", 8.05, 72.58, 0.824}, 
 {"RUS", "Europe", "Russia", "2021-06-04", 5.04921*^6, 8820., 8964.571, 
  120974., 370., 369.714, 34599.162, 60.438, 61.429, 828.961, 2.535, 2.533, 
  1., "", "", "", "", "", "", "", "", 381348., 1.39978926*^8, 959.19, 2.613, 
  346926., 2.377, 0.026, 38.7, "tests performed", 3.050166*^7, 1.7426711*^7, 
  1.3074949*^7, 500130., 341252., 20.9, 11.94, 8.96, 2338., "", 1.4593446*^8, 
  8.823, 39.6, 14.178, 9.393, 24765.954, 0.1, 431.297, 6.18, 23.4, 58.3, "", 
  8.05, 72.58, 0.824}, {"RUS", "Europe", "Russia", "2021-06-05", 5.058221*^6, 
  9011., 8944., 121365., 391., 369.143, 34660.909, 61.747, 61.288, 831.64, 
  2.679, 2.53, 1., "", "", "", "", "", "", "", "", 483099., 1.40462025*^8, 
  962.501, 3.31, 361261., 2.476, 0.025, 40.4, "tests performed", 
  3.0606544*^7, 1.7490525*^7, 1.3116019*^7, 104884., 320209., 20.97, 11.99, 
  8.99, 2194., "", 1.4593446*^8, 8.823, 39.6, 14.178, 9.393, 24765.954, 0.1, 
  431.297, 6.18, 23.4, 58.3, "", 8.05, 72.58, 0.824}, 
 {"RUS", "Europe", "Russia", "2021-06-06", 5.067246*^6, 9025., 8867.857, 
  121711., 346., 368.714, 34722.752, 61.843, 60.766, 834.011, 2.371, 2.527, 
  1., "", "", "", "", "", "", "", "", 188415., 1.4065044*^8, 963.792, 1.291, 
  339103., 2.324, 0.026, 38.2, "tests performed", 3.070805*^7, 1.7556908*^7, 
  1.3151142*^7, 101506., 322643., 21.04, 12.03, 9.01, 2211., "", 
  1.4593446*^8, 8.823, 39.6, 14.178, 9.393, 24765.954, 0.1, 431.297, 6.18, 
  23.4, 58.3, "", 8.05, 72.58, 0.824}, {"RUS", "Europe", "Russia", 
  "2021-06-07", 5.076543*^6, 9297., 9004.429, 122037., 326., 367.571, 
  34786.458, 63.707, 61.702, 836.245, 2.234, 2.519, "", "", "", "", "", "", 
  "", "", "", 224825., 1.40875265*^8, 965.332, 1.541, 332506., 2.278, 0.027, 
  36.9, "tests performed", 3.1050172*^7, 1.7673241*^7, 1.3376931*^7, 342122., 
  364076., 21.28, 12.11, 9.17, 2495., "", 1.4593446*^8, 8.823, 39.6, 14.178, 
  9.393, 24765.954, 0.1, 431.297, 6.18, 23.4, 58.3, "", 8.05, 72.58, 0.824}, 
 {"RWA", "Africa", "Rwanda", "2020-03-14", 1., 1., "", "", "", "", 0.077, 
  0.077, "", "", "", "", "", "", "", "", "", "", "", "", "", "", "", "", "", 
  "", "", "", "", "", "", "", "", "", "", "", "", "", "", 30.09, 
  1.2952209*^7, 494.869, 20.3, 2.974, 1.642, 1854.211, 56., 191.375, 4.28, 
  4.7, 21., 4.617, "", 69.02, 0.543}, {"RWA", "Africa", "Rwanda", 
  "2020-03-15", 1., 0., "", "", "", "", 0.077, 0., "", "", "", "", "", "", 
  "", "", "", "", "", "", "", "", "", "", "", "", "", "", "", "", "", "", "", 
  "", "", "", "", "", "", 30.09, 1.2952209*^7, 494.869, 20.3, 2.974, 1.642, 
  1854.211, 56., 191.375, 4.28, 4.7, 21., 4.617, "", 69.02, 0.543}, 
 {"RWA", "Africa", "Rwanda", "2020-03-16", 5., 4., "", "", "", "", 0.386, 
  0.309, "", "", "", "", "", "", "", "", "", "", "", "", "", "", "", "", "", 
  "", "", "", "", "", "", "", "", "", "", "", "", "", "", 41.2, 1.2952209*^7, 
  494.869, 20.3, 2.974, 1.642, 1854.211, 56., 191.375, 4.28, 4.7, 21., 4.617, 
  "", 69.02, 0.543}, {"RWA", "Africa", "Rwanda", "2020-03-17", 7., 2., "", 
  "", "", "", 0.54, 0.154, "", "", "", "", "", "", "", "", "", "", "", "", 
  "", "", "", "", "", "", "", "", "", "", "", "", "", "", "", "", "", "", "", 
  41.2, 1.2952209*^7, 494.869, 20.3, 2.974, 1.642, 1854.211, 56., 191.375, 
  4.28, 4.7, 21., 4.617, "", 69.02, 0.543}, {"RWA", "Africa", "Rwanda", 
  "2020-03-18", 8., 1., "", "", "", "", 0.618, 0.077, "", "", "", "", "", "", 
  "", "", "", "", "", "", "", "", "", "", "", "", "", "", "", "", "", "", "", 
  "", "", "", "", "", "", 41.2, 1.2952209*^7, 494.869, 20.3, 2.974, 1.642, 
  1854.211, 56., 191.375, 4.28, 4.7, 21., 4.617, "", 69.02, 0.543}, 
 {"RWA", "Africa", "Rwanda", "2020-03-19", 8., 0., 1.143, "", "", 0., 0.618, 
  0., 0.088, "", "", 0., "", "", "", "", "", "", "", "", "", "", "", "", "", 
  "", "", "", "", "", "", "", "", "", "", "", "", "", "", 41.2, 1.2952209*^7, 
  494.869, 20.3, 2.974, 1.642, 1854.211, 56., 191.375, 4.28, 4.7, 21., 4.617, 
  "", 69.02, 0.543}, {"RWA", "Africa", "Rwanda", "2020-03-20", 17., 9., 
  2.429, "", "", 0., 1.313, 0.695, 0.188, "", "", 0., "", "", "", "", "", "", 
  "", "", "", "", "", "", "", "", "", "", "", "", "", "", "", "", "", "", "", 
  "", "", 42.59, 1.2952209*^7, 494.869, 20.3, 2.974, 1.642, 1854.211, 56., 
  191.375, 4.28, 4.7, 21., 4.617, "", 69.02, 0.543}, 
 {"RWA", "Africa", "Rwanda", "2020-03-21", 17., 0., 2.286, "", "", 0., 1.313, 
  0., 0.176, "", "", 0., "", "", "", "", "", "", "", "", "", "", "", "", "", 
  "", "", "", "", "", "", "", "", "", "", "", "", "", "", 90.74, 
  1.2952209*^7, 494.869, 20.3, 2.974, 1.642, 1854.211, 56., 191.375, 4.28, 
  4.7, 21., 4.617, "", 69.02, 0.543}, {"RWA", "Africa", "Rwanda", 
  "2020-03-22", 19., 2., 2.571, "", "", 0., 1.467, 0.154, 0.199, "", "", 0., 
  "", "", "", "", "", "", "", "", "", "", "", "", "", "", "", "", "", "", "", 
  "", "", "", "", "", "", "", "", 90.74, 1.2952209*^7, 494.869, 20.3, 2.974, 
  1.642, 1854.211, 56., 191.375, 4.28, 4.7, 21., 4.617, "", 69.02, 0.543}, 
 {"RWA", "Africa", "Rwanda", "2020-03-23", 36., 17., 4.429, "", "", 0., 
  2.779, 1.313, 0.342, "", "", 0., "", "", "", "", "", "", "", "", "", "", 
  "", "", "", "", "", "", "", "", "", "", "", "", "", "", "", "", "", 90.74, 
  1.2952209*^7, 494.869, 20.3, 2.974, 1.642, 1854.211, 56., 191.375, 4.28, 
  4.7, 21., 4.617, "", 69.02, 0.543}, {"RWA", "Africa", "Rwanda", 
  "2020-03-24", 40., 4., 4.714, "", "", 0., 3.088, 0.309, 0.364, "", "", 0., 
  "", "", "", "", "", "", "", "", "", "", "", "", "", "", "", "", "", "", "", 
  "", "", "", "", "", "", "", "", 90.74, 1.2952209*^7, 494.869, 20.3, 2.974, 
  1.642, 1854.211, 56., 191.375, 4.28, 4.7, 21., 4.617, "", 69.02, 0.543}, 
 {"RWA", "Africa", "Rwanda", "2020-03-25", 41., 1., 4.714, "", "", 0., 3.165, 
  0.077, 0.364, "", "", 0., "", "", "", "", "", "", "", "", "", "", "", "", 
  "", "", "", "", "", "", "", "", "", "", "", "", "", "", "", 90.74, 
  1.2952209*^7, 494.869, 20.3, 2.974, 1.642, 1854.211, 56., 191.375, 4.28, 
  4.7, 21., 4.617, "", 69.02, 0.543}, {"RWA", "Africa", "Rwanda", 
  "2020-03-26", 50., 9., 6., "", "", 0., 3.86, 0.695, 0.463, "", "", 0., "", 
  "", "", "", "", "", "", "", "", "", "", "", "", "", "", "", "", "", "", "", 
  "", "", "", "", "", "", "", 90.74, 1.2952209*^7, 494.869, 20.3, 2.974, 
  1.642, 1854.211, 56., 191.375, 4.28, 4.7, 21., 4.617, "", 69.02, 0.543}, 
 {"RWA", "Africa", "Rwanda", "2020-03-27", 54., 4., 5.286, "", "", 0., 4.169, 
  0.309, 0.408, "", "", 0., "", "", "", "", "", "", "", "", "", "", "", "", 
  "", "", "", "", "", "", "", "", "", "", "", "", "", "", "", 90.74, 
  1.2952209*^7, 494.869, 20.3, 2.974, 1.642, 1854.211, 56., 191.375, 4.28, 
  4.7, 21., 4.617, "", 69.02, 0.543}, {"RWA", "Africa", "Rwanda", 
  "2020-03-28", 60., 6., 6.143, "", "", 0., 4.632, 0.463, 0.474, "", "", 0., 
  "", "", "", "", "", "", "", "", "", "", "", "", "", "", "", "", "", "", "", 
  "", "", "", "", "", "", "", "", 90.74, 1.2952209*^7, 494.869, 20.3, 2.974, 
  1.642, 1854.211, 56., 191.375, 4.28, 4.7, 21., 4.617, "", 69.02, 0.543}, 
 {"RWA", "Africa", "Rwanda", "2020-03-29", 70., 10., 7.286, "", "", 0., 
  5.404, 0.772, 0.563, "", "", 0., "", "", "", "", "", "", "", "", "", "", 
  "", "", "", "", "", "", "", "", "", "", "", "", "", "", "", "", "", 90.74, 
  1.2952209*^7, 494.869, 20.3, 2.974, 1.642, 1854.211, 56., 191.375, 4.28, 
  4.7, 21., 4.617, "", 69.02, 0.543}, {"RWA", "Africa", "Rwanda", 
  "2020-03-30", 70., 0., 4.857, "", "", 0., 5.404, 0., 0.375, "", "", 0., "", 
  "", "", "", "", "", "", "", "", "", "", "", "", "", "", "", "", "", "", "", 
  "", "", "", "", "", "", "", 90.74, 1.2952209*^7, 494.869, 20.3, 2.974, 
  1.642, 1854.211, 56., 191.375, 4.28, 4.7, 21., 4.617, "", 69.02, 0.543}, 
 {"RWA", "Africa", "Rwanda", "2020-03-31", 75., 5., 5., "", "", 0., 5.791, 
  0.386, 0.386, "", "", 0., "", "", "", "", "", "", "", "", "", "", "", "", 
  "", "", "", "", "", "", "", "", "", "", "", "", "", "", "", 90.74, 
  1.2952209*^7, 494.869, 20.3, 2.974, 1.642, 1854.211, 56., 191.375, 4.28, 
  4.7, 21., 4.617, "", 69.02, 0.543}, {"RWA", "Africa", "Rwanda", 
  "2020-04-01", 82., 7., 5.857, "", "", 0., 6.331, 0.54, 0.452, "", "", 0., 
  "", "", "", "", "", "", "", "", "", "", "", "", "", "", "", "", "", "", "", 
  "", "", "", "", "", "", "", "", 90.74, 1.2952209*^7, 494.869, 20.3, 2.974, 
  1.642, 1854.211, 56., 191.375, 4.28, 4.7, 21., 4.617, "", 69.02, 0.543}, 
 {"RWA", "Africa", "Rwanda", "2020-04-02", 84., 2., 4.857, "", "", 0., 6.485, 
  0.154, 0.375, "", "", 0., "", "", "", "", "", "", "", "", "", "", "", "", 
  "", "", "", "", "", "", "", "", "", "", "", "", "", "", "", 90.74, 
  1.2952209*^7, 494.869, 20.3, 2.974, 1.642, 1854.211, 56., 191.375, 4.28, 
  4.7, 21., 4.617, "", 69.02, 0.543}, {"RWA", "Africa", "Rwanda", 
  "2020-04-03", 89., 5., 5., "", "", 0., 6.871, 0.386, 0.386, "", "", 0., "", 
  "", "", "", "", "", "", "", "", "", "", "", "", "", "", "", "", "", "", "", 
  "", "", "", "", "", "", "", 90.74, 1.2952209*^7, 494.869, 20.3, 2.974, 
  1.642, 1854.211, 56., 191.375, 4.28, 4.7, 21., 4.617, "", 69.02, 0.543}, 
 {"RWA", "Africa", "Rwanda", "2020-04-04", 102., 13., 6., "", "", 0., 7.875, 
  1.004, 0.463, "", "", 0., "", "", "", "", "", "", "", "", "", "", "", "", 
  "", "", "", "", "", "", "", "", "", "", "", "", "", "", "", 90.74, 
  1.2952209*^7, 494.869, 20.3, 2.974, 1.642, 1854.211, 56., 191.375, 4.28, 
  4.7, 21., 4.617, "", 69.02, 0.543}, {"RWA", "Africa", "Rwanda", 
  "2020-04-05", 104., 2., 4.857, "", "", 0., 8.03, 0.154, 0.375, "", "", 0., 
  0.44, "", "", "", "", "", "", "", "", "", "", "", "", "", "", "", "", "", 
  "", "", "", "", "", "", "", "", "", 90.74, 1.2952209*^7, 494.869, 20.3, 
  2.974, 1.642, 1854.211, 56., 191.375, 4.28, 4.7, 21., 4.617, "", 69.02, 
  0.543}, {"RWA", "Africa", "Rwanda", "2020-04-06", 105., 1., 5., "", "", 0., 
  8.107, 0.077, 0.386, "", "", 0., 0.43, "", "", "", "", "", "", "", "", "", 
  "", "", "", "", "", "", "", "", "", "", "", "", "", "", "", "", "", 90.74, 
  1.2952209*^7, 494.869, 20.3, 2.974, 1.642, 1854.211, 56., 191.375, 4.28, 
  4.7, 21., 4.617, "", 69.02, 0.543}, {"RWA", "Africa", "Rwanda", 
  "2020-04-07", 105., 0., 4.286, "", "", 0., 8.107, 0., 0.331, "", "", 0., 
  0.43, "", "", "", "", "", "", "", "", "", 6507., 0.502, "", "", "", "", "", 
  "samples tested", "", "", "", "", "", "", "", "", "", 90.74, 1.2952209*^7, 
  494.869, 20.3, 2.974, 1.642, 1854.211, 56., 191.375, 4.28, 4.7, 21., 4.617, 
  "", 69.02, 0.543}, {"RWA", "Africa", "Rwanda", "2020-04-08", 110., 5., 4., 
  "", "", 0., 8.493, 0.386, 0.309, "", "", 0., 0.45, "", "", "", "", "", "", 
  "", "", 772., 7279., 0.562, 0.06, "", "", "", "", "samples tested", "", "", 
  "", "", "", "", "", "", "", 90.74, 1.2952209*^7, 494.869, 20.3, 2.974, 
  1.642, 1854.211, 56., 191.375, 4.28, 4.7, 21., 4.617, "", 69.02, 0.543}, 
 {"RWA", "Africa", "Rwanda", "2020-04-09", 110., 0., 3.714, "", "", 0., 
  8.493, 0., 0.287, "", "", 0., 0.48, "", "", "", "", "", "", "", "", 720., 
  7999., 0.618, 0.056, "", "", "", "", "samples tested", "", "", "", "", "", 
  "", "", "", "", 90.74, 1.2952209*^7, 494.869, 20.3, 2.974, 1.642, 1854.211, 
  56., 191.375, 4.28, 4.7, 21., 4.617, "", 69.02, 0.543}, 
 {"RWA", "Africa", "Rwanda", "2020-04-10", 118., 8., 4.143, "", "", 0., 9.11, 
  0.618, 0.32, "", "", 0., 0.51, "", "", "", "", "", "", "", "", 1036., 
  9035., 0.698, 0.08, "", "", "", "", "samples tested", "", "", "", "", "", 
  "", "", "", "", 90.74, 1.2952209*^7, 494.869, 20.3, 2.974, 1.642, 1854.211, 
  56., 191.375, 4.28, 4.7, 21., 4.617, "", 69.02, 0.543}, 
 {"RWA", "Africa", "Rwanda", "2020-04-11", 120., 2., 2.571, "", "", 0., 
  9.265, 0.154, 0.199, "", "", 0., 0.52, "", "", "", "", "", "", "", "", 
  842., 9877., 0.763, 0.065, "", "", "", "", "samples tested", "", "", "", 
  "", "", "", "", "", "", 90.74, 1.2952209*^7, 494.869, 20.3, 2.974, 1.642, 
  1854.211, 56., 191.375, 4.28, 4.7, 21., 4.617, "", 69.02, 0.543}, 
 {"RWA", "Africa", "Rwanda", "2020-04-12", 126., 6., 3.143, "", "", 0., 
  9.728, 0.463, 0.243, "", "", 0., 0.54, "", "", "", "", "", "", "", "", 
  1160., 11037., 0.852, 0.09, "", "", "", "", "samples tested", "", "", "", 
  "", "", "", "", "", "", 90.74, 1.2952209*^7, 494.869, 20.3, 2.974, 1.642, 
  1854.211, 56., 191.375, 4.28, 4.7, 21., 4.617, "", 69.02, 0.543}, 
 {"RWA", "Africa", "Rwanda", "2020-04-13", 127., 1., 3.143, "", "", 0., 
  9.805, 0.077, 0.243, "", "", 0., 0.55, "", "", "", "", "", "", "", "", 
  901., 11938., 0.922, 0.07, "", "", "", "", "samples tested", "", "", "", 
  "", "", "", "", "", "", 90.74, 1.2952209*^7, 494.869, 20.3, 2.974, 1.642, 
  1854.211, 56., 191.375, 4.28, 4.7, 21., 4.617, "", 69.02, 0.543}, 
 {"RWA", "Africa", "Rwanda", "2020-04-14", 134., 7., 4.143, "", "", 0., 
  10.346, 0.54, 0.32, "", "", 0., 0.58, "", "", "", "", "", "", "", "", 983., 
  12921., 0.998, 0.076, 916., 0.071, 0.005, 221.1, "samples tested", "", "", 
  "", "", "", "", "", "", "", 90.74, 1.2952209*^7, 494.869, 20.3, 2.974, 
  1.642, 1854.211, 56., 191.375, 4.28, 4.7, 21., 4.617, "", 69.02, 0.543}, 
 {"RWA", "Africa", "Rwanda", "2020-04-15", 136., 2., 3.714, "", "", 0., 10.5, 
  0.154, 0.287, "", "", 0., 0.59, "", "", "", "", "", "", "", "", 923., 
  13844., 1.069, 0.071, 938., 0.072, 0.004, 252.6, "samples tested", "", "", 
  "", "", "", "", "", "", "", 90.74, 1.2952209*^7, 494.869, 20.3, 2.974, 
  1.642, 1854.211, 56., 191.375, 4.28, 4.7, 21., 4.617, "", 69.02, 0.543}, 
 {"RWA", "Africa", "Rwanda", "2020-04-16", 138., 2., 4., "", "", 0., 10.655, 
  0.154, 0.309, "", "", 0., 0.6, "", "", "", "", "", "", "", "", 664., 
  14508., 1.12, 0.051, 930., 0.072, 0.004, 232.5, "samples tested", "", "", 
  "", "", "", "", "", "", "", 90.74, 1.2952209*^7, 494.869, 20.3, 2.974, 
  1.642, 1854.211, 56., 191.375, 4.28, 4.7, 21., 4.617, "", 69.02, 0.543}, 
 {"RWA", "Africa", "Rwanda", "2020-04-17", 143., 5., 3.571, "", "", 0., 
  11.041, 0.386, 0.276, "", "", 0., 0.62, "", "", "", "", "", "", "", "", 
  760., 15268., 1.179, 0.059, 890., 0.069, 0.004, 249.2, "samples tested", 
  "", "", "", "", "", "", "", "", "", 90.74, 1.2952209*^7, 494.869, 20.3, 
  2.974, 1.642, 1854.211, 56., 191.375, 4.28, 4.7, 21., 4.617, "", 69.02, 
  0.543}, {"RWA", "Africa", "Rwanda", "2020-04-18", 144., 1., 3.429, "", "", 
  0., 11.118, 0.077, 0.265, "", "", 0., 0.62, "", "", "", "", "", "", "", "", 
  712., 15980., 1.234, 0.055, 872., 0.067, 0.004, 254.3, "samples tested", 
  "", "", "", "", "", "", "", "", "", 90.74, 1.2952209*^7, 494.869, 20.3, 
  2.974, 1.642, 1854.211, 56., 191.375, 4.28, 4.7, 21., 4.617, "", 69.02, 
  0.543}, {"RWA", "Africa", "Rwanda", "2020-04-19", 147., 3., 3., "", "", 0., 
  11.349, 0.232, 0.232, "", "", 0., 0.64, "", "", "", "", "", "", "", "", 
  722., 16702., 1.29, 0.056, 809., 0.062, 0.004, 269.7, "samples tested", "", 
  "", "", "", "", "", "", "", "", 90.74, 1.2952209*^7, 494.869, 20.3, 2.974, 
  1.642, 1854.211, 56., 191.375, 4.28, 4.7, 21., 4.617, "", 69.02, 0.543}, 
 {"RWA", "Africa", "Rwanda", "2020-04-20", 147., 0., 2.857, "", "", 0., 
  11.349, 0., 0.221, "", "", 0., 0.66, "", "", "", "", "", "", "", "", 1299., 
  18001., 1.39, 0.1, 866., 0.067, 0.003, 303.1, "samples tested", "", "", "", 
  "", "", "", "", "", "", 90.74, 1.2952209*^7, 494.869, 20.3, 2.974, 1.642, 
  1854.211, 56., 191.375, 4.28, 4.7, 21., 4.617, "", 69.02, 0.543}, 
 {"RWA", "Africa", "Rwanda", "2020-04-21", 150., 3., 2.286, "", "", 0., 
  11.581, 0.232, 0.176, "", "", 0., 0.72, "", "", "", "", "", "", "", "", 
  1449., 19450., 1.502, 0.112, 933., 0.072, 0.002, 408.1, "samples tested", 
  "", "", "", "", "", "", "", "", "", 90.74, 1.2952209*^7, 494.869, 20.3, 
  2.974, 1.642, 1854.211, 56., 191.375, 4.28, 4.7, 21., 4.617, "", 69.02, 
  0.543}, {"RWA", "Africa", "Rwanda", "2020-04-22", 153., 3., 2.429, "", "", 
  0., 11.813, 0.232, 0.188, "", "", 0., 0.77, "", "", "", "", "", "", "", "", 
  1038., 20488., 1.582, 0.08, 949., 0.073, 0.003, 390.7, "samples tested", 
  "", "", "", "", "", "", "", "", "", 90.74, 1.2952209*^7, 494.869, 20.3, 
  2.974, 1.642, 1854.211, 56., 191.375, 4.28, 4.7, 21., 4.617, "", 69.02, 
  0.543}, {"RWA", "Africa", "Rwanda", "2020-04-23", 154., 1., 2.286, "", "", 
  0., 11.89, 0.077, 0.176, "", "", 0., 0.82, "", "", "", "", "", "", "", "", 
  1343., 21831., 1.686, 0.104, 1046., 0.081, 0.002, 457.6, "samples tested", 
  "", "", "", "", "", "", "", "", "", 90.74, 1.2952209*^7, 494.869, 20.3, 
  2.974, 1.642, 1854.211, 56., 191.375, 4.28, 4.7, 21., 4.617, "", 69.02, 
  0.543}, {"RWA", "Africa", "Rwanda", "2020-04-24", 176., 22., 4.714, "", "", 
  0., 13.588, 1.699, 0.364, "", "", 0., 0.89, "", "", "", "", "", "", "", "", 
  1046., 22877., 1.766, 0.081, 1087., 0.084, 0.004, 230.6, "samples tested", 
  "", "", "", "", "", "", "", "", "", 90.74, 1.2952209*^7, 494.869, 20.3, 
  2.974, 1.642, 1854.211, 56., 191.375, 4.28, 4.7, 21., 4.617, "", 69.02, 
  0.543}, {"RWA", "Africa", "Rwanda", "2020-04-25", 183., 7., 5.571, "", "", 
  0., 14.129, 0.54, 0.43, "", "", 0., 0.96, "", "", "", "", "", "", "", "", 
  1275., 24152., 1.865, 0.098, 1167., 0.09, 0.005, 209.5, "samples tested", 
  "", "", "", "", "", "", "", "", "", 90.74, 1.2952209*^7, 494.869, 20.3, 
  2.974, 1.642, 1854.211, 56., 191.375, 4.28, 4.7, 21., 4.617, "", 69.02, 
  0.543}, {"RWA", "Africa", "Rwanda", "2020-04-26", 191., 8., 6.286, "", "", 
  0., 14.747, 0.618, 0.485, "", "", 0., 1.02, "", "", "", "", "", "", "", "", 
  1025., 25177., 1.944, 0.079, 1211., 0.093, 0.005, 192.7, "samples tested", 
  "", "", "", "", "", "", "", "", "", 90.74, 1.2952209*^7, 494.869, 20.3, 
  2.974, 1.642, 1854.211, 56., 191.375, 4.28, 4.7, 21., 4.617, "", 69.02, 
  0.543}, {"RWA", "Africa", "Rwanda", "2020-04-27", 207., 16., 8.571, "", "", 
  0., 15.982, 1.235, 0.662, "", "", 0., 1.06, "", "", "", "", "", "", "", "", 
  1214., 26391., 2.038, 0.094, 1199., 0.093, 0.007, 139.9, "samples tested", 
  "", "", "", "", "", "", "", "", "", 90.74, 1.2952209*^7, 494.869, 20.3, 
  2.974, 1.642, 1854.211, 56., 191.375, 4.28, 4.7, 21., 4.617, "", 69.02, 
  0.543}, {"RWA", "Africa", "Rwanda", "2020-04-28", 212., 5., 8.857, "", "", 
  0., 16.368, 0.386, 0.684, "", "", 0., 1.05, "", "", "", "", "", "", "", "", 
  1505., 27896., 2.154, 0.116, 1207., 0.093, 0.007, 136.3, "samples tested", 
  "", "", "", "", "", "", "", "", "", 90.74, 1.2952209*^7, 494.869, 20.3, 
  2.974, 1.642, 1854.211, 56., 191.375, 4.28, 4.7, 21., 4.617, "", 69.02, 
  0.543}, {"RWA", "Africa", "Rwanda", "2020-04-29", 225., 13., 10.286, "", 
  "", 0., 17.372, 1.004, 0.794, "", "", 0., 1.05, "", "", "", "", "", "", "", 
  "", 1705., 29601., 2.285, 0.132, 1302., 0.101, 0.008, 126.6, 
  "samples tested", "", "", "", "", "", "", "", "", "", 90.74, 1.2952209*^7, 
  494.869, 20.3, 2.974, 1.642, 1854.211, 56., 191.375, 4.28, 4.7, 21., 4.617, 
  "", 69.02, 0.543}, {"RWA", "Africa", "Rwanda", "2020-04-30", 243., 18., 
  12.714, "", "", 0., 18.761, 1.39, 0.982, "", "", 0., 1.03, "", "", "", "", 
  "", "", "", "", 1140., 30741., 2.373, 0.088, 1273., 0.098, 0.01, 100.1, 
  "samples tested", "", "", "", "", "", "", "", "", "", 90.74, 1.2952209*^7, 
  494.869, 20.3, 2.974, 1.642, 1854.211, 56., 191.375, 4.28, 4.7, 21., 4.617, 
  "", 69.02, 0.543}, {"RWA", "Africa", "Rwanda", "2020-05-01", 249., 6., 
  10.429, "", "", 0., 19.225, 0.463, 0.805, "", "", 0., 0.94, "", "", "", "", 
  "", "", "", "", 1365., 32106., 2.479, 0.105, 1318., 0.102, 0.008, 126.4, 
  "samples tested", "", "", "", "", "", "", "", "", "", 90.74, 1.2952209*^7, 
  494.869, 20.3, 2.974, 1.642, 1854.211, 56., 191.375, 4.28, 4.7, 21., 4.617, 
  "", 69.02, 0.543}, {"RWA", "Africa", "Rwanda", "2020-05-02", 255., 6., 
  10.286, "", "", 0., 19.688, 0.463, 0.794, "", "", 0., 0.86, "", "", "", "", 
  "", "", "", "", 1197., 33303., 2.571, 0.092, 1307., 0.101, 0.008, 127.1, 
  "samples tested", "", "", "", "", "", "", "", "", "", 90.74, 1.2952209*^7, 
  494.869, 20.3, 2.974, 1.642, 1854.211, 56., 191.375, 4.28, 4.7, 21., 4.617, 
  "", 69.02, 0.543}, {"RWA", "Africa", "Rwanda", "2020-05-03", 259., 4., 
  9.714, "", "", 0., 19.997, 0.309, 0.75, "", "", 0., 0.79, "", "", "", "", 
  "", "", "", "", 1047., 34350., 2.652, 0.081, 1310., 0.101, 0.007, 134.9, 
  "samples tested", "", "", "", "", "", "", "", "", "", 90.74, 1.2952209*^7, 
  494.869, 20.3, 2.974, 1.642, 1854.211, 56., 191.375, 4.28, 4.7, 21., 4.617, 
  "", 69.02, 0.543}, {"RWA", "Africa", "Rwanda", "2020-05-04", 261., 2., 
  7.714, "", "", 0., 20.151, 0.154, 0.596, "", "", 0., 0.74, "", "", "", "", 
  "", "", "", "", 746., 35096., 2.71, 0.058, 1244., 0.096, 0.006, 161.3, 
  "samples tested", "", "", "", "", "", "", "", "", "", 73.15, 1.2952209*^7, 
  494.869, 20.3, 2.974, 1.642, 1854.211, 56., 191.375, 4.28, 4.7, 21., 4.617, 
  "", 69.02, 0.543}, {"RWA", "Africa", "Rwanda", "2020-05-05", 261., 0., 7., 
  "", "", 0., 20.151, 0., 0.54, "", "", 0., 0.72, "", "", "", "", "", "", "", 
  "", 896., 35992., 2.779, 0.069, 1157., 0.089, 0.006, 165.3, 
  "samples tested", "", "", "", "", "", "", "", "", "", 73.15, 1.2952209*^7, 
  494.869, 20.3, 2.974, 1.642, 1854.211, 56., 191.375, 4.28, 4.7, 21., 4.617, 
  "", 69.02, 0.543}, {"RWA", "Africa", "Rwanda", "2020-05-06", 268., 7., 
  6.143, "", "", 0., 20.691, 0.54, 0.474, "", "", 0., 0.73, "", "", "", "", 
  "", "", "", "", 1323., 37315., 2.881, 0.102, 1102., 0.085, 0.006, 179.4, 
  "samples tested", "", "", "", "", "", "", "", "", "", 73.15, 1.2952209*^7, 
  494.869, 20.3, 2.974, 1.642, 1854.211, 56., 191.375, 4.28, 4.7, 21., 4.617, 
  "", 69.02, 0.543}, {"RWA", "Africa", "Rwanda", "2020-05-07", 271., 3., 4., 
  "", "", 0., 20.923, 0.232, 0.309, "", "", 0., 0.72, "", "", "", "", "", "", 
  "", "", 1519., 38834., 2.998, 0.117, 1156., 0.089, 0.003, 289., 
  "samples tested", "", "", "", "", "", "", "", "", "", 73.15, 1.2952209*^7, 
  494.869, 20.3, 2.974, 1.642, 1854.211, 56., 191.375, 4.28, 4.7, 21., 4.617, 
  "", 69.02, 0.543}, {"RWA", "Africa", "Rwanda", "2020-05-08", 273., 2., 
  3.429, "", "", 0., 21.077, 0.154, 0.265, "", "", 0., 0.72, "", "", "", "", 
  "", "", "", "", 1353., 40187., 3.103, 0.104, 1154., 0.089, 0.003, 336.5, 
  "samples tested", "", "", "", "", "", "", "", "", "", 73.15, 1.2952209*^7, 
  494.869, 20.3, 2.974, 1.642, 1854.211, 56., 191.375, 4.28, 4.7, 21., 4.617, 
  "", 69.02, 0.543}, {"RWA", "Africa", "Rwanda", "2020-05-09", 280., 7., 
  3.571, "", "", 0., 21.618, 0.54, 0.276, "", "", 0., 0.72, "", "", "", "", 
  "", "", "", "", 1198., 41385., 3.195, 0.092, 1155., 0.089, 0.003, 323.4, 
  "samples tested", "", "", "", "", "", "", "", "", "", 73.15, 1.2952209*^7, 
  494.869, 20.3, 2.974, 1.642, 1854.211, 56., 191.375, 4.28, 4.7, 21., 4.617, 
  "", 69.02, 0.543}, {"RWA", "Africa", "Rwanda", "2020-05-10", 284., 4., 
  3.571, "", "", 0., 21.927, 0.309, 0.276, "", "", 0., 0.69, "", "", "", "", 
  "", "", "", "", 1040., 42425., 3.276, 0.08, 1154., 0.089, 0.003, 323.2, 
  "samples tested", "", "", "", "", "", "", "", "", "", 73.15, 1.2952209*^7, 
  494.869, 20.3, 2.974, 1.642, 1854.211, 56., 191.375, 4.28, 4.7, 21., 4.617, 
  "", 69.02, 0.543}, {"RWA", "Africa", "Rwanda", "2020-05-11", 285., 1., 
  3.429, "", "", 0., 22.004, 0.077, 0.265, "", "", 0., 0.67, "", "", "", "", 
  "", "", "", "", 380., 42805., 3.305, 0.029, 1101., 0.085, 0.003, 321.1, 
  "samples tested", "", "", "", "", "", "", "", "", "", 73.15, 1.2952209*^7, 
  494.869, 20.3, 2.974, 1.642, 1854.211, 56., 191.375, 4.28, 4.7, 21., 4.617, 
  "", 69.02, 0.543}, {"RWA", "Africa", "Rwanda", "2020-05-12", 286., 1., 
  3.571, "", "", 0., 22.081, 0.077, 0.276, "", "", 0., 0.68, "", "", "", "", 
  "", "", "", "", 574., 43379., 3.349, 0.044, 1055., 0.081, 0.003, 295.4, 
  "samples tested", "", "", "", "", "", "", "", "", "", 73.15, 1.2952209*^7, 
  494.869, 20.3, 2.974, 1.642, 1854.211, 56., 191.375, 4.28, 4.7, 21., 4.617, 
  "", 69.02, 0.543}, {"RWA", "Africa", "Rwanda", "2020-05-13", 287., 1., 
  2.714, "", "", 0., 22.158, 0.077, 0.21, "", "", 0., 0.7, "", "", "", "", 
  "", "", "", "", 866., 44245., 3.416, 0.067, 990., 0.076, 0.003, 364.8, 
  "samples tested", "", "", "", "", "", "", "", "", "", 73.15, 1.2952209*^7, 
  494.869, 20.3, 2.974, 1.642, 1854.211, 56., 191.375, 4.28, 4.7, 21., 4.617, 
  "", 69.02, 0.543}, {"RWA", "Africa", "Rwanda", "2020-05-14", 287., 0., 
  2.286, "", "", 0., 22.158, 0., 0.176, "", "", 0., 0.76, "", "", "", "", "", 
  "", "", "", 895., 45140., 3.485, 0.069, 901., 0.07, 0.003, 394.1, 
  "samples tested", "", "", "", "", "", "", "", "", "", 73.15, 1.2952209*^7, 
  494.869, 20.3, 2.974, 1.642, 1854.211, 56., 191.375, 4.28, 4.7, 21., 4.617, 
  "", 69.02, 0.543}, {"RWA", "Africa", "Rwanda", "2020-05-15", 287., 0., 2., 
  "", "", 0., 22.158, 0., 0.154, "", "", 0., 0.84, "", "", "", "", "", "", 
  "", "", 1058., 46198., 3.567, 0.082, 859., 0.066, 0.002, 429.5, 
  "samples tested", "", "", "", "", "", "", "", "", "", 73.15, 1.2952209*^7, 
  494.869, 20.3, 2.974, 1.642, 1854.211, 56., 191.375, 4.28, 4.7, 21., 4.617, 
  "", 69.02, 0.543}, {"RWA", "Africa", "Rwanda", "2020-05-16", 289., 2., 
  1.286, "", "", 0., 22.313, 0.154, 0.099, "", "", 0., 0.94, "", "", "", "", 
  "", "", "", "", 2041., 48239., 3.724, 0.158, 979., 0.076, 0.001, 761.3, 
  "samples tested", "", "", "", "", "", "", "", "", "", 73.15, 1.2952209*^7, 
  494.869, 20.3, 2.974, 1.642, 1854.211, 56., 191.375, 4.28, 4.7, 21., 4.617, 
  "", 69.02, 0.543}, {"RWA", "Africa", "Rwanda", "2020-05-17", 292., 3., 
  1.143, "", "", 0., 22.544, 0.232, 0.088, "", "", 0., 1.06, "", "", "", "", 
  "", "", "", "", 1135., 49374., 3.812, 0.088, 993., 0.077, 0.001, 868.8, 
  "samples tested", "", "", "", "", "", "", "", "", "", 73.15, 1.2952209*^7, 
  494.869, 20.3, 2.974, 1.642, 1854.211, 56., 191.375, 4.28, 4.7, 21., 4.617, 
  "", 69.02, 0.543}, {"RWA", "Africa", "Rwanda", "2020-05-18", 297., 5., 
  1.714, "", "", 0., 22.93, 0.386, 0.132, "", "", 0., 1.17, "", "", "", "", 
  "", "", "", "", 1744., 51118., 3.947, 0.135, 1188., 0.092, 0.001, 693.1, 
  "samples tested", "", "", "", "", "", "", "", "", "", 73.15, 1.2952209*^7, 
  494.869, 20.3, 2.974, 1.642, 1854.211, 56., 191.375, 4.28, 4.7, 21., 4.617, 
  "", 69.02, 0.543}, {"RWA", "Africa", "Rwanda", "2020-05-19", 308., 11., 
  3.143, "", "", 0., 23.78, 0.849, 0.243, "", "", 0., 1.27, "", "", "", "", 
  "", "", "", "", 1217., 52335., 4.041, 0.094, 1279., 0.099, 0.002, 406.9, 
  "samples tested", "", "", "", "", "", "", "", "", "", 73.15, 1.2952209*^7, 
  494.869, 20.3, 2.974, 1.642, 1854.211, 56., 191.375, 4.28, 4.7, 21., 4.617, 
  "", 69.02, 0.543}, {"RWA", "Africa", "Rwanda", "2020-05-20", 314., 6., 
  3.857, "", "", 0., 24.243, 0.463, 0.298, "", "", 0., 1.25, "", "", "", "", 
  "", "", "", "", 982., 53317., 4.116, 0.076, 1296., 0.1, 0.003, 336., 
  "samples tested", "", "", "", "", "", "", "", "", "", 73.15, 1.2952209*^7, 
  494.869, 20.3, 2.974, 1.642, 1854.211, 56., 191.375, 4.28, 4.7, 21., 4.617, 
  "", 69.02, 0.543}, {"RWA", "Africa", "Rwanda", "2020-05-21", 320., 6., 
  4.714, "", "", 0., 24.706, 0.463, 0.364, "", "", 0., 1.23, "", "", "", "", 
  "", "", "", "", 1083., 54400., 4.2, 0.084, 1323., 0.102, 0.004, 280.7, 
  "samples tested", "", "", "", "", "", "", "", "", "", 73.15, 1.2952209*^7, 
  494.869, 20.3, 2.974, 1.642, 1854.211, 56., 191.375, 4.28, 4.7, 21., 4.617, 
  "", 69.02, 0.543}, {"RWA", "Africa", "Rwanda", "2020-05-22", 321., 1., 
  4.857, "", "", 0., 24.783, 0.077, 0.375, "", "", 0., 1.19, "", "", "", "", 
  "", "", "", "", 1568., 55968., 4.321, 0.121, 1396., 0.108, 0.003, 287.4, 
  "samples tested", "", "", "", "", "", "", "", "", "", 73.15, 1.2952209*^7, 
  494.869, 20.3, 2.974, 1.642, 1854.211, 56., 191.375, 4.28, 4.7, 21., 4.617, 
  "", 69.02, 0.543}, {"RWA", "Africa", "Rwanda", "2020-05-23", 325., 4., 
  5.143, "", "", 0., 25.092, 0.309, 0.397, "", "", 0., 1.18, "", "", "", "", 
  "", "", "", "", 1109., 57077., 4.407, 0.086, 1263., 0.098, 0.004, 245.6, 
  "samples tested", "", "", "", "", "", "", "", "", "", 73.15, 1.2952209*^7, 
  494.869, 20.3, 2.974, 1.642, 1854.211, 56., 191.375, 4.28, 4.7, 21., 4.617, 
  "", 69.02, 0.543}, {"RWA", "Africa", "Rwanda", "2020-05-24", 327., 2., 5., 
  "", "", 0., 25.247, 0.154, 0.386, "", "", 0., 1.19, "", "", "", "", "", "", 
  "", "", 1400., 58477., 4.515, 0.108, 1300., 0.1, 0.004, 260., 
  "samples tested", "", "", "", "", "", "", "", "", "", 73.15, 1.2952209*^7, 
  494.869, 20.3, 2.974, 1.642, 1854.211, 56., 191.375, 4.28, 4.7, 21., 4.617, 
  "", 69.02, 0.543}, {"RWA", "Africa", "Rwanda", "2020-05-25", 336., 9., 
  5.571, "", "", 0., 25.942, 0.695, 0.43, "", "", 0., 1.24, "", "", "", "", 
  "", "", "", "", 892., 59369., 4.584, 0.069, 1179., 0.091, 0.005, 211.6, 
  "samples tested", "", "", "", "", "", "", "", "", "", 73.15, 1.2952209*^7, 
  494.869, 20.3, 2.974, 1.642, 1854.211, 56., 191.375, 4.28, 4.7, 21., 4.617, 
  "", 69.02, 0.543}, {"RWA", "Africa", "Rwanda", "2020-05-26", 339., 3., 
  4.429, "", "", 0., 26.173, 0.232, 0.342, "", "", 0., 1.24, "", "", "", "", 
  "", "", "", "", 1074., 60443., 4.667, 0.083, 1158., 0.089, 0.004, 261.5, 
  "samples tested", "", "", "", "", "", "", "", "", "", 73.15, 1.2952209*^7, 
  494.869, 20.3, 2.974, 1.642, 1854.211, 56., 191.375, 4.28, 4.7, 21., 4.617, 
  "", 69.02, 0.543}, {"RWA", "Africa", "Rwanda", "2020-05-27", 346., 7., 
  4.571, "", "", 0., 26.714, 0.54, 0.353, "", "", 0., 1.27, "", "", "", "", 
  "", "", "", "", 2059., 62502., 4.826, 0.159, 1312., 0.101, 0.003, 287., 
  "samples tested", "", "", "", "", "", "", "", "", "", 73.15, 1.2952209*^7, 
  494.869, 20.3, 2.974, 1.642, 1854.211, 56., 191.375, 4.28, 4.7, 21., 4.617, 
  "", 69.02, 0.543}, {"RWA", "Africa", "Rwanda", "2020-05-28", 349., 3., 
  4.143, "", "", 0., 26.945, 0.232, 0.32, "", "", 0., 1.29, "", "", "", "", 
  "", "", "", "", 1766., 64268., 4.962, 0.136, 1410., 0.109, 0.003, 340.3, 
  "samples tested", "", "", "", "", "", "", "", "", "", 73.15, 1.2952209*^7, 
  494.869, 20.3, 2.974, 1.642, 1854.211, 56., 191.375, 4.28, 4.7, 21., 4.617, 
  "", 69.02, 0.543}, {"RWA", "Africa", "Rwanda", "2020-05-29", 355., 6., 
  4.857, "", "", 0., 27.408, 0.463, 0.375, "", "", 0., 1.33, "", "", "", "", 
  "", "", "", "", 1340., 65608., 5.065, 0.103, 1377., 0.106, 0.004, 283.5, 
  "samples tested", "", "", "", "", "", "", "", "", "", 73.15, 1.2952209*^7, 
  494.869, 20.3, 2.974, 1.642, 1854.211, 56., 191.375, 4.28, 4.7, 21., 4.617, 
  "", 69.02, 0.543}, {"RWA", "Africa", "Rwanda", "2020-05-30", 359., 4., 
  4.857, 1., 1., 0.143, 27.717, 0.309, 0.375, 0.077, 0.077, 0.011, 1.35, "", 
  "", "", "", "", "", "", "", 1368., 66976., 5.171, 0.106, 1414., 0.109, 
  0.003, 291.1, "samples tested", "", "", "", "", "", "", "", "", "", 73.15, 
  1.2952209*^7, 494.869, 20.3, 2.974, 1.642, 1854.211, 56., 191.375, 4.28, 
  4.7, 21., 4.617, "", 69.02, 0.543}, {"RWA", "Africa", "Rwanda", 
  "2020-05-31", 370., 11., 6.143, 1., 0., 0.143, 28.567, 0.849, 0.474, 0.077, 
  0., 0.011, 1.4, "", "", "", "", "", "", "", "", 1092., 68068., 5.255, 
  0.084, 1370., 0.106, 0.004, 223., "samples tested", "", "", "", "", "", "", 
  "", "", "", 73.15, 1.2952209*^7, 494.869, 20.3, 2.974, 1.642, 1854.211, 
  56., 191.375, 4.28, 4.7, 21., 4.617, "", 69.02, 0.543}, 
 {"RWA", "Africa", "Rwanda", "2020-06-01", 377., 7., 5.857, 1., 0., 0.143, 
  29.107, 0.54, 0.452, 0.077, 0., 0.011, 1.41, "", "", "", "", "", "", "", 
  "", 1083., 69151., 5.339, 0.084, 1397., 0.108, 0.004, 238.5, 
  "samples tested", "", "", "", "", "", "", "", "", "", 73.15, 1.2952209*^7, 
  494.869, 20.3, 2.974, 1.642, 1854.211, 56., 191.375, 4.28, 4.7, 21., 4.617, 
  "", 69.02, 0.543}, {"RWA", "Africa", "Rwanda", "2020-06-02", 384., 7., 
  6.429, 2., 1., 0.286, 29.647, 0.54, 0.496, 0.154, 0.077, 0.022, 1.45, "", 
  "", "", "", "", "", "", "", 957., 70108., 5.413, 0.074, 1381., 0.107, 
  0.005, 214.8, "samples tested", "", "", "", "", "", "", "", "", "", 75.93, 
  1.2952209*^7, 494.869, 20.3, 2.974, 1.642, 1854.211, 56., 191.375, 4.28, 
  4.7, 21., 4.617, "", 69.02, 0.543}, {"RWA", "Africa", "Rwanda", 
  "2020-06-03", 397., 13., 7.286, 2., 0., 0.286, 30.651, 1.004, 0.563, 0.154, 
  0., 0.022, 1.49, "", "", "", "", "", "", "", "", 1033., 71141., 5.493, 
  0.08, 1234., 0.095, 0.006, 169.4, "samples tested", "", "", "", "", "", "", 
  "", "", "", 75.93, 1.2952209*^7, 494.869, 20.3, 2.974, 1.642, 1854.211, 
  56., 191.375, 4.28, 4.7, 21., 4.617, "", 69.02, 0.543}, 
 {"RWA", "Africa", "Rwanda", "2020-06-04", 410., 13., 8.714, 2., 0., 0.286, 
  31.655, 1.004, 0.673, 0.154, 0., 0.022, 1.49, "", "", "", "", "", "", "", 
  "", 1369., 72510., 5.598, 0.106, 1177., 0.091, 0.007, 135.1, 
  "samples tested", "", "", "", "", "", "", "", "", "", 75.93, 1.2952209*^7, 
  494.869, 20.3, 2.974, 1.642, 1854.211, 56., 191.375, 4.28, 4.7, 21., 4.617, 
  "", 69.02, 0.543}, {"RWA", "Africa", "Rwanda", "2020-06-05", 420., 10., 
  9.286, 2., 0., 0.286, 32.427, 0.772, 0.717, 0.154, 0., 0.022, 1.47, "", "", 
  "", "", "", "", "", "", 1558., 74068., 5.719, 0.12, 1209., 0.093, 0.008, 
  130.2, "samples tested", "", "", "", "", "", "", "", "", "", 75.93, 
  1.2952209*^7, 494.869, 20.3, 2.974, 1.642, 1854.211, 56., 191.375, 4.28, 
  4.7, 21., 4.617, "", 69.02, 0.543}, {"RWA", "Africa", "Rwanda", 
  "2020-06-06", 431., 11., 10.286, 2., 0., 0.143, 33.276, 0.849, 0.794, 
  0.154, 0., 0.011, 1.45, "", "", "", "", "", "", "", "", 945., 75013., 
  5.792, 0.073, 1148., 0.089, 0.009, 111.6, "samples tested", "", "", "", "", 
  "", "", "", "", "", 75.93, 1.2952209*^7, 494.869, 20.3, 2.974, 1.642, 
  1854.211, 56., 191.375, 4.28, 4.7, 21., 4.617, "", 69.02, 0.543}, 
 {"RWA", "Africa", "Rwanda", "2020-06-07", 439., 8., 9.857, 2., 0., 0.143, 
  33.894, 0.618, 0.761, 0.154, 0., 0.011, 1.43, "", "", "", "", "", "", "", 
  "", 1318., 76331., 5.893, 0.102, 1180., 0.091, 0.008, 119.7, 
  "samples tested", "", "", "", "", "", "", "", "", "", 75.93, 1.2952209*^7, 
  494.869, 20.3, 2.974, 1.642, 1854.211, 56., 191.375, 4.28, 4.7, 21., 4.617, 
  "", 69.02, 0.543}, {"RWA", "Africa", "Rwanda", "2020-06-08", 451., 12., 
  10.571, 2., 0., 0.143, 34.82, 0.926, 0.816, 0.154, 0., 0.011, 1.45, "", "", 
  "", "", "", "", "", "", 1928., 78259., 6.042, 0.149, 1301., 0.1, 0.008, 
  123.1, "samples tested", "", "", "", "", "", "", "", "", "", 75.93, 
  1.2952209*^7, 494.869, 20.3, 2.974, 1.642, 1854.211, 56., 191.375, 4.28, 
  4.7, 21., 4.617, "", 69.02, 0.543}, {"RWA", "Africa", "Rwanda", 
  "2020-06-09", 463., 12., 11.286, 2., 0., 0., 35.747, 0.926, 0.871, 0.154, 
  0., 0., 1.48, "", "", "", "", "", "", "", "", 1870., 80129., 6.187, 0.144, 
  1432., 0.111, 0.008, 126.9, "samples tested", "", "", "", "", "", "", "", 
  "", "", 75.93, 1.2952209*^7, 494.869, 20.3, 2.974, 1.642, 1854.211, 56., 
  191.375, 4.28, 4.7, 21., 4.617, "", 69.02, 0.543}, 
 {"RWA", "Africa", "Rwanda", "2020-06-10", 476., 13., 11.286, 2., 0., 0., 
  36.75, 1.004, 0.871, 0.154, 0., 0., 1.52, "", "", "", "", "", "", "", "", 
  2110., 82239., 6.349, 0.163, 1585., 0.122, 0.007, 140.4, "samples tested", 
  "", "", "", "", "", "", "", "", "", 75.93, 1.2952209*^7, 494.869, 20.3, 
  2.974, 1.642, 1854.211, 56., 191.375, 4.28, 4.7, 21., 4.617, "", 69.02, 
  0.543}, {"RWA", "Africa", "Rwanda", "2020-06-11", 494., 18., 12., 2., 0., 
  0., 38.14, 1.39, 0.926, 0.154, 0., 0., 1.56, "", "", "", "", "", "", "", 
  "", 1790., 84029., 6.488, 0.138, 1646., 0.127, 0.007, 137.2, 
  "samples tested", "", "", "", "", "", "", "", "", "", 75.93, 1.2952209*^7, 
  494.869, 20.3, 2.974, 1.642, 1854.211, 56., 191.375, 4.28, 4.7, 21., 4.617, 
  "", 69.02, 0.543}, {"RWA", "Africa", "Rwanda", "2020-06-12", 510., 16., 
  12.857, 2., 0., 0., 39.376, 1.235, 0.993, 0.154, 0., 0., 1.58, "", "", "", 
  "", "", "", "", "", 1584., 85613., 6.61, 0.122, 1649., 0.127, 0.008, 128.3, 
  "samples tested", "", "", "", "", "", "", "", "", "", 75.93, 1.2952209*^7, 
  494.869, 20.3, 2.974, 1.642, 1854.211, 56., 191.375, 4.28, 4.7, 21., 4.617, 
  "", 69.02, 0.543}, {"RWA", "Africa", "Rwanda", "2020-06-13", 541., 31., 
  15.714, 2., 0., 0., 41.769, 2.393, 1.213, 0.154, 0., 0., 1.59, "", "", "", 
  "", "", "", "", "", 2043., 87656., 6.768, 0.158, 1806., 0.139, 0.009, 
  114.9, "samples tested", "", "", "", "", "", "", "", "", "", 75.93, 
  1.2952209*^7, 494.869, 20.3, 2.974, 1.642, 1854.211, 56., 191.375, 4.28, 
  4.7, 21., 4.617, "", 69.02, 0.543}, {"RWA", "Africa", "Rwanda", 
  "2020-06-14", 582., 41., 20.429, 2., 0., 0., 44.934, 3.165, 1.577, 0.154, 
  0., 0., 1.56, "", "", "", "", "", "", "", "", 3495., 91151., 7.037, 0.27, 
  2117., 0.163, 0.01, 103.6, "samples tested", "", "", "", "", "", "", "", 
  "", "", 75.93, 1.2952209*^7, 494.869, 20.3, 2.974, 1.642, 1854.211, 56., 
  191.375, 4.28, 4.7, 21., 4.617, "", 69.02, 0.543}, 
 {"RWA", "Africa", "Rwanda", "2020-06-15", 612., 30., 23., 2., 0., 0., 
  47.251, 2.316, 1.776, 0.154, 0., 0., 1.48, "", "", "", "", "", "", "", "", 
  2908., 94059., 7.262, 0.225, 2257., 0.174, 0.01, 98.1, "samples tested", 
  "", "", "", "", "", "", "", "", "", 75.93, 1.2952209*^7, 494.869, 20.3, 
  2.974, 1.642, 1854.211, 56., 191.375, 4.28, 4.7, 21., 4.617, "", 69.02, 
  0.543}, {"RWA", "Africa", "Rwanda", "2020-06-16", 636., 24., 24.714, 2., 
  0., 0., 49.104, 1.853, 1.908, 0.154, 0., 0., 1.41, "", "", "", "", "", "", 
  "", "", 2742., 96801., 7.474, 0.212, 2382., 0.184, 0.01, 96.4, 
  "samples tested", "", "", "", "", "", "", "", "", "", 67.59, 1.2952209*^7, 
  494.869, 20.3, 2.974, 1.642, 1854.211, 56., 191.375, 4.28, 4.7, 21., 4.617, 
  "", 69.02, 0.543}, {"RWA", "Africa", "Rwanda", "2020-06-17", 639., 3., 
  23.286, 2., 0., 0., 49.335, 0.232, 1.798, 0.154, 0., 0., 1.34, "", "", "", 
  "", "", "", "", "", 2508., 99309., 7.667, 0.194, 2439., 0.188, 0.01, 104.7, 
  "samples tested", "", "", "", "", "", "", "", "", "", 67.59, 1.2952209*^7, 
  494.869, 20.3, 2.974, 1.642, 1854.211, 56., 191.375, 4.28, 4.7, 21., 4.617, 
  "", 69.02, 0.543}, {"RWA", "Africa", "Rwanda", "2020-06-18", 646., 7., 
  21.714, 2., 0., 0., 49.876, 0.54, 1.676, 0.154, 0., 0., 1.33, "", "", "", 
  "", "", "", "", "", 2547., 101856., 7.864, 0.197, 2547., 0.197, 0.009, 
  117.3, "samples tested", "", "", "", "", "", "", "", "", "", 67.59, 
  1.2952209*^7, 494.869, 20.3, 2.974, 1.642, 1854.211, 56., 191.375, 4.28, 
  4.7, 21., 4.617, "", 69.02, 0.543}, {"RWA", "Africa", "Rwanda", 
  "2020-06-19", 661., 15., 21.571, 2., 0., 0., 51.034, 1.158, 1.665, 0.154, 
  0., 0., 1.35, "", "", "", "", "", "", "", "", 3033., 104889., 8.098, 0.234, 
  2754., 0.213, 0.008, 127.7, "samples tested", "", "", "", "", "", "", "", 
  "", "", 67.59, 1.2952209*^7, 494.869, 20.3, 2.974, 1.642, 1854.211, 56., 
  191.375, 4.28, 4.7, 21., 4.617, "", 69.02, 0.543}, 
 {"RWA", "Africa", "Rwanda", "2020-06-20", 702., 41., 23., 2., 0., 0., 
  54.199, 3.165, 1.776, 0.154, 0., 0., 1.38, "", "", "", "", "", "", "", "", 
  3116., 108005., 8.339, 0.241, 2907., 0.224, 0.008, 126.4, "samples tested", 
  "", "", "", "", "", "", "", "", "", 67.59, 1.2952209*^7, 494.869, 20.3, 
  2.974, 1.642, 1854.211, 56., 191.375, 4.28, 4.7, 21., 4.617, "", 69.02, 
  0.543}, {"RWA", "Africa", "Rwanda", "2020-06-21", 728., 26., 20.857, 2., 
  0., 0., 56.207, 2.007, 1.61, 0.154, 0., 0., 1.37, "", "", "", "", "", "", 
  "", "", 3252., 111257., 8.59, 0.251, 2872., 0.222, 0.007, 137.7, 
  "samples tested", "", "", "", "", "", "", "", "", "", 67.59, 1.2952209*^7, 
  494.869, 20.3, 2.974, 1.642, 1854.211, 56., 191.375, 4.28, 4.7, 21., 4.617, 
  "", 69.02, 0.543}, {"RWA", "Africa", "Rwanda", "2020-06-22", 787., 59., 
  25., 2., 0., 0., 60.762, 4.555, 1.93, 0.154, 0., 0., 1.35, "", "", "", "", 
  "", "", "", "", 2287., 113544., 8.766, 0.177, 2784., 0.215, 0.009, 111.4, 
  "samples tested", "", "", "", "", "", "", "", "", "", 67.59, 1.2952209*^7, 
  494.869, 20.3, 2.974, 1.642, 1854.211, 56., 191.375, 4.28, 4.7, 21., 4.617, 
  "", 69.02, 0.543}, {"RWA", "Africa", "Rwanda", "2020-06-23", 798., 11., 
  23.143, 2., 0., 0., 61.611, 0.849, 1.787, 0.154, 0., 0., 1.3, "", "", "", 
  "", "", "", "", "", 4568., 118112., 9.119, 0.353, 3044., 0.235, 0.008, 
  131.5, "samples tested", "", "", "", "", "", "", "", "", "", 67.59, 
  1.2952209*^7, 494.869, 20.3, 2.974, 1.642, 1854.211, 56., 191.375, 4.28, 
  4.7, 21., 4.617, "", 69.02, 0.543}, {"RWA", "Africa", "Rwanda", 
  "2020-06-24", 830., 32., 27.286, 2., 0., 0., 64.082, 2.471, 2.107, 0.154, 
  0., 0., 1.27, "", "", "", "", "", "", "", "", 3415., 121527., 9.383, 0.264, 
  3174., 0.245, 0.009, 116.3, "samples tested", "", "", "", "", "", "", "", 
  "", "", 77.78, 1.2952209*^7, 494.869, 20.3, 2.974, 1.642, 1854.211, 56., 
  191.375, 4.28, 4.7, 21., 4.617, "", 69.02, 0.543}, 
 {"RWA", "Africa", "Rwanda", "2020-06-25", 850., 20., 29.143, 2., 0., 0., 
  65.626, 1.544, 2.25, 0.154, 0., 0., 1.24, "", "", "", "", "", "", "", "", 
  4757., 126284., 9.75, 0.367, 3490., 0.269, 0.008, 119.8, "samples tested", 
  "", "", "", "", "", "", "", "", "", 77.78, 1.2952209*^7, 494.869, 20.3, 
  2.974, 1.642, 1854.211, 56., 191.375, 4.28, 4.7, 21., 4.617, "", 69.02, 
  0.543}, {"RWA", "Africa", "Rwanda", "2020-06-26", 858., 8., 28.143, 2., 0., 
  0., 66.244, 0.618, 2.173, 0.154, 0., 0., 1.22, "", "", "", "", "", "", "", 
  "", 3763., 130047., 10.041, 0.291, 3594., 0.277, 0.008, 127.7, 
  "samples tested", "", "", "", "", "", "", "", "", "", 77.78, 1.2952209*^7, 
  494.869, 20.3, 2.974, 1.642, 1854.211, 56., 191.375, 4.28, 4.7, 21., 4.617, 
  "", 69.02, 0.543}, {"RWA", "Africa", "Rwanda", "2020-06-27", 878., 20., 
  25.143, 2., 0., 0., 67.788, 1.544, 1.941, 0.154, 0., 0., 1.23, "", "", "", 
  "", "", "", "", "", 4702., 134749., 10.404, 0.363, 3821., 0.295, 0.007, 
  152., "samples tested", "", "", "", "", "", "", "", "", "", 77.78, 
  1.2952209*^7, 494.869, 20.3, 2.974, 1.642, 1854.211, 56., 191.375, 4.28, 
  4.7, 21., 4.617, "", 69.02, 0.543}, {"RWA", "Africa", "Rwanda", 
  "2020-06-28", 900., 22., 24.571, 2., 0., 0., 69.486, 1.699, 1.897, 0.154, 
  0., 0., 1.26, "", "", "", "", "", "", "", "", 3002., 137751., 10.635, 
  0.232, 3785., 0.292, 0.006, 154., "samples tested", "", "", "", "", "", "", 
  "", "", "", 77.78, 1.2952209*^7, 494.869, 20.3, 2.974, 1.642, 1854.211, 
  56., 191.375, 4.28, 4.7, 21., 4.617, "", 69.02, 0.543}, 
 {"RWA", "Africa", "Rwanda", "2020-06-29", 1001., 101., 30.571, 2., 0., 0., 
  77.284, 7.798, 2.36, 0.154, 0., 0., 1.3, "", "", "", "", "", "", "", "", 
  2498., 140249., 10.828, 0.193, 3815., 0.295, 0.008, 124.8, 
  "samples tested", "", "", "", "", "", "", "", "", "", 77.78, 1.2952209*^7, 
  494.869, 20.3, 2.974, 1.642, 1854.211, 56., 191.375, 4.28, 4.7, 21., 4.617, 
  "", 69.02, 0.543}, {"RWA", "Africa", "Rwanda", "2020-06-30", 1025., 24., 
  32.429, 2., 0., 0., 79.137, 1.853, 2.504, 0.154, 0., 0., 1.22, "", "", "", 
  "", "", "", "", "", 3694., 143943., 11.113, 0.285, 3690., 0.285, 0.009, 
  113.8, "samples tested", "", "", "", "", "", "", "", "", "", 77.78, 
  1.2952209*^7, 494.869, 20.3, 2.974, 1.642, 1854.211, 56., 191.375, 4.28, 
  4.7, 21., 4.617, "", 69.02, 0.543}, {"RWA", "Africa", "Rwanda", 
  "2020-07-01", 1042., 17., 30.286, 3., 1., 0.143, 80.45, 1.313, 2.338, 
  0.232, 0.077, 0.011, 1.15, "", "", "", "", "", "", "", "", 3961., 147904., 
  11.419, 0.306, 3768., 0.291, 0.008, 124.4, "samples tested", "", "", "", 
  "", "", "", "", "", "", 77.78, 1.2952209*^7, 494.869, 20.3, 2.974, 1.642, 
  1854.211, 56., 191.375, 4.28, 4.7, 21., 4.617, "", 69.02, 0.543}, 
 {"RWA", "Africa", "Rwanda", "2020-07-02", 1063., 21., 30.429, 3., 0., 0.143, 
  82.071, 1.621, 2.349, 0.232, 0., 0.011, 1.11, "", "", "", "", "", "", "", 
  "", 3737., 151641., 11.708, 0.289, 3622., 0.28, 0.008, 119., 
  "samples tested", "", "", "", "", "", "", "", "", "", 77.78, 1.2952209*^7, 
  494.869, 20.3, 2.974, 1.642, 1854.211, 56., 191.375, 4.28, 4.7, 21., 4.617, 
  "", 69.02, 0.543}, {"RWA", "Africa", "Rwanda", "2020-07-03", 1081., 18., 
  31.857, 3., 0., 0.143, 83.461, 1.39, 2.46, 0.232, 0., 0.011, 1.06, "", "", 
  "", "", "", "", "", "", 2216., 153857., 11.879, 0.171, 3401., 0.263, 0.009, 
  106.8, "samples tested", "", "", "", "", "", "", "", "", "", 77.78, 
  1.2952209*^7, 494.869, 20.3, 2.974, 1.642, 1854.211, 56., 191.375, 4.28, 
  4.7, 21., 4.617, "", 69.02, 0.543}, {"RWA", "Africa", "Rwanda", 
  "2020-07-04", 1092., 11., 30.571, 3., 0., 0.143, 84.31, 0.849, 2.36, 0.232, 
  0., 0.011, 1.03, "", "", "", "", "", "", "", "", 3414., 157271., 12.142, 
  0.264, 3217., 0.248, 0.01, 105.2, "samples tested", "", "", "", "", "", "", 
  "", "", "", 77.78, 1.2952209*^7, 494.869, 20.3, 2.974, 1.642, 1854.211, 
  56., 191.375, 4.28, 4.7, 21., 4.617, "", 69.02, 0.543}, 
 {"RWA", "Africa", "Rwanda", "2020-07-05", 1105., 13., 29.286, 3., 0., 0.143, 
  85.314, 1.004, 2.261, 0.232, 0., 0.011, 1.04, "", "", "", "", "", "", "", 
  "", 3279., 160550., 12.396, 0.253, 3257., 0.251, 0.009, 111.2, 
  "samples tested", "", "", "", "", "", "", "", "", "", 77.78, 1.2952209*^7, 
  494.869, 20.3, 2.974, 1.642, 1854.211, 56., 191.375, 4.28, 4.7, 21., 4.617, 
  "", 69.02, 0.543}, {"RWA", "Africa", "Rwanda", "2020-07-06", 1113., 8., 
  16., 3., 0., 0.143, 85.931, 0.618, 1.235, 0.232, 0., 0.011, 1.07, "", "", 
  "", "", "", "", "", "", 2834., 163384., 12.614, 0.219, 3305., 0.255, 0.005, 
  206.6, "samples tested", "", "", "", "", "", "", "", "", "", 77.78, 
  1.2952209*^7, 494.869, 20.3, 2.974, 1.642, 1854.211, 56., 191.375, 4.28, 
  4.7, 21., 4.617, "", 69.02, 0.543}, {"RWA", "Africa", "Rwanda", 
  "2020-07-07", 1172., 59., 21., 3., 0., 0.143, 90.486, 4.555, 1.621, 0.232, 
  0., 0.011, 1.16, "", "", "", "", "", "", "", "", 2871., 166255., 12.836, 
  0.222, 3187., 0.246, 0.007, 151.8, "samples tested", "", "", "", "", "", 
  "", "", "", "", 77.78, 1.2952209*^7, 494.869, 20.3, 2.974, 1.642, 1854.211, 
  56., 191.375, 4.28, 4.7, 21., 4.617, "", 69.02, 0.543}, 
 {"RWA", "Africa", "Rwanda", "2020-07-08", 1194., 22., 21.714, 3., 0., 0., 
  92.185, 1.699, 1.676, 0.232, 0., 0., 1.17, "", "", "", "", "", "", "", "", 
  2644., 168899., 13.04, 0.204, 2999., 0.232, 0.007, 138.1, "samples tested", 
  "", "", "", "", "", "", "", "", "", 74.07, 1.2952209*^7, 494.869, 20.3, 
  2.974, 1.642, 1854.211, 56., 191.375, 4.28, 4.7, 21., 4.617, "", 69.02, 
  0.543}, {"RWA", "Africa", "Rwanda", "2020-07-09", 1210., 16., 21., 3., 0., 
  0., 93.42, 1.235, 1.621, 0.232, 0., 0., 1.18, "", "", "", "", "", "", "", 
  "", 3463., 172362., 13.308, 0.267, 2960., 0.229, 0.007, 141., 
  "samples tested", "", "", "", "", "", "", "", "", "", 74.07, 1.2952209*^7, 
  494.869, 20.3, 2.974, 1.642, 1854.211, 56., 191.375, 4.28, 4.7, 21., 4.617, 
  "", 69.02, 0.543}, {"RWA", "Africa", "Rwanda", "2020-07-10", 1252., 42., 
  24.429, 3., 0., 0., 96.663, 3.243, 1.886, 0.232, 0., 0., 1.2, "", "", "", 
  "", "", "", "", "", 3898., 176260., 13.608, 0.301, 3200., 0.247, 0.008, 
  131., "samples tested", "", "", "", "", "", "", "", "", "", 74.07, 
  1.2952209*^7, 494.869, 20.3, 2.974, 1.642, 1854.211, 56., 191.375, 4.28, 
  4.7, 21., 4.617, "", 69.02, 0.543}, {"RWA", "Africa", "Rwanda", 
  "2020-07-11", 1299., 47., 29.571, 4., 1., 0.143, 100.292, 3.629, 2.283, 
  0.309, 0.077, 0.011, 1.2, "", "", "", "", "", "", "", "", 4060., 180320., 
  13.922, 0.313, 3293., 0.254, 0.009, 111.4, "samples tested", "", "", "", 
  "", "", "", "", "", "", 74.07, 1.2952209*^7, 494.869, 20.3, 2.974, 1.642, 
  1854.211, 56., 191.375, 4.28, 4.7, 21., 4.617, "", 69.02, 0.543}, 
 {"RWA", "Africa", "Rwanda", "2020-07-12", 1337., 38., 33.143, 4., 0., 0.143, 
  103.226, 2.934, 2.559, 0.309, 0., 0.011, 1.18, "", "", "", "", "", "", "", 
  "", 3021., 183341., 14.155, 0.233, 3256., 0.251, 0.01, 98.2, 
  "samples tested", "", "", "", "", "", "", "", "", "", 74.07, 1.2952209*^7, 
  494.869, 20.3, 2.974, 1.642, 1854.211, 56., 191.375, 4.28, 4.7, 21., 4.617, 
  "", 69.02, 0.543}, {"RWA", "Africa", "Rwanda", "2020-07-13", 1378., 41., 
  37.857, 4., 0., 0.143, 106.391, 3.165, 2.923, 0.309, 0., 0.011, 1.15, "", 
  "", "", "", "", "", "", "", 3333., 186674., 14.413, 0.257, 3327., 0.257, 
  0.011, 87.9, "samples tested", "", "", "", "", "", "", "", "", "", 74.07, 
  1.2952209*^7, 494.869, 20.3, 2.974, 1.642, 1854.211, 56., 191.375, 4.28, 
  4.7, 21., 4.617, "", 69.02, 0.543}, {"RWA", "Africa", "Rwanda", 
  "2020-07-14", 1416., 38., 34.857, 4., 0., 0.143, 109.325, 2.934, 2.691, 
  0.309, 0., 0.011, 1.14, "", "", "", "", "", "", "", "", 5705., 192379., 
  14.853, 0.44, 3732., 0.288, 0.009, 107.1, "samples tested", "", "", "", "", 
  "", "", "", "", "", 74.07, 1.2952209*^7, 494.869, 20.3, 2.974, 1.642, 
  1854.211, 56., 191.375, 4.28, 4.7, 21., 4.617, "", 69.02, 0.543}, 
 {"RWA", "Africa", "Rwanda", "2020-07-15", 1435., 19., 34.429, 4., 0., 0.143, 
  110.792, 1.467, 2.658, 0.309, 0., 0.011, 1.12, "", "", "", "", "", "", "", 
  "", 2423., 194802., 15.04, 0.187, 3700., 0.286, 0.009, 107.5, 
  "samples tested", "", "", "", "", "", "", "", "", "", 74.07, 1.2952209*^7, 
  494.869, 20.3, 2.974, 1.642, 1854.211, 56., 191.375, 4.28, 4.7, 21., 4.617, 
  "", 69.02, 0.543}, {"RWA", "Africa", "Rwanda", "2020-07-16", 1473., 38., 
  37.571, 4., 0., 0.143, 113.726, 2.934, 2.901, 0.309, 0., 0.011, 1.12, "", 
  "", "", "", "", "", "", "", 5556., 200358., 15.469, 0.429, 3999., 0.309, 
  0.009, 106.4, "samples tested", "", "", "", "", "", "", "", "", "", 74.07, 
  1.2952209*^7, 494.869, 20.3, 2.974, 1.642, 1854.211, 56., 191.375, 4.28, 
  4.7, 21., 4.617, "", 69.02, 0.543}, {"RWA", "Africa", "Rwanda", 
  "2020-07-17", 1485., 12., 33.286, 4., 0., 0.143, 114.652, 0.926, 2.57, 
  0.309, 0., 0.011, 1.1, "", "", "", "", "", "", "", "", 3432., 203790., 
  15.734, 0.265, 3933., 0.304, 0.008, 118.2, "samples tested", "", "", "", 
  "", "", "", "", "", "", 74.07, 1.2952209*^7, 494.869, 20.3, 2.974, 1.642, 
  1854.211, 56., 191.375, 4.28, 4.7, 21., 4.617, "", 69.02, 0.543}, 
 {"RWA", "Africa", "Rwanda", "2020-07-18", 1539., 54., 34.286, 5., 1., 0.143, 
  118.821, 4.169, 2.647, 0.386, 0.077, 0.011, 1.11, "", "", "", "", "", "", 
  "", "", 3232., 207022., 15.984, 0.25, 3815., 0.295, 0.009, 111.3, 
  "samples tested", "", "", "", "", "", "", "", "", "", 74.07, 1.2952209*^7, 
  494.869, 20.3, 2.974, 1.642, 1854.211, 56., 191.375, 4.28, 4.7, 21., 4.617, 
  "", 69.02, 0.543}, {"RWA", "Africa", "Rwanda", "2020-07-19", 1582., 43., 
  35., 5., 0., 0.143, 122.141, 3.32, 2.702, 0.386, 0., 0.011, 1.1, "", "", 
  "", "", "", "", "", "", 3214., 210236., 16.232, 0.248, 3842., 0.297, 0.009, 
  109.8, "samples tested", "", "", "", "", "", "", "", "", "", 74.07, 
  1.2952209*^7, 494.869, 20.3, 2.974, 1.642, 1854.211, 56., 191.375, 4.28, 
  4.7, 21., 4.617, "", 69.02, 0.543}, {"RWA", "Africa", "Rwanda", 
  "2020-07-20", 1629., 47., 35.857, 5., 0., 0.143, 125.77, 3.629, 2.768, 
  0.386, 0., 0.011, 1.07, "", "", "", "", "", "", "", "", 3764., 214000., 
  16.522, 0.291, 3904., 0.301, 0.009, 108.9, "samples tested", "", "", "", 
  "", "", "", "", "", "", 74.07, 1.2952209*^7, 494.869, 20.3, 2.974, 1.642, 
  1854.211, 56., 191.375, 4.28, 4.7, 21., 4.617, "", 69.02, 0.543}, 
 {"RWA", "Africa", "Rwanda", "2020-07-21", 1655., 26., 34.143, 5., 0., 0.143, 
  127.777, 2.007, 2.636, 0.386, 0., 0.011, 1.06, "", "", "", "", "", "", "", 
  "", 7039., 221039., 17.066, 0.543, 4094., 0.316, 0.008, 119.9, 
  "samples tested", "", "", "", "", "", "", "", "", "", 74.07, 1.2952209*^7, 
  494.869, 20.3, 2.974, 1.642, 1854.211, 56., 191.375, 4.28, 4.7, 21., 4.617, 
  "", 69.02, 0.543}, {"RWA", "Africa", "Rwanda", "2020-07-22", 1689., 34., 
  36.286, 5., 0., 0.143, 130.402, 2.625, 2.802, 0.386, 0., 0.011, 1.05, "", 
  "", "", "", "", "", "", "", 4613., 225652., 17.422, 0.356, 4407., 0.34, 
  0.008, 121.5, "samples tested", "", "", "", "", "", "", "", "", "", 74.07, 
  1.2952209*^7, 494.869, 20.3, 2.974, 1.642, 1854.211, 56., 191.375, 4.28, 
  4.7, 21., 4.617, "", 69.02, 0.543}, {"RWA", "Africa", "Rwanda", 
  "2020-07-23", 1710., 21., 33.857, 5., 0., 0.143, 132.024, 1.621, 2.614, 
  0.386, 0., 0.011, 1.04, "", "", "", "", "", "", "", "", 5534., 231186., 
  17.849, 0.427, 4404., 0.34, 0.008, 130.1, "samples tested", "", "", "", "", 
  "", "", "", "", "", 74.07, 1.2952209*^7, 494.869, 20.3, 2.974, 1.642, 
  1854.211, 56., 191.375, 4.28, 4.7, 21., 4.617, "", 69.02, 0.543}, 
 {"RWA", "Africa", "Rwanda", "2020-07-24", 1729., 19., 34.857, 5., 0., 0.143, 
  133.491, 1.467, 2.691, 0.386, 0., 0.011, 1.04, "", "", "", "", "", "", "", 
  "", 2491., 233677., 18.041, 0.192, 4270., 0.33, 0.008, 122.5, 
  "samples tested", "", "", "", "", "", "", "", "", "", 74.07, 1.2952209*^7, 
  494.869, 20.3, 2.974, 1.642, 1854.211, 56., 191.375, 4.28, 4.7, 21., 4.617, 
  "", 69.02, 0.543}, {"RWA", "Africa", "Rwanda", "2020-07-25", 1752., 23., 
  30.429, 5., 0., 0., 135.267, 1.776, 2.349, 0.386, 0., 0., 1.05, "", "", "", 
  "", "", "", "", "", 4330., 238007., 18.376, 0.334, 4426., 0.342, 0.007, 
  145.5, "samples tested", "", "", "", "", "", "", "", "", "", 74.07, 
  1.2952209*^7, 494.869, 20.3, 2.974, 1.642, 1854.211, 56., 191.375, 4.28, 
  4.7, 21., 4.617, "", 69.02, 0.543}, {"RWA", "Africa", "Rwanda", 
  "2020-07-26", 1821., 69., 34.143, 5., 0., 0., 140.594, 5.327, 2.636, 0.386, 
  0., 0., 1.08, "", "", "", "", "", "", "", "", 4122., 242129., 18.694, 
  0.318, 4556., 0.352, 0.007, 133.4, "samples tested", "", "", "", "", "", 
  "", "", "", "", 74.07, 1.2952209*^7, 494.869, 20.3, 2.974, 1.642, 1854.211, 
  56., 191.375, 4.28, 4.7, 21., 4.617, "", 69.02, 0.543}, 
 {"RWA", "Africa", "Rwanda", "2020-07-27", 1879., 58., 35.714, 5., 0., 0., 
  145.072, 4.478, 2.757, 0.386, 0., 0., 1.07, "", "", "", "", "", "", "", "", 
  6165., 248294., 19.17, 0.476, 4899., 0.378, 0.007, 137.2, "samples tested", 
  "", "", "", "", "", "", "", "", "", 74.07, 1.2952209*^7, 494.869, 20.3, 
  2.974, 1.642, 1854.211, 56., 191.375, 4.28, 4.7, 21., 4.617, "", 69.02, 
  0.543}, {"RWA", "Africa", "Rwanda", "2020-07-28", 1926., 47., 38.714, 5., 
  0., 0., 148.701, 3.629, 2.989, 0.386, 0., 0., 1.03, "", "", "", "", "", "", 
  "", "", 3521., 251815., 19.442, 0.272, 4397., 0.339, 0.009, 113.6, 
  "samples tested", "", "", "", "", "", "", "", "", "", 75.93, 1.2952209*^7, 
  494.869, 20.3, 2.974, 1.642, 1854.211, 56., 191.375, 4.28, 4.7, 21., 4.617, 
  "", 69.02, 0.543}, {"RWA", "Africa", "Rwanda", "2020-07-29", 1963., 37., 
  39.143, 5., 0., 0., 151.557, 2.857, 3.022, 0.386, 0., 0., 0.99, "", "", "", 
  "", "", "", "", "", 4144., 255959., 19.762, 0.32, 4330., 0.334, 0.009, 
  110.6, "samples tested", "", "", "", "", "", "", "", "", "", 75.93, 
  1.2952209*^7, 494.869, 20.3, 2.974, 1.642, 1854.211, 56., 191.375, 4.28, 
  4.7, 21., 4.617, "", 69.02, 0.543}, {"RWA", "Africa", "Rwanda", 
  "2020-07-30", 1994., 31., 40.571, 5., 0., 0., 153.951, 2.393, 3.132, 0.386, 
  0., 0., 0.95, "", "", "", "", "", "", "", "", 4066., 260025., 20.076, 
  0.314, 4120., 0.318, 0.01, 101.6, "samples tested", "", "", "", "", "", "", 
  "", "", "", 75.93, 1.2952209*^7, 494.869, 20.3, 2.974, 1.642, 1854.211, 
  56., 191.375, 4.28, 4.7, 21., 4.617, "", 69.02, 0.543}, 
 {"RWA", "Africa", "Rwanda", "2020-07-31", 2022., 28., 41.857, 5., 0., 0., 
  156.112, 2.162, 3.232, 0.386, 0., 0., 0.89, "", "", "", "", "", "", "", "", 
  3374., 263399., 20.336, 0.26, 4246., 0.328, 0.01, 101.4, "samples tested", 
  "", "", "", "", "", "", "", "", "", 75.93, 1.2952209*^7, 494.869, 20.3, 
  2.974, 1.642, 1854.211, 56., 191.375, 4.28, 4.7, 21., 4.617, "", 69.02, 
  0.543}, {"RWA", "Africa", "Rwanda", "2020-08-01", 2042., 20., 41.429, 5., 
  0., 0., 157.657, 1.544, 3.199, 0.386, 0., 0., 0.84, "", "", "", "", "", "", 
  "", "", 5862., 269261., 20.789, 0.453, 4465., 0.345, 0.009, 107.8, 
  "samples tested", "", "", "", "", "", "", "", "", "", 75.93, 1.2952209*^7, 
  494.869, 20.3, 2.974, 1.642, 1854.211, 56., 191.375, 4.28, 4.7, 21., 4.617, 
  "", 69.02, 0.543}, {"RWA", "Africa", "Rwanda", "2020-08-02", 2062., 20., 
  34.429, 5., 0., 0., 159.201, 1.544, 2.658, 0.386, 0., 0., 0.81, "", "", "", 
  "", "", "", "", "", 2633., 271894., 20.992, 0.203, 4252., 0.328, 0.008, 
  123.5, "samples tested", "", "", "", "", "", "", "", "", "", 75.93, 
  1.2952209*^7, 494.869, 20.3, 2.974, 1.642, 1854.211, 56., 191.375, 4.28, 
  4.7, 21., 4.617, "", 69.02, 0.543}, {"RWA", "Africa", "Rwanda", 
  "2020-08-03", 2092., 30., 30.429, 5., 0., 0., 161.517, 2.316, 2.349, 0.386, 
  0., 0., 0.79, "", "", "", "", "", "", "", "", 3491., 275385., 21.262, 0.27, 
  3870., 0.299, 0.008, 127.2, "samples tested", "", "", "", "", "", "", "", 
  "", "", 75.93, 1.2952209*^7, 494.869, 20.3, 2.974, 1.642, 1854.211, 56., 
  191.375, 4.28, 4.7, 21., 4.617, "", 69.02, 0.543}, 
 {"RWA", "Africa", "Rwanda", "2020-08-04", 2099., 7., 24.714, 5., 0., 0., 
  162.057, 0.54, 1.908, 0.386, 0., 0., 0.78, "", "", "", "", "", "", "", "", 
  3072., 278457., 21.499, 0.237, 3806., 0.294, 0.006, 154., "samples tested", 
  "", "", "", "", "", "", "", "", "", 75.93, 1.2952209*^7, 494.869, 20.3, 
  2.974, 1.642, 1854.211, 56., 191.375, 4.28, 4.7, 21., 4.617, "", 69.02, 
  0.543}, {"RWA", "Africa", "Rwanda", "2020-08-05", 2104., 5., 20.143, 5., 
  0., 0., 162.443, 0.386, 1.555, 0.386, 0., 0., 0.8, "", "", "", "", "", "", 
  "", "", 4598., 283055., 21.854, 0.355, 3871., 0.299, 0.005, 192.2, 
  "samples tested", "", "", "", "", "", "", "", "", "", 75.93, 1.2952209*^7, 
  494.869, 20.3, 2.974, 1.642, 1854.211, 56., 191.375, 4.28, 4.7, 21., 4.617, 
  "", 69.02, 0.543}, {"RWA", "Africa", "Rwanda", "2020-08-06", 2111., 7., 
  16.714, 5., 0., 0., 162.984, 0.54, 1.29, 0.386, 0., 0., 0.83, "", "", "", 
  "", "", "", "", "", 3196., 286251., 22.101, 0.247, 3747., 0.289, 0.004, 
  224.2, "samples tested", "", "", "", "", "", "", "", "", "", 75.93, 
  1.2952209*^7, 494.869, 20.3, 2.974, 1.642, 1854.211, 56., 191.375, 4.28, 
  4.7, 21., 4.617, "", 69.02, 0.543}, {"RWA", "Africa", "Rwanda", 
  "2020-08-07", 2128., 17., 15.143, 5., 0., 0., 164.296, 1.313, 1.169, 0.386, 
  0., 0., 0.86, "", "", "", "", "", "", "", "", 2902., 289153., 22.325, 
  0.224, 3679., 0.284, 0.004, 243., "samples tested", "", "", "", "", "", "", 
  "", "", "", 75.93, 1.2952209*^7, 494.869, 20.3, 2.974, 1.642, 1854.211, 
  56., 191.375, 4.28, 4.7, 21., 4.617, "", 69.02, 0.543}, 
 {"RWA", "Africa", "Rwanda", "2020-08-08", 2134., 6., 13.143, 6., 1., 0.143, 
  164.76, 0.463, 1.015, 0.463, 0.077, 0.011, 0.92, "", "", "", "", "", "", 
  "", "", 4452., 293605., 22.668, 0.344, 3478., 0.269, 0.004, 264.6, 
  "samples tested", "", "", "", "", "", "", "", "", "", 75.93, 1.2952209*^7, 
  494.869, 20.3, 2.974, 1.642, 1854.211, 56., 191.375, 4.28, 4.7, 21., 4.617, 
  "", 69.02, 0.543}, {"RWA", "Africa", "Rwanda", "2020-08-09", 2140., 6., 
  11.143, 7., 1., 0.286, 165.223, 0.463, 0.86, 0.54, 0.077, 0.022, 0.99, "", 
  "", "", "", "", "", "", "", 5175., 298780., 23.068, 0.4, 3841., 0.297, 
  0.003, 344.7, "samples tested", "", "", "", "", "", "", "", "", "", 75.93, 
  1.2952209*^7, 494.869, 20.3, 2.974, 1.642, 1854.211, 56., 191.375, 4.28, 
  4.7, 21., 4.617, "", 69.02, 0.543}, {"RWA", "Africa", "Rwanda", 
  "2020-08-10", 2152., 12., 8.571, 7., 0., 0.286, 166.149, 0.926, 0.662, 
  0.54, 0., 0.022, 1.11, "", "", "", "", "", "", "", "", 5720., 304500., 
  23.51, 0.442, 4159., 0.321, 0.002, 485.2, "samples tested", "", "", "", "", 
  "", "", "", "", "", 75.93, 1.2952209*^7, 494.869, 20.3, 2.974, 1.642, 
  1854.211, 56., 191.375, 4.28, 4.7, 21., 4.617, "", 69.02, 0.543}, 
 {"RWA", "Africa", "Rwanda", "2020-08-11", 2171., 19., 10.286, 7., 0., 0.286, 
  167.616, 1.467, 0.794, 0.54, 0., 0.022, 1.26, "", "", "", "", "", "", "", 
  "", 5153., 309653., 23.907, 0.398, 4457., 0.344, 0.002, 433.3, 
  "samples tested", "", "", "", "", "", "", "", "", "", 75.93, 1.2952209*^7, 
  494.869, 20.3, 2.974, 1.642, 1854.211, 56., 191.375, 4.28, 4.7, 21., 4.617, 
  "", 69.02, 0.543}, {"RWA", "Africa", "Rwanda", "2020-08-12", 2189., 18., 
  12.143, 8., 1., 0.429, 169.006, 1.39, 0.938, 0.618, 0.077, 0.033, 1.42, "", 
  "", "", "", "", "", "", "", 4886., 314539., 24.285, 0.377, 4498., 0.347, 
  0.003, 370.4, "samples tested", "", "", "", "", "", "", "", "", "", 75.93, 
  1.2952209*^7, 494.869, 20.3, 2.974, 1.642, 1854.211, 56., 191.375, 4.28, 
  4.7, 21., 4.617, "", 69.02, 0.543}, {"RWA", "Africa", "Rwanda", 
  "2020-08-13", 2200., 11., 12.714, 8., 0., 0.429, 169.855, 0.849, 0.982, 
  0.618, 0., 0.033, 1.58, "", "", "", "", "", "", "", "", 4756., 319295., 
  24.652, 0.367, 4721., 0.364, 0.003, 371.3, "samples tested", "", "", "", 
  "", "", "", "", "", "", 75.93, 1.2952209*^7, 494.869, 20.3, 2.974, 1.642, 
  1854.211, 56., 191.375, 4.28, 4.7, 21., 4.617, "", 69.02, 0.543}, 
 {"RWA", "Africa", "Rwanda", "2020-08-14", 2293., 93., 23.571, 8., 0., 0.429, 
  177.035, 7.18, 1.82, 0.618, 0., 0.033, 1.77, "", "", "", "", "", "", "", 
  "", 4610., 323905., 25.008, 0.356, 4965., 0.383, 0.005, 210.6, 
  "samples tested", "", "", "", "", "", "", "", "", "", 75.93, 1.2952209*^7, 
  494.869, 20.3, 2.974, 1.642, 1854.211, 56., 191.375, 4.28, 4.7, 21., 4.617, 
  "", 69.02, 0.543}, {"RWA", "Africa", "Rwanda", "2020-08-15", 2352., 59., 
  31.143, 8., 0., 0.286, 181.591, 4.555, 2.404, 0.618, 0., 0.022, 1.79, "", 
  "", "", "", "", "", "", "", 5569., 329474., 25.438, 0.43, 5124., 0.396, 
  0.006, 164.5, "samples tested", "", "", "", "", "", "", "", "", "", 75.93, 
  1.2952209*^7, 494.869, 20.3, 2.974, 1.642, 1854.211, 56., 191.375, 4.28, 
  4.7, 21., 4.617, "", 69.02, 0.543}, {"RWA", "Africa", "Rwanda", 
  "2020-08-16", 2453., 101., 44.714, 8., 0., 0.143, 189.389, 7.798, 3.452, 
  0.618, 0., 0.011, 1.79, "", "", "", "", "", "", "", "", 4796., 334270., 
  25.808, 0.37, 5070., 0.391, 0.009, 113.4, "samples tested", "", "", "", "", 
  "", "", "", "", "", 75.93, 1.2952209*^7, 494.869, 20.3, 2.974, 1.642, 
  1854.211, 56., 191.375, 4.28, 4.7, 21., 4.617, "", 69.02, 0.543}, 
 {"RWA", "Africa", "Rwanda", "2020-08-17", 2540., 87., 55.429, 8., 0., 0.143, 
  196.106, 6.717, 4.279, 0.618, 0., 0.011, 1.74, "", "", "", "", "", "", "", 
  "", 4018., 338288., 26.118, 0.31, 4827., 0.373, 0.011, 87.1, 
  "samples tested", "", "", "", "", "", "", "", "", "", 75.93, 1.2952209*^7, 
  494.869, 20.3, 2.974, 1.642, 1854.211, 56., 191.375, 4.28, 4.7, 21., 4.617, 
  "", 69.02, 0.543}, {"RWA", "Africa", "Rwanda", "2020-08-18", 2577., 37., 
  58., 10., 2., 0.429, 198.962, 2.857, 4.478, 0.772, 0.154, 0.033, 1.68, "", 
  "", "", "", "", "", "", "", 4326., 342614., 26.452, 0.334, 4709., 0.364, 
  0.012, 81.2, "samples tested", "", "", "", "", "", "", "", "", "", 75.93, 
  1.2952209*^7, 494.869, 20.3, 2.974, 1.642, 1854.211, 56., 191.375, 4.28, 
  4.7, 21., 4.617, "", 69.02, 0.543}, {"RWA", "Africa", "Rwanda", 
  "2020-08-19", 2644., 67., 65., 10., 0., 0.286, 204.135, 5.173, 5.018, 
  0.772, 0., 0.022, 1.67, "", "", "", "", "", "", "", "", 3306., 345920., 
  26.707, 0.255, 4483., 0.346, 0.014, 69., "samples tested", "", "", "", "", 
  "", "", "", "", "", 75.93, 1.2952209*^7, 494.869, 20.3, 2.974, 1.642, 
  1854.211, 56., 191.375, 4.28, 4.7, 21., 4.617, "", 69.02, 0.543}, 
 {"RWA", "Africa", "Rwanda", "2020-08-20", 2717., 73., 73.857, 11., 1., 
  0.429, 209.771, 5.636, 5.702, 0.849, 0.077, 0.033, 1.66, "", "", "", "", 
  "", "", "", "", 5463., 351383., 27.129, 0.422, 4584., 0.354, 0.016, 62.1, 
  "samples tested", "", "", "", "", "", "", "", "", "", 75.93, 1.2952209*^7, 
  494.869, 20.3, 2.974, 1.642, 1854.211, 56., 191.375, 4.28, 4.7, 21., 4.617, 
  "", 69.02, 0.543}, {"RWA", "Africa", "Rwanda", "2020-08-21", 2780., 63., 
  69.571, 11., 0., 0.429, 214.635, 4.864, 5.371, 0.849, 0., 0.033, 1.64, "", 
  "", "", "", "", "", "", "", 5700., 357083., 27.569, 0.44, 4740., 0.366, 
  0.015, 68.1, "samples tested", "", "", "", "", "", "", "", "", "", 75.93, 
  1.2952209*^7, 494.869, 20.3, 2.974, 1.642, 1854.211, 56., 191.375, 4.28, 
  4.7, 21., 4.617, "", 69.02, 0.543}, {"RWA", "Africa", "Rwanda", 
  "2020-08-22", 2889., 109., 76.714, 11., 0., 0.429, 223.051, 8.416, 5.923, 
  0.849, 0., 0.033, 1.66, "", "", "", "", "", "", "", "", 4759., 361842., 
  27.937, 0.367, 4624., 0.357, 0.017, 60.3, "samples tested", "", "", "", "", 
  "", "", "", "", "", 75.93, 1.2952209*^7, 494.869, 20.3, 2.974, 1.642, 
  1854.211, 56., 191.375, 4.28, 4.7, 21., 4.617, "", 69.02, 0.543}, 
 {"RWA", "Africa", "Rwanda", "2020-08-23", 3089., 200., 90.857, 12., 1., 
  0.571, 238.492, 15.441, 7.015, 0.926, 0.077, 0.044, 1.66, "", "", "", "", 
  "", "", "", "", 6402., 368244., 28.431, 0.494, 4853., 0.375, 0.019, 53.4, 
  "samples tested", "", "", "", "", "", "", "", "", "", 75.93, 1.2952209*^7, 
  494.869, 20.3, 2.974, 1.642, 1854.211, 56., 191.375, 4.28, 4.7, 21., 4.617, 
  "", 69.02, 0.543}, {"RWA", "Africa", "Rwanda", "2020-08-24", 3306., 217., 
  109.429, 14., 2., 0.857, 255.246, 16.754, 8.449, 1.081, 0.154, 0.066, 1.6, 
  "", "", "", "", "", "", "", "", 3642., 371886., 28.712, 0.281, 4800., 
  0.371, 0.023, 43.9, "samples tested", "", "", "", "", "", "", "", "", "", 
  75.93, 1.2952209*^7, 494.869, 20.3, 2.974, 1.642, 1854.211, 56., 191.375, 
  4.28, 4.7, 21., 4.617, "", 69.02, 0.543}, {"RWA", "Africa", "Rwanda", 
  "2020-08-25", 3537., 231., 137.143, 15., 1., 0.714, 273.081, 17.835, 
  10.588, 1.158, 0.077, 0.055, 1.49, "", "", "", "", "", "", "", "", 6128., 
  378014., 29.185, 0.473, 5057., 0.39, 0.027, 36.9, "samples tested", "", "", 
  "", "", "", "", "", "", "", 75.93, 1.2952209*^7, 494.869, 20.3, 2.974, 
  1.642, 1854.211, 56., 191.375, 4.28, 4.7, 21., 4.617, "", 69.02, 0.543}, 
 {"RWA", "Africa", "Rwanda", "2020-08-26", 3625., 88., 140.143, 15., 0., 
  0.714, 279.875, 6.794, 10.82, 1.158, 0., 0.055, 1.35, "", "", "", "", "", 
  "", "", "", 5467., 383481., 29.607, 0.422, 5366., 0.414, 0.026, 38.3, 
  "samples tested", "", "", "", "", "", "", "", "", "", 70.37, 1.2952209*^7, 
  494.869, 20.3, 2.974, 1.642, 1854.211, 56., 191.375, 4.28, 4.7, 21., 4.617, 
  "", 69.02, 0.543}, {"RWA", "Africa", "Rwanda", "2020-08-27", 3672., 47., 
  136.429, 15., 0., 0.571, 283.504, 3.629, 10.533, 1.158, 0., 0.044, 1.23, 
  "", "", "", "", "", "", "", "", 4597., 388078., 29.962, 0.355, 5242., 
  0.405, 0.026, 38.4, "samples tested", "", "", "", "", "", "", "", "", "", 
  70.37, 1.2952209*^7, 494.869, 20.3, 2.974, 1.642, 1854.211, 56., 191.375, 
  4.28, 4.7, 21., 4.617, "", 69.02, 0.543}, {"RWA", "Africa", "Rwanda", 
  "2020-08-28", 3742., 70., 137.429, 16., 1., 0.714, 288.908, 5.404, 10.61, 
  1.235, 0.077, 0.055, 1.14, "", "", "", "", "", "", "", "", 5159., 393237., 
  30.361, 0.398, 5165., 0.399, 0.027, 37.6, "samples tested", "", "", "", "", 
  "", "", "", "", "", 70.37, 1.2952209*^7, 494.869, 20.3, 2.974, 1.642, 
  1854.211, 56., 191.375, 4.28, 4.7, 21., 4.617, "", 69.02, 0.543}, 
 {"RWA", "Africa", "Rwanda", "2020-08-29", 3843., 101., 136.286, 16., 0., 
  0.714, 296.706, 7.798, 10.522, 1.235, 0., 0.055, 1.08, "", "", "", "", "", 
  "", "", "", 6163., 399400., 30.836, 0.476, 5365., 0.414, 0.025, 39.4, 
  "samples tested", "", "", "", "", "", "", "", "", "", 70.37, 1.2952209*^7, 
  494.869, 20.3, 2.974, 1.642, 1854.211, 56., 191.375, 4.28, 4.7, 21., 4.617, 
  "", 69.02, 0.543}, {"RWA", "Africa", "Rwanda", "2020-08-30", 4020., 177., 
  133., 16., 0., 0.571, 310.372, 13.666, 10.269, 1.235, 0., 0.044, 1.01, "", 
  "", "", "", "", "", "", "", 5544., 404944., 31.264, 0.428, 5243., 0.405, 
  0.025, 39.4, "samples tested", "", "", "", "", "", "", "", "", "", 70.37, 
  1.2952209*^7, 494.869, 20.3, 2.974, 1.642, 1854.211, 56., 191.375, 4.28, 
  4.7, 21., 4.617, "", 69.02, 0.543}, {"RWA", "Africa", "Rwanda", 
  "2020-08-31", 4063., 43., 108.143, 16., 0., 0.286, 313.692, 3.32, 8.349, 
  1.235, 0., 0.022, 0.93, "", "", "", "", "", "", "", "", 4763., 409707., 
  31.632, 0.368, 5403., 0.417, 0.02, 50., "samples tested", "", "", "", "", 
  "", "", "", "", "", 70.37, 1.2952209*^7, 494.869, 20.3, 2.974, 1.642, 
  1854.211, 56., 191.375, 4.28, 4.7, 21., 4.617, "", 69.02, 0.543}, 
 {"RWA", "Africa", "Rwanda", "2020-09-01", 4142., 79., 86.429, 16., 0., 
  0.143, 319.791, 6.099, 6.673, 1.235, 0., 0.011, 0.87, "", "", "", "", "", 
  "", "", "", 5622., 415329., 32.066, 0.434, 5331., 0.412, 0.016, 61.7, 
  "samples tested", "", "", "", "", "", "", "", "", "", 70.37, 1.2952209*^7, 
  494.869, 20.3, 2.974, 1.642, 1854.211, 56., 191.375, 4.28, 4.7, 21., 4.617, 
  "", 69.02, 0.543}, {"RWA", "Africa", "Rwanda", "2020-09-02", 4218., 76., 
  84.714, 17., 1., 0.286, 325.659, 5.868, 6.541, 1.313, 0.077, 0.022, 0.82, 
  "", "", "", "", "", "", "", "", 5792., 421121., 32.513, 0.447, 5377., 
  0.415, 0.016, 63.5, "samples tested", "", "", "", "", "", "", "", "", "", 
  70.37, 1.2952209*^7, 494.869, 20.3, 2.974, 1.642, 1854.211, 56., 191.375, 
  4.28, 4.7, 21., 4.617, "", 69.02, 0.543}, {"RWA", "Africa", "Rwanda", 
  "2020-09-03", 4255., 37., 83.286, 18., 1., 0.429, 328.515, 2.857, 6.43, 
  1.39, 0.077, 0.033, 0.76, "", "", "", "", "", "", "", "", 5079., 426200., 
  32.906, 0.392, 5446., 0.42, 0.015, 65.4, "samples tested", "", "", "", "", 
  "", "", "", "", "", 70.37, 1.2952209*^7, 494.869, 20.3, 2.974, 1.642, 
  1854.211, 56., 191.375, 4.28, 4.7, 21., 4.617, "", 69.02, 0.543}, 
 {"RWA", "Africa", "Rwanda", "2020-09-04", 4304., 49., 80.286, 18., 0., 
  0.286, 332.299, 3.783, 6.199, 1.39, 0., 0.022, 0.71, "", "", "", "", "", 
  "", "", "", 5792., 431992., 33.353, 0.447, 5536., 0.427, 0.015, 69., 
  "samples tested", "", "", "", "", "", "", "", "", "", 78.7, 1.2952209*^7, 
  494.869, 20.3, 2.974, 1.642, 1854.211, 56., 191.375, 4.28, 4.7, 21., 4.617, 
  "", 69.02, 0.543}, {"RWA", "Africa", "Rwanda", "2020-09-05", 4349., 45., 
  72.286, 18., 0., 0.286, 335.773, 3.474, 5.581, 1.39, 0., 0.022, 0.67, "", 
  "", "", "", "", "", "", "", 4420., 436412., 33.694, 0.341, 5287., 0.408, 
  0.014, 73.1, "samples tested", "", "", "", "", "", "", "", "", "", 78.7, 
  1.2952209*^7, 494.869, 20.3, 2.974, 1.642, 1854.211, 56., 191.375, 4.28, 
  4.7, 21., 4.617, "", 69.02, 0.543}, {"RWA", "Africa", "Rwanda", 
  "2020-09-06", 4374., 25., 50.571, 19., 1., 0.429, 337.703, 1.93, 3.904, 
  1.467, 0.077, 0.033, 0.63, "", "", "", "", "", "", "", "", 3481., 439893., 
  33.963, 0.269, 4993., 0.385, 0.01, 98.7, "samples tested", "", "", "", "", 
  "", "", "", "", "", 78.7, 1.2952209*^7, 494.869, 20.3, 2.974, 1.642, 
  1854.211, 56., 191.375, 4.28, 4.7, 21., 4.617, "", 69.02, 0.543}, 
 {"RWA", "Africa", "Rwanda", "2020-09-07", 4409., 35., 49.429, 19., 0., 
  0.429, 340.405, 2.702, 3.816, 1.467, 0., 0.033, 0.61, "", "", "", "", "", 
  "", "", "", 4457., 444350., 34.307, 0.344, 4949., 0.382, 0.01, 100.1, 
  "samples tested", "", "", "", "", "", "", "", "", "", 78.7, 1.2952209*^7, 
  494.869, 20.3, 2.974, 1.642, 1854.211, 56., 191.375, 4.28, 4.7, 21., 4.617, 
  "", 69.02, 0.543}, {"RWA", "Africa", "Rwanda", "2020-09-08", 4439., 30., 
  42.429, 20., 1., 0.571, 342.721, 2.316, 3.276, 1.544, 0.077, 0.044, 0.6, 
  "", "", "", "", "", "", "", "", 3253., 447603., 34.558, 0.251, 4611., 
  0.356, 0.009, 108.7, "samples tested", "", "", "", "", "", "", "", "", "", 
  78.7, 1.2952209*^7, 494.869, 20.3, 2.974, 1.642, 1854.211, 56., 191.375, 
  4.28, 4.7, 21., 4.617, "", 69.02, 0.543}, {"RWA", "Africa", "Rwanda", 
  "2020-09-09", 4460., 21., 34.571, 21., 1., 0.571, 344.343, 1.621, 2.669, 
  1.621, 0.077, 0.044, 0.59, "", "", "", "", "", "", "", "", 3805., 451408., 
  34.852, 0.294, 4327., 0.334, 0.008, 125.2, "samples tested", "", "", "", 
  "", "", "", "", "", "", 78.7, 1.2952209*^7, 494.869, 20.3, 2.974, 1.642, 
  1854.211, 56., 191.375, 4.28, 4.7, 21., 4.617, "", 69.02, 0.543}, 
 {"RWA", "Africa", "Rwanda", "2020-09-10", 4479., 19., 32., 22., 1., 0.571, 
  345.81, 1.467, 2.471, 1.699, 0.077, 0.044, 0.6, "", "", "", "", "", "", "", 
  "", 2838., 454246., 35.071, 0.219, 4007., 0.309, 0.008, 125.2, 
  "samples tested", "", "", "", "", "", "", "", "", "", 78.7, 1.2952209*^7, 
  494.869, 20.3, 2.974, 1.642, 1854.211, 56., 191.375, 4.28, 4.7, 21., 4.617, 
  "", 69.02, 0.543}, {"RWA", "Africa", "Rwanda", "2020-09-11", 4534., 55., 
  32.857, 22., 0., 0.571, 350.056, 4.246, 2.537, 1.699, 0., 0.044, 0.61, "", 
  "", "", "", "", "", "", "", 3027., 457273., 35.305, 0.234, 3612., 0.279, 
  0.009, 109.9, "samples tested", "", "", "", "", "", "", "", "", "", 78.7, 
  1.2952209*^7, 494.869, 20.3, 2.974, 1.642, 1854.211, 56., 191.375, 4.28, 
  4.7, 21., 4.617, "", 69.02, 0.543}, {"RWA", "Africa", "Rwanda", 
  "2020-09-12", 4565., 31., 30.857, 22., 0., 0.571, 352.45, 2.393, 2.382, 
  1.699, 0., 0.044, 0.59, "", "", "", "", "", "", "", "", 2901., 460174., 
  35.529, 0.224, 3395., 0.262, 0.009, 110., "samples tested", "", "", "", "", 
  "", "", "", "", "", 78.7, 1.2952209*^7, 494.869, 20.3, 2.974, 1.642, 
  1854.211, 56., 191.375, 4.28, 4.7, 21., 4.617, "", 69.02, 0.543}, 
 {"RWA", "Africa", "Rwanda", "2020-09-13", 4591., 26., 31., 22., 0., 0.429, 
  354.457, 2.007, 2.393, 1.699, 0., 0.033, 0.57, "", "", "", "", "", "", "", 
  "", 2722., 462896., 35.739, 0.21, 3286., 0.254, 0.009, 106., 
  "samples tested", "", "", "", "", "", "", "", "", "", 78.7, 1.2952209*^7, 
  494.869, 20.3, 2.974, 1.642, 1854.211, 56., 191.375, 4.28, 4.7, 21., 4.617, 
  "", 69.02, 0.543}, {"RWA", "Africa", "Rwanda", "2020-09-14", 4602., 11., 
  27.571, 22., 0., 0.429, 355.306, 0.849, 2.129, 1.699, 0., 0.033, 0.56, "", 
  "", "", "", "", "", "", "", 1687., 464583., 35.869, 0.13, 2890., 0.223, 
  0.01, 104.8, "samples tested", "", "", "", "", "", "", "", "", "", 78.7, 
  1.2952209*^7, 494.869, 20.3, 2.974, 1.642, 1854.211, 56., 191.375, 4.28, 
  4.7, 21., 4.617, "", 69.02, 0.543}, {"RWA", "Africa", "Rwanda", 
  "2020-09-15", 4624., 22., 26.429, 22., 0., 0.286, 357.005, 1.699, 2.04, 
  1.699, 0., 0.022, 0.56, "", "", "", "", "", "", "", "", 1935., 466518., 
  36.018, 0.149, 2702., 0.209, 0.01, 102.2, "samples tested", "", "", "", "", 
  "", "", "", "", "", 78.7, 1.2952209*^7, 494.869, 20.3, 2.974, 1.642, 
  1854.211, 56., 191.375, 4.28, 4.7, 21., 4.617, "", 69.02, 0.543}, 
 {"RWA", "Africa", "Rwanda", "2020-09-16", 4634., 10., 24.857, 22., 0., 
  0.143, 357.777, 0.772, 1.919, 1.699, 0., 0.011, 0.56, "", "", "", "", "", 
  "", "", "", 1603., 468121., 36.142, 0.124, 2388., 0.184, 0.01, 96.1, 
  "samples tested", "", "", "", "", "", "", "", "", "", 78.7, 1.2952209*^7, 
  494.869, 20.3, 2.974, 1.642, 1854.211, 56., 191.375, 4.28, 4.7, 21., 4.617, 
  "", 69.02, 0.543}, {"RWA", "Africa", "Rwanda", "2020-09-17", 4653., 19., 
  24.857, 23., 1., 0.143, 359.244, 1.467, 1.919, 1.776, 0.077, 0.011, 0.59, 
  "", "", "", "", "", "", "", "", 2097., 470218., 36.304, 0.162, 2282., 
  0.176, 0.011, 91.8, "samples tested", "", "", "", "", "", "", "", "", "", 
  78.7, 1.2952209*^7, 494.869, 20.3, 2.974, 1.642, 1854.211, 56., 191.375, 
  4.28, 4.7, 21., 4.617, "", 69.02, 0.543}, {"RWA", "Africa", "Rwanda", 
  "2020-09-18", 4671., 18., 19.571, 25., 2., 0.429, 360.633, 1.39, 1.511, 
  1.93, 0.154, 0.033, 0.6, "", "", "", "", "", "", "", "", 1549., 471767., 
  36.424, 0.12, 2071., 0.16, 0.009, 105.8, "samples tested", "", "", "", "", 
  "", "", "", "", "", 78.7, 1.2952209*^7, 494.869, 20.3, 2.974, 1.642, 
  1854.211, 56., 191.375, 4.28, 4.7, 21., 4.617, "", 69.02, 0.543}, 
 {"RWA", "Africa", "Rwanda", "2020-09-19", 4689., 18., 17.714, 26., 1., 
  0.571, 362.023, 1.39, 1.368, 2.007, 0.077, 0.044, 0.61, "", "", "", "", "", 
  "", "", "", 2272., 474039., 36.599, 0.175, 1981., 0.153, 0.009, 111.8, 
  "samples tested", "", "", "", "", "", "", "", "", "", 78.7, 1.2952209*^7, 
  494.869, 20.3, 2.974, 1.642, 1854.211, 56., 191.375, 4.28, 4.7, 21., 4.617, 
  "", 69.02, 0.543}, {"RWA", "Africa", "Rwanda", "2020-09-20", 4711., 22., 
  17.143, 26., 0., 0.571, 363.722, 1.699, 1.324, 2.007, 0., 0.044, 0.62, "", 
  "", "", "", "", "", "", "", 1892., 475931., 36.745, 0.146, 1862., 0.144, 
  0.009, 108.6, "samples tested", "", "", "", "", "", "", "", "", "", 78.7, 
  1.2952209*^7, 494.869, 20.3, 2.974, 1.642, 1854.211, 56., 191.375, 4.28, 
  4.7, 21., 4.617, "", 69.02, 0.543}, {"RWA", "Africa", "Rwanda", 
  "2020-09-21", 4722., 11., 17.143, 27., 1., 0.714, 364.571, 0.849, 1.324, 
  2.085, 0.077, 0.055, 0.63, "", "", "", "", "", "", "", "", 1448., 477379., 
  36.857, 0.112, 1828., 0.141, 0.009, 106.6, "samples tested", "", "", "", 
  "", "", "", "", "", "", 78.7, 1.2952209*^7, 494.869, 20.3, 2.974, 1.642, 
  1854.211, 56., 191.375, 4.28, 4.7, 21., 4.617, "", 69.02, 0.543}, 
 {"RWA", "Africa", "Rwanda", "2020-09-22", 4738., 16., 16.286, 27., 0., 
  0.714, 365.806, 1.235, 1.257, 2.085, 0., 0.055, 0.64, "", "", "", "", "", 
  "", "", "", 1631., 479010., 36.983, 0.126, 1785., 0.138, 0.009, 109.6, 
  "samples tested", "", "", "", "", "", "", "", "", "", 78.7, 1.2952209*^7, 
  494.869, 20.3, 2.974, 1.642, 1854.211, 56., 191.375, 4.28, 4.7, 21., 4.617, 
  "", 69.02, 0.543}, {"RWA", "Africa", "Rwanda", "2020-09-23", 4779., 41., 
  20.714, 27., 0., 0.714, 368.972, 3.165, 1.599, 2.085, 0., 0.055, 0.65, "", 
  "", "", "", "", "", "", "", 2273., 481283., 37.158, 0.175, 1880., 0.145, 
  0.011, 90.8, "samples tested", "", "", "", "", "", "", "", "", "", 78.7, 
  1.2952209*^7, 494.869, 20.3, 2.974, 1.642, 1854.211, 56., 191.375, 4.28, 
  4.7, 21., 4.617, "", 69.02, 0.543}, {"RWA", "Africa", "Rwanda", 
  "2020-09-24", 4789., 10., 19.429, 27., 0., 0.571, 369.744, 0.772, 1.5, 
  2.085, 0., 0.044, 0.63, "", "", "", "", "", "", "", "", 2158., 483441., 
  37.325, 0.167, 1889., 0.146, 0.01, 97.2, "samples tested", "", "", "", "", 
  "", "", "", "", "", 78.7, 1.2952209*^7, 494.869, 20.3, 2.974, 1.642, 
  1854.211, 56., 191.375, 4.28, 4.7, 21., 4.617, "", 69.02, 0.543}, 
 {"RWA", "Africa", "Rwanda", "2020-09-25", 4798., 9., 18.143, 29., 2., 0.571, 
  370.439, 0.695, 1.401, 2.239, 0.154, 0.044, 0.6, "", "", "", "", "", "", 
  "", "", 1400., 484841., 37.433, 0.108, 1868., 0.144, 0.01, 103., 
  "samples tested", "", "", "", "", "", "", "", "", "", 75.93, 1.2952209*^7, 
  494.869, 20.3, 2.974, 1.642, 1854.211, 56., 191.375, 4.28, 4.7, 21., 4.617, 
  "", 69.02, 0.543}, {"RWA", "Africa", "Rwanda", "2020-09-26", 4811., 13., 
  17.429, 29., 0., 0.429, 371.442, 1.004, 1.346, 2.239, 0., 0.033, 0.59, "", 
  "", "", "", "", "", "", "", 1894., 486735., 37.579, 0.146, 1814., 0.14, 
  0.01, 104.1, "samples tested", "", "", "", "", "", "", "", "", "", 75.93, 
  1.2952209*^7, 494.869, 20.3, 2.974, 1.642, 1854.211, 56., 191.375, 4.28, 
  4.7, 21., 4.617, "", 69.02, 0.543}, {"RWA", "Africa", "Rwanda", 
  "2020-09-27", 4820., 9., 15.571, 29., 0., 0.429, 372.137, 0.695, 1.202, 
  2.239, 0., 0.033, 0.57, "", "", "", "", "", "", "", "", 2207., 488942., 
  37.75, 0.17, 1859., 0.144, 0.008, 119.4, "samples tested", "", "", "", "", 
  "", "", "", "", "", 75.93, 1.2952209*^7, 494.869, 20.3, 2.974, 1.642, 
  1854.211, 56., 191.375, 4.28, 4.7, 21., 4.617, "", 69.02, 0.543}, 
 {"RWA", "Africa", "Rwanda", "2020-09-28", 4832., 12., 15.714, 29., 0., 
  0.286, 373.064, 0.926, 1.213, 2.239, 0., 0.022, 0.56, "", "", "", "", "", 
  "", "", "", 1283., 490225., 37.849, 0.099, 1835., 0.142, 0.009, 116.8, 
  "samples tested", "", "", "", "", "", "", "", "", "", 75.93, 1.2952209*^7, 
  494.869, 20.3, 2.974, 1.642, 1854.211, 56., 191.375, 4.28, 4.7, 21., 4.617, 
  "", 69.02, 0.543}, {"RWA", "Africa", "Rwanda", "2020-09-29", 4836., 4., 
  14., 29., 0., 0.286, 373.373, 0.309, 1.081, 2.239, 0., 0.022, 0.54, "", "", 
  "", "", "", "", "", "", 2761., 492986., 38.062, 0.213, 1997., 0.154, 0.007, 
  142.6, "samples tested", "", "", "", "", "", "", "", "", "", 75.93, 
  1.2952209*^7, 494.869, 20.3, 2.974, 1.642, 1854.211, 56., 191.375, 4.28, 
  4.7, 21., 4.617, "", 69.02, 0.543}, {"RWA", "Africa", "Rwanda", 
  "2020-09-30", 4840., 4., 8.714, 29., 0., 0.286, 373.681, 0.309, 0.673, 
  2.239, 0., 0.022, 0.53, "", "", "", "", "", "", "", "", 2807., 495793., 
  38.279, 0.217, 2073., 0.16, 0.004, 237.9, "samples tested", "", "", "", "", 
  "", "", "", "", "", 75.93, 1.2952209*^7, 494.869, 20.3, 2.974, 1.642, 
  1854.211, 56., 191.375, 4.28, 4.7, 21., 4.617, "", 69.02, 0.543}, 
 {"RWA", "Africa", "Rwanda", "2020-10-01", 4843., 3., 7.714, 29., 0., 0.286, 
  373.913, 0.232, 0.596, 2.239, 0., 0.022, 0.55, "", "", "", "", "", "", "", 
  "", 2583., 498376., 38.478, 0.199, 2134., 0.165, 0.004, 276.6, 
  "samples tested", "", "", "", "", "", "", "", "", "", 75.93, 1.2952209*^7, 
  494.869, 20.3, 2.974, 1.642, 1854.211, 56., 191.375, 4.28, 4.7, 21., 4.617, 
  "", 69.02, 0.543}, {"RWA", "Africa", "Rwanda", "2020-10-02", 4847., 4., 7., 
  29., 0., 0., 374.222, 0.309, 0.54, 2.239, 0., 0., 0.58, "", "", "", "", "", 
  "", "", "", 1873., 500249., 38.623, 0.145, 2201., 0.17, 0.003, 314.4, 
  "samples tested", "", "", "", "", "", "", "", "", "", 75.93, 1.2952209*^7, 
  494.869, 20.3, 2.974, 1.642, 1854.211, 56., 191.375, 4.28, 4.7, 21., 4.617, 
  "", 69.02, 0.543}, {"RWA", "Africa", "Rwanda", "2020-10-03", 4852., 5., 
  5.857, 29., 0., 0., 374.608, 0.386, 0.452, 2.239, 0., 0., 0.62, "", "", "", 
  "", "", "", "", "", 2568., 502817., 38.821, 0.198, 2297., 0.177, 0.003, 
  392.2, "samples tested", "", "", "", "", "", "", "", "", "", 75.93, 
  1.2952209*^7, 494.869, 20.3, 2.974, 1.642, 1854.211, 56., 191.375, 4.28, 
  4.7, 21., 4.617, "", 69.02, 0.543}, {"RWA", "Africa", "Rwanda", 
  "2020-10-04", 4866., 14., 6.571, 29., 0., 0., 375.689, 1.081, 0.507, 2.239, 
  0., 0., 0.66, "", "", "", "", "", "", "", "", 1853., 504670., 38.964, 
  0.143, 2247., 0.173, 0.003, 342., "samples tested", "", "", "", "", "", "", 
  "", "", "", 75.93, 1.2952209*^7, 494.869, 20.3, 2.974, 1.642, 1854.211, 
  56., 191.375, 4.28, 4.7, 21., 4.617, "", 69.02, 0.543}, 
 {"RWA", "Africa", "Rwanda", "2020-10-05", 4867., 1., 5., 29., 0., 0., 
  375.766, 0.077, 0.386, 2.239, 0., 0., 0.68, "", "", "", "", "", "", "", "", 
  1988., 506658., 39.117, 0.153, 2348., 0.181, 0.002, 469.6, 
  "samples tested", "", "", "", "", "", "", "", "", "", 75.93, 1.2952209*^7, 
  494.869, 20.3, 2.974, 1.642, 1854.211, 56., 191.375, 4.28, 4.7, 21., 4.617, 
  "", 69.02, 0.543}, {"RWA", "Africa", "Rwanda", "2020-10-06", 4873., 6., 
  5.286, 29., 0., 0., 376.229, 0.463, 0.408, 2.239, 0., 0., 0.71, "", "", "", 
  "", "", "", "", "", 1306., 507964., 39.218, 0.101, 2140., 0.165, 0.002, 
  404.8, "samples tested", "", "", "", "", "", "", "", "", "", 75.93, 
  1.2952209*^7, 494.869, 20.3, 2.974, 1.642, 1854.211, 56., 191.375, 4.28, 
  4.7, 21., 4.617, "", 69.02, 0.543}, {"RWA", "Africa", "Rwanda", 
  "2020-10-07", 4883., 10., 6.143, 29., 0., 0., 377.001, 0.772, 0.474, 2.239, 
  0., 0., 0.74, "", "", "", "", "", "", "", "", 3219., 511183., 39.467, 
  0.249, 2199., 0.17, 0.003, 358., "samples tested", "", "", "", "", "", "", 
  "", "", "", 75.93, 1.2952209*^7, 494.869, 20.3, 2.974, 1.642, 1854.211, 
  56., 191.375, 4.28, 4.7, 21., 4.617, "", 69.02, 0.543}, 
 {"RWA", "Africa", "Rwanda", "2020-10-08", 4885., 2., 6., 29., 0., 0., 
  377.156, 0.154, 0.463, 2.239, 0., 0., 0.79, "", "", "", "", "", "", "", "", 
  1935., 513118., 39.616, 0.149, 2106., 0.163, 0.003, 351., "samples tested", 
  "", "", "", "", "", "", "", "", "", 75.93, 1.2952209*^7, 494.869, 20.3, 
  2.974, 1.642, 1854.211, 56., 191.375, 4.28, 4.7, 21., 4.617, "", 69.02, 
  0.543}, {"RWA", "Africa", "Rwanda", "2020-10-09", 4890., 5., 6.143, 30., 
  1., 0.143, 377.542, 0.386, 0.474, 2.316, 0.077, 0.011, 0.84, "", "", "", 
  "", "", "", "", "", 963., 514081., 39.691, 0.074, 1976., 0.153, 0.003, 
  321.7, "samples tested", "", "", "", "", "", "", "", "", "", 75.93, 
  1.2952209*^7, 494.869, 20.3, 2.974, 1.642, 1854.211, 56., 191.375, 4.28, 
  4.7, 21., 4.617, "", 69.02, 0.543}, {"RWA", "Africa", "Rwanda", 
  "2020-10-10", 4892., 2., 5.714, 30., 0., 0.143, 377.696, 0.154, 0.441, 
  2.316, 0., 0.011, 0.9, "", "", "", "", "", "", "", "", 2668., 516749., 
  39.897, 0.206, 1990., 0.154, 0.003, 348.3, "samples tested", "", "", "", 
  "", "", "", "", "", "", 75.93, 1.2952209*^7, 494.869, 20.3, 2.974, 1.642, 
  1854.211, 56., 191.375, 4.28, 4.7, 21., 4.617, "", 69.02, 0.543}, 
 {"RWA", "Africa", "Rwanda", "2020-10-11", 4896., 4., 4.286, 31., 1., 0.286, 
  378.005, 0.309, 0.331, 2.393, 0.077, 0.022, 0.99, "", "", "", "", "", "", 
  "", "", 2239., 518988., 40.069, 0.173, 2045., 0.158, 0.002, 477.1, 
  "samples tested", "", "", "", "", "", "", "", "", "", 75.93, 1.2952209*^7, 
  494.869, 20.3, 2.974, 1.642, 1854.211, 56., 191.375, 4.28, 4.7, 21., 4.617, 
  "", 69.02, 0.543}, {"RWA", "Africa", "Rwanda", "2020-10-12", 4905., 9., 
  5.429, 32., 1., 0.429, 378.7, 0.695, 0.419, 2.471, 0.077, 0.033, 1.09, "", 
  "", "", "", "", "", "", "", 2149., 521137., 40.235, 0.166, 2068., 0.16, 
  0.003, 380.9, "samples tested", "", "", "", "", "", "", "", "", "", 69.44, 
  1.2952209*^7, 494.869, 20.3, 2.974, 1.642, 1854.211, 56., 191.375, 4.28, 
  4.7, 21., 4.617, "", 69.02, 0.543}, {"RWA", "Africa", "Rwanda", 
  "2020-10-13", 4908., 3., 5., 32., 0., 0.429, 378.932, 0.232, 0.386, 2.471, 
  0., 0.033, 1.19, "", "", "", "", "", "", "", "", 1884., 523021., 40.381, 
  0.145, 2151., 0.166, 0.002, 430.2, "samples tested", "", "", "", "", "", 
  "", "", "", "", 63.89, 1.2952209*^7, 494.869, 20.3, 2.974, 1.642, 1854.211, 
  56., 191.375, 4.28, 4.7, 21., 4.617, "", 69.02, 0.543}, 
 {"RWA", "Africa", "Rwanda", "2020-10-14", 4940., 32., 8.143, 33., 1., 0.571, 
  381.402, 2.471, 0.629, 2.548, 0.077, 0.044, 1.3, "", "", "", "", "", "", 
  "", "", -1884., 521137., 40.235, -0.145, 1422., 0.11, 0.006, 174.6, 
  "samples tested", "", "", "", "", "", "", "", "", "", 63.89, 1.2952209*^7, 
  494.869, 20.3, 2.974, 1.642, 1854.211, 56., 191.375, 4.28, 4.7, 21., 4.617, 
  "", 69.02, 0.543}, {"RWA", "Africa", "Rwanda", "2020-10-15", 4953., 13., 
  9.714, 33., 0., 0.571, 382.406, 1.004, 0.75, 2.548, 0., 0.044, 1.28, "", 
  "", "", "", "", "", "", "", 5717., 526854., 40.677, 0.441, 1962., 0.151, 
  0.005, 202., "samples tested", "", "", "", "", "", "", "", "", "", 63.89, 
  1.2952209*^7, 494.869, 20.3, 2.974, 1.642, 1854.211, 56., 191.375, 4.28, 
  4.7, 21., 4.617, "", 69.02, 0.543}, {"RWA", "Africa", "Rwanda", 
  "2020-10-16", 4965., 12., 10.714, 34., 1., 0.571, 383.332, 0.926, 0.827, 
  2.625, 0.077, 0.044, 1.23, "", "", "", "", "", "", "", "", 3450., 530304., 
  40.943, 0.266, 2318., 0.179, 0.005, 216.4, "samples tested", "", "", "", 
  "", "", "", "", "", "", 63.89, 1.2952209*^7, 494.869, 20.3, 2.974, 1.642, 
  1854.211, 56., 191.375, 4.28, 4.7, 21., 4.617, "", 69.02, 0.543}, 
 {"RWA", "Africa", "Rwanda", "2020-10-17", 4971., 6., 11.286, 34., 0., 0.571, 
  383.796, 0.463, 0.871, 2.625, 0., 0.044, 1.2, "", "", "", "", "", "", "", 
  "", 2224., 532528., 41.115, 0.172, 2254., 0.174, 0.005, 199.7, 
  "samples tested", "", "", "", "", "", "", "", "", "", 63.89, 1.2952209*^7, 
  494.869, 20.3, 2.974, 1.642, 1854.211, 56., 191.375, 4.28, 4.7, 21., 4.617, 
  "", 69.02, 0.543}, {"RWA", "Africa", "Rwanda", "2020-10-18", 4974., 3., 
  11.143, 34., 0., 0.429, 384.027, 0.232, 0.86, 2.625, 0., 0.033, 1.18, "", 
  "", "", "", "", "", "", "", 1881., 534409., 41.26, 0.145, 2203., 0.17, 
  0.005, 197.7, "samples tested", "", "", "", "", "", "", "", "", "", 63.89, 
  1.2952209*^7, 494.869, 20.3, 2.974, 1.642, 1854.211, 56., 191.375, 4.28, 
  4.7, 21., 4.617, "", 69.02, 0.543}, {"RWA", "Africa", "Rwanda", 
  "2020-10-19", 4992., 18., 12.429, 34., 0., 0.286, 385.417, 1.39, 0.96, 
  2.625, 0., 0.022, 1.21, "", "", "", "", "", "", "", "", 1373., 535782., 
  41.366, 0.106, 2092., 0.162, 0.006, 168.3, "samples tested", "", "", "", 
  "", "", "", "", "", "", 63.89, 1.2952209*^7, 494.869, 20.3, 2.974, 1.642, 
  1854.211, 56., 191.375, 4.28, 4.7, 21., 4.617, "", 69.02, 0.543}, 
 {"RWA", "Africa", "Rwanda", "2020-10-20", 4996., 4., 12.571, 34., 0., 0.286, 
  385.726, 0.309, 0.971, 2.625, 0., 0.022, 1.2, "", "", "", "", "", "", "", 
  "", 997., 536779., 41.443, 0.077, 1965., 0.152, 0.006, 156.3, 
  "samples tested", "", "", "", "", "", "", "", "", "", 63.89, 1.2952209*^7, 
  494.869, 20.3, 2.974, 1.642, 1854.211, 56., 191.375, 4.28, 4.7, 21., 4.617, 
  "", 69.02, 0.543}, {"RWA", "Africa", "Rwanda", "2020-10-21", 5012., 16., 
  10.286, 34., 0., 0.143, 386.961, 1.235, 0.794, 2.625, 0., 0.011, 1.21, "", 
  "", "", "", "", "", "", "", 1306., 538085., 41.544, 0.101, 2421., 0.187, 
  0.004, 235.4, "samples tested", "", "", "", "", "", "", "", "", "", 63.89, 
  1.2952209*^7, 494.869, 20.3, 2.974, 1.642, 1854.211, 56., 191.375, 4.28, 
  4.7, 21., 4.617, "", 69.02, 0.543}, {"RWA", "Africa", "Rwanda", 
  "2020-10-22", 5017., 5., 9.143, 34., 0., 0.143, 387.347, 0.386, 0.706, 
  2.625, 0., 0.011, 1.24, "", "", "", "", "", "", "", "", 2051., 540136., 
  41.702, 0.158, 1897., 0.146, 0.005, 207.5, "samples tested", "", "", "", 
  "", "", "", "", "", "", 63.89, 1.2952209*^7, 494.869, 20.3, 2.974, 1.642, 
  1854.211, 56., 191.375, 4.28, 4.7, 21., 4.617, "", 69.02, 0.543}, 
 {"RWA", "Africa", "Rwanda", "2020-10-23", 5052., 35., 12.429, 34., 0., 0., 
  390.049, 2.702, 0.96, 2.625, 0., 0., 1.29, "", "", "", "", "", "", "", "", 
  2086., 542222., 41.863, 0.161, 1703., 0.131, 0.007, 137., "samples tested", 
  "", "", "", "", "", "", "", "", "", 63.89, 1.2952209*^7, 494.869, 20.3, 
  2.974, 1.642, 1854.211, 56., 191.375, 4.28, 4.7, 21., 4.617, "", 69.02, 
  0.543}, {"RWA", "Africa", "Rwanda", "2020-10-24", 5060., 8., 12.714, 34., 
  0., 0., 390.667, 0.618, 0.982, 2.625, 0., 0., 1.23, "", "", "", "", "", "", 
  "", "", 3698., 545920., 42.149, 0.286, 1913., 0.148, 0.007, 150.5, 
  "samples tested", "", "", "", "", "", "", "", "", "", 63.89, 1.2952209*^7, 
  494.869, 20.3, 2.974, 1.642, 1854.211, 56., 191.375, 4.28, 4.7, 21., 4.617, 
  "", 69.02, 0.543}, {"RWA", "Africa", "Rwanda", "2020-10-25", 5066., 6., 
  13.143, 34., 0., 0., 391.13, 0.463, 1.015, 2.625, 0., 0., 1.19, "", "", "", 
  "", "", "", "", "", 1282., 547202., 42.248, 0.099, 1828., 0.141, 0.007, 
  139.1, "samples tested", "", "", "", "", "", "", "", "", "", 63.89, 
  1.2952209*^7, 494.869, 20.3, 2.974, 1.642, 1854.211, 56., 191.375, 4.28, 
  4.7, 21., 4.617, "", 69.02, 0.543}, {"RWA", "Africa", "Rwanda", 
  "2020-10-26", 5073., 7., 11.571, 34., 0., 0., 391.671, 0.54, 0.893, 2.625, 
  0., 0., 1.18, "", "", "", "", "", "", "", "", "", "", "", "", 1755., 0.135, 
  0.007, 151.7, "samples tested", "", "", "", "", "", "", "", "", "", 63.89, 
  1.2952209*^7, 494.869, 20.3, 2.974, 1.642, 1854.211, 56., 191.375, 4.28, 
  4.7, 21., 4.617, "", 69.02, 0.543}, {"RWA", "Africa", "Rwanda", 
  "2020-10-27", 5084., 11., 12.571, 35., 1., 0.143, 392.52, 0.849, 0.971, 
  2.702, 0.077, 0.011, 1.2, "", "", "", "", "", "", "", "", "", 548938., 
  42.382, "", 1737., 0.134, 0.007, 138.2, "samples tested", "", "", "", "", 
  "", "", "", "", "", 63.89, 1.2952209*^7, 494.869, 20.3, 2.974, 1.642, 
  1854.211, 56., 191.375, 4.28, 4.7, 21., 4.617, "", 69.02, 0.543}, 
 {"RWA", "Africa", "Rwanda", "2020-10-28", 5129., 45., 16.714, 35., 0., 
  0.143, 395.994, 3.474, 1.29, 2.702, 0., 0.011, 1.21, "", "", "", "", "", 
  "", "", "", 1594., 550532., 42.505, 0.123, 1778., 0.137, 0.009, 106.4, 
  "samples tested", "", "", "", "", "", "", "", "", "", 63.89, 1.2952209*^7, 
  494.869, 20.3, 2.974, 1.642, 1854.211, 56., 191.375, 4.28, 4.7, 21., 4.617, 
  "", 69.02, 0.543}, {"RWA", "Africa", "Rwanda", "2020-10-29", 5131., 2., 
  16.286, 35., 0., 0.143, 396.149, 0.154, 1.257, 2.702, 0., 0.011, 1.13, "", 
  "", "", "", "", "", "", "", "", "", "", "", 1724., 0.133, 0.009, 105.9, 
  "samples tested", "", "", "", "", "", "", "", "", "", 63.89, 1.2952209*^7, 
  494.869, 20.3, 2.974, 1.642, 1854.211, 56., 191.375, 4.28, 4.7, 21., 4.617, 
  "", 69.02, 0.543}, {"RWA", "Africa", "Rwanda", "2020-10-30", 5134., 3., 
  11.714, 35., 0., 0.143, 396.38, 0.232, 0.904, 2.702, 0., 0.011, 1.07, "", 
  "", "", "", "", "", "", "", "", 553876., 42.763, "", 1665., 0.129, 0.007, 
  142.1, "samples tested", "", "", "", "", "", "", "", "", "", 63.89, 
  1.2952209*^7, 494.869, 20.3, 2.974, 1.642, 1854.211, 56., 191.375, 4.28, 
  4.7, 21., 4.617, "", 69.02, 0.543}, {"RWA", "Africa", "Rwanda", 
  "2020-10-31", 5137., 3., 11., 35., 0., 0.143, 396.612, 0.232, 0.849, 2.702, 
  0., 0.011, 1.05, "", "", "", "", "", "", "", "", 1810., 555686., 42.903, 
  0.14, 1395., 0.108, 0.008, 126.8, "samples tested", "", "", "", "", "", "", 
  "", "", "", 63.89, 1.2952209*^7, 494.869, 20.3, 2.974, 1.642, 1854.211, 
  56., 191.375, 4.28, 4.7, 21., 4.617, "", 69.02, 0.543}, 
 {"RWA", "Africa", "Rwanda", "2020-11-01", 5146., 9., 11.429, 35., 0., 0.143, 
  397.307, 0.695, 0.882, 2.702, 0., 0.011, 1.06, "", "", "", "", "", "", "", 
  "", 1848., 557534., 43.045, 0.143, 1476., 0.114, 0.008, 129.1, 
  "samples tested", "", "", "", "", "", "", "", "", "", 63.89, 1.2952209*^7, 
  494.869, 20.3, 2.974, 1.642, 1854.211, 56., 191.375, 4.28, 4.7, 21., 4.617, 
  "", 69.02, 0.543}, {"RWA", "Africa", "Rwanda", "2020-11-02", 5155., 9., 
  11.714, 35., 0., 0.143, 398.002, 0.695, 0.904, 2.702, 0., 0.011, 1.09, "", 
  "", "", "", "", "", "", "", 1443., 558977., 43.157, 0.111, 1558., 0.12, 
  0.008, 133., "samples tested", "", "", "", "", "", "", "", "", "", 58.33, 
  1.2952209*^7, 494.869, 20.3, 2.974, 1.642, 1854.211, 56., 191.375, 4.28, 
  4.7, 21., 4.617, "", 69.02, 0.543}, {"RWA", "Africa", "Rwanda", 
  "2020-11-03", 5162., 7., 11.143, 35., 0., 0., 398.542, 0.54, 0.86, 2.702, 
  0., 0., 1.12, "", "", "", "", "", "", "", "", 1310., 560287., 43.258, 
  0.101, 1621., 0.125, 0.007, 145.5, "samples tested", "", "", "", "", "", 
  "", "", "", "", 58.33, 1.2952209*^7, 494.869, 20.3, 2.974, 1.642, 1854.211, 
  56., 191.375, 4.28, 4.7, 21., 4.617, "", 69.02, 0.543}, 
 {"RWA", "Africa", "Rwanda", "2020-11-04", 5174., 12., 6.429, 35., 0., 0., 
  399.469, 0.926, 0.496, 2.702, 0., 0., 1.16, "", "", "", "", "", "", "", "", 
  1604., 561891., 43.382, 0.124, 1623., 0.125, 0.004, 252.4, 
  "samples tested", "", "", "", "", "", "", "", "", "", 58.33, 1.2952209*^7, 
  494.869, 20.3, 2.974, 1.642, 1854.211, 56., 191.375, 4.28, 4.7, 21., 4.617, 
  "", 69.02, 0.543}, {"RWA", "Africa", "Rwanda", "2020-11-05", 5192., 18., 
  8.714, 36., 1., 0.143, 400.858, 1.39, 0.673, 2.779, 0.077, 0.011, 1.24, "", 
  "", "", "", "", "", "", "", 980., 562871., 43.458, 0.076, 1524., 0.118, 
  0.006, 174.9, "samples tested", "", "", "", "", "", "", "", "", "", 58.33, 
  1.2952209*^7, 494.869, 20.3, 2.974, 1.642, 1854.211, 56., 191.375, 4.28, 
  4.7, 21., 4.617, "", 69.02, 0.543}, {"RWA", "Africa", "Rwanda", 
  "2020-11-06", 5208., 16., 10.571, 36., 0., 0.143, 402.094, 1.235, 0.816, 
  2.779, 0., 0.011, 1.27, "", "", "", "", "", "", "", "", 1805., 564676., 
  43.597, 0.139, 1543., 0.119, 0.007, 146., "samples tested", "", "", "", "", 
  "", "", "", "", "", 58.33, 1.2952209*^7, 494.869, 20.3, 2.974, 1.642, 
  1854.211, 56., 191.375, 4.28, 4.7, 21., 4.617, "", 69.02, 0.543}, 
 {"RWA", "Africa", "Rwanda", "2020-11-07", 5213., 5., 10.857, 36., 0., 0.143, 
  402.48, 0.386, 0.838, 2.779, 0., 0.011, 1.3, "", "", "", "", "", "", "", 
  "", 1333., 566009., 43.7, 0.103, 1475., 0.114, 0.007, 135.9, 
  "samples tested", "", "", "", "", "", "", "", "", "", 58.33, 1.2952209*^7, 
  494.869, 20.3, 2.974, 1.642, 1854.211, 56., 191.375, 4.28, 4.7, 21., 4.617, 
  "", 69.02, 0.543}, {"RWA", "Africa", "Rwanda", "2020-11-08", 5222., 9., 
  10.857, 36., 0., 0.143, 403.174, 0.695, 0.838, 2.779, 0., 0.011, 1.36, "", 
  "", "", "", "", "", "", "", 2859., 568868., 43.921, 0.221, 1619., 0.125, 
  0.007, 149.1, "samples tested", "", "", "", "", "", "", "", "", "", 58.33, 
  1.2952209*^7, 494.869, 20.3, 2.974, 1.642, 1854.211, 56., 191.375, 4.28, 
  4.7, 21., 4.617, "", 69.02, 0.543}, {"RWA", "Africa", "Rwanda", 
  "2020-11-09", 5242., 20., 12.429, 38., 2., 0.429, 404.719, 1.544, 0.96, 
  2.934, 0.154, 0.033, 1.45, "", "", "", "", "", "", "", "", 1741., 570609., 
  44.055, 0.134, 1662., 0.128, 0.007, 133.7, "samples tested", "", "", "", 
  "", "", "", "", "", "", 58.33, 1.2952209*^7, 494.869, 20.3, 2.974, 1.642, 
  1854.211, 56., 191.375, 4.28, 4.7, 21., 4.617, "", 69.02, 0.543}, 
 {"RWA", "Africa", "Rwanda", "2020-11-10", 5262., 20., 14.286, 40., 2., 
  0.714, 406.263, 1.544, 1.103, 3.088, 0.154, 0.055, 1.52, "", "", "", "", 
  "", "", "", "", 1293., 571902., 44.155, 0.1, 1659., 0.128, 0.009, 116.1, 
  "samples tested", "", "", "", "", "", "", "", "", "", 58.33, 1.2952209*^7, 
  494.869, 20.3, 2.974, 1.642, 1854.211, 56., 191.375, 4.28, 4.7, 21., 4.617, 
  "", 69.02, 0.543}, {"RWA", "Africa", "Rwanda", "2020-11-11", 5312., 50., 
  19.714, 41., 1., 0.857, 410.123, 3.86, 1.522, 3.165, 0.077, 0.066, 1.57, 
  "", "", "", "", "", "", "", "", 2974., 574876., 44.384, 0.23, 1855., 0.143, 
  0.011, 94.1, "samples tested", "", "", "", "", "", "", "", "", "", 58.33, 
  1.2952209*^7, 494.869, 20.3, 2.974, 1.642, 1854.211, 56., 191.375, 4.28, 
  4.7, 21., 4.617, "", 69.02, 0.543}, {"RWA", "Africa", "Rwanda", 
  "2020-11-12", 5319., 7., 18.143, 41., 0., 0.714, 410.664, 0.54, 1.401, 
  3.165, 0., 0.055, 1.55, "", "", "", "", "", "", "", "", "", "", "", "", 
  2056., 0.159, 0.009, 113.3, "samples tested", "", "", "", "", "", "", "", 
  "", "", 58.33, 1.2952209*^7, 494.869, 20.3, 2.974, 1.642, 1854.211, 56., 
  191.375, 4.28, 4.7, 21., 4.617, "", 69.02, 0.543}, 
 {"RWA", "Africa", "Rwanda", "2020-11-13", 5362., 43., 22., 42., 1., 0.857, 
  413.983, 3.32, 1.699, 3.243, 0.077, 0.066, 1.57, "", "", "", "", "", "", 
  "", "", "", "", "", "", 2139., 0.165, 0.01, 97.2, "samples tested", "", "", 
  "", "", "", "", "", "", "", 58.33, 1.2952209*^7, 494.869, 20.3, 2.974, 
  1.642, 1854.211, 56., 191.375, 4.28, 4.7, 21., 4.617, "", 69.02, 0.543}, 
 {"RWA", "Africa", "Rwanda", "2020-11-14", 5394., 32., 25.857, 42., 0., 
  0.857, 416.454, 2.471, 1.996, 3.243, 0., 0.066, 1.55, "", "", "", "", "", 
  "", "", "", "", "", "", "", 2290., 0.177, 0.011, 88.6, "samples tested", 
  "", "", "", "", "", "", "", "", "", 58.33, 1.2952209*^7, 494.869, 20.3, 
  2.974, 1.642, 1854.211, 56., 191.375, 4.28, 4.7, 21., 4.617, "", 69.02, 
  0.543}, {"RWA", "Africa", "Rwanda", "2020-11-15", 5455., 61., 33.286, 45., 
  3., 1.286, 421.164, 4.71, 2.57, 3.474, 0.232, 0.099, 1.52, "", "", "", "", 
  "", "", "", "", "", "", "", "", 2223., 0.172, 0.015, 66.8, 
  "samples tested", "", "", "", "", "", "", "", "", "", 58.33, 1.2952209*^7, 
  494.869, 20.3, 2.974, 1.642, 1854.211, 56., 191.375, 4.28, 4.7, 21., 4.617, 
  "", 69.02, 0.543}, {"RWA", "Africa", "Rwanda", "2020-11-16", 5491., 36., 
  35.571, 45., 0., 1., 423.943, 2.779, 2.746, 3.474, 0., 0.077, 1.43, "", "", 
  "", "", "", "", "", "", "", "", "", "", 2315., 0.179, 0.015, 65.1, 
  "samples tested", "", "", "", "", "", "", "", "", "", 58.33, 1.2952209*^7, 
  494.869, 20.3, 2.974, 1.642, 1854.211, 56., 191.375, 4.28, 4.7, 21., 4.617, 
  "", 69.02, 0.543}, {"RWA", "Africa", "Rwanda", "2020-11-17", 5507., 16., 
  35., 46., 1., 0.857, 425.178, 1.235, 2.702, 3.552, 0.077, 0.066, 1.36, "", 
  "", "", "", "", "", "", "", "", "", "", "", 2471., 0.191, 0.014, 70.6, 
  "samples tested", "", "", "", "", "", "", "", "", "", 58.33, 1.2952209*^7, 
  494.869, 20.3, 2.974, 1.642, 1854.211, 56., 191.375, 4.28, 4.7, 21., 4.617, 
  "", 69.02, 0.543}, {"RWA", "Africa", "Rwanda", "2020-11-18", 5543., 36., 
  33., 46., 0., 0.714, 427.958, 2.779, 2.548, 3.552, 0., 0.055, 1.3, "", "", 
  "", "", "", "", "", "", "", "", "", "", 2388., 0.184, 0.014, 72.4, 
  "samples tested", "", "", "", "", "", "", "", "", "", 58.33, 1.2952209*^7, 
  494.869, 20.3, 2.974, 1.642, 1854.211, 56., 191.375, 4.28, 4.7, 21., 4.617, 
  "", 69.02, 0.543}, {"RWA", "Africa", "Rwanda", "2020-11-19", 5572., 29., 
  36.143, 46., 0., 0.714, 430.197, 2.239, 2.79, 3.552, 0., 0.055, 1.28, "", 
  "", "", "", "", "", "", "", "", 593977., 45.859, "", 2388., 0.184, 0.015, 
  66.1, "samples tested", "", "", "", "", "", "", "", "", "", 58.33, 
  1.2952209*^7, 494.869, 20.3, 2.974, 1.642, 1854.211, 56., 191.375, 4.28, 
  4.7, 21., 4.617, "", 69.02, 0.543}, {"RWA", "Africa", "Rwanda", 
  "2020-11-20", 5586., 14., 32., 46., 0., 0.571, 431.278, 1.081, 2.471, 
  3.552, 0., 0.044, 1.26, "", "", "", "", "", "", "", "", "", "", "", "", 
  2559., 0.198, 0.013, 80., "samples tested", "", "", "", "", "", "", "", "", 
  "", 58.33, 1.2952209*^7, 494.869, 20.3, 2.974, 1.642, 1854.211, 56., 
  191.375, 4.28, 4.7, 21., 4.617, "", 69.02, 0.543}, 
 {"RWA", "Africa", "Rwanda", "2020-11-21", 5620., 34., 32.286, 46., 0., 
  0.571, 433.903, 2.625, 2.493, 3.552, 0., 0.044, 1.27, "", "", "", "", "", 
  "", "", "", "", "", "", "", 2731., 0.211, 0.012, 84.6, "samples tested", 
  "", "", "", "", "", "", "", "", "", 58.33, 1.2952209*^7, 494.869, 20.3, 
  2.974, 1.642, 1854.211, 56., 191.375, 4.28, 4.7, 21., 4.617, "", 69.02, 
  0.543}, {"RWA", "Africa", "Rwanda", "2020-11-22", 5665., 45., 30., 47., 1., 
  0.286, 437.377, 3.474, 2.316, 3.629, 0.077, 0.022, 1.26, "", "", "", "", 
  "", "", "", "", "", 604742., 46.69, "", 2902., 0.224, 0.01, 96.7, 
  "samples tested", "", "", "", "", "", "", "", "", "", 58.33, 1.2952209*^7, 
  494.869, 20.3, 2.974, 1.642, 1854.211, 56., 191.375, 4.28, 4.7, 21., 4.617, 
  "", 69.02, 0.543}, {"RWA", "Africa", "Rwanda", "2020-11-23", 5726., 61., 
  33.571, 47., 0., 0.286, 442.087, 4.71, 2.592, 3.629, 0., 0.022, 1.25, "", 
  "", "", "", "", "", "", "", 2541., 607283., 46.886, 0.196, 2924., 0.226, 
  0.011, 87.1, "samples tested", "", "", "", "", "", "", "", "", "", 58.33, 
  1.2952209*^7, 494.869, 20.3, 2.974, 1.642, 1854.211, 56., 191.375, 4.28, 
  4.7, 21., 4.617, "", 69.02, 0.543}, {"RWA", "Africa", "Rwanda", 
  "2020-11-24", 5750., 24., 34.714, 47., 0., 0.143, 443.94, 1.853, 2.68, 
  3.629, 0., 0.011, 1.21, "", "", "", "", "", "", "", "", 2084., 609367., 
  47.047, 0.161, 2881., 0.222, 0.012, 83., "samples tested", "", "", "", "", 
  "", "", "", "", "", 58.33, 1.2952209*^7, 494.869, 20.3, 2.974, 1.642, 
  1854.211, 56., 191.375, 4.28, 4.7, 21., 4.617, "", 69.02, 0.543}, 
 {"RWA", "Africa", "Rwanda", "2020-11-25", 5779., 29., 33.714, 47., 0., 
  0.143, 446.179, 2.239, 2.603, 3.629, 0., 0.011, 1.17, "", "", "", "", "", 
  "", "", "", 2317., 611684., 47.226, 0.179, 2871., 0.222, 0.012, 85.2, 
  "samples tested", "", "", "", "", "", "", "", "", "", 52.78, 1.2952209*^7, 
  494.869, 20.3, 2.974, 1.642, 1854.211, 56., 191.375, 4.28, 4.7, 21., 4.617, 
  "", 69.02, 0.543}, {"RWA", "Africa", "Rwanda", "2020-11-26", 5851., 72., 
  39.857, 47., 0., 0.143, 451.738, 5.559, 3.077, 3.629, 0., 0.011, 1.17, "", 
  "", "", "", "", "", "", "", 2583., 614267., 47.426, 0.199, 2899., 0.224, 
  0.014, 72.7, "samples tested", "", "", "", "", "", "", "", "", "", 52.78, 
  1.2952209*^7, 494.869, 20.3, 2.974, 1.642, 1854.211, 56., 191.375, 4.28, 
  4.7, 21., 4.617, "", 69.02, 0.543}, {"RWA", "Africa", "Rwanda", 
  "2020-11-27", 5872., 21., 40.857, 47., 0., 0.143, 453.359, 1.621, 3.154, 
  3.629, 0., 0.011, 1.11, "", "", "", "", "", "", "", "", 2991., 617258., 
  47.657, 0.231, 2813., 0.217, 0.015, 68.8, "samples tested", "", "", "", "", 
  "", "", "", "", "", 52.78, 1.2952209*^7, 494.869, 20.3, 2.974, 1.642, 
  1854.211, 56., 191.375, 4.28, 4.7, 21., 4.617, "", 69.02, 0.543}, 
 {"RWA", "Africa", "Rwanda", "2020-11-28", 5891., 19., 38.714, 47., 0., 
  0.143, 454.826, 1.467, 2.989, 3.629, 0., 0.011, 1.07, "", "", "", "", "", 
  "", "", "", 2761., 620019., 47.87, 0.213, 2695., 0.208, 0.014, 69.6, 
  "samples tested", "", "", "", "", "", "", "", "", "", 52.78, 1.2952209*^7, 
  494.869, 20.3, 2.974, 1.642, 1854.211, 56., 191.375, 4.28, 4.7, 21., 4.617, 
  "", 69.02, 0.543}, {"RWA", "Africa", "Rwanda", "2020-11-29", 5919., 28., 
  36.286, 48., 1., 0.143, 456.988, 2.162, 2.802, 3.706, 0.077, 0.011, 1.06, 
  "", "", "", "", "", "", "", "", 2054., 622073., 48.028, 0.159, 2476., 
  0.191, 0.015, 68.2, "samples tested", "", "", "", "", "", "", "", "", "", 
  52.78, 1.2952209*^7, 494.869, 20.3, 2.974, 1.642, 1854.211, 56., 191.375, 
  4.28, 4.7, 21., 4.617, "", 69.02, 0.543}, {"RWA", "Africa", "Rwanda", 
  "2020-11-30", 5934., 15., 29.714, 49., 1., 0.286, 458.146, 1.158, 2.294, 
  3.783, 0.077, 0.022, 1.05, "", "", "", "", "", "", "", "", 2042., 624115., 
  48.186, 0.158, 2405., 0.186, 0.012, 80.9, "samples tested", "", "", "", "", 
  "", "", "", "", "", 52.78, 1.2952209*^7, 494.869, 20.3, 2.974, 1.642, 
  1854.211, 56., 191.375, 4.28, 4.7, 21., 4.617, "", 69.02, 0.543}, 
 {"RWA", "Africa", "Rwanda", "2020-12-01", 5948., 14., 28.286, 49., 0., 
  0.286, 459.227, 1.081, 2.184, 3.783, 0., 0.022, 1.08, "", "", "", "", "", 
  "", "", "", 2196., 626311., 48.356, 0.17, 2421., 0.187, 0.012, 85.6, 
  "samples tested", "", "", "", "", "", "", "", "", "", 52.78, 1.2952209*^7, 
  494.869, 20.3, 2.974, 1.642, 1854.211, 56., 191.375, 4.28, 4.7, 21., 4.617, 
  "", 69.02, 0.543}, {"RWA", "Africa", "Rwanda", "2020-12-02", 5994., 46., 
  30.714, 50., 1., 0.429, 462.778, 3.552, 2.371, 3.86, 0.077, 0.033, 1.12, 
  "", "", "", "", "", "", "", "", 2820., 629131., 48.573, 0.218, 2492., 
  0.192, 0.012, 81.1, "samples tested", "", "", "", "", "", "", "", "", "", 
  52.78, 1.2952209*^7, 494.869, 20.3, 2.974, 1.642, 1854.211, 56., 191.375, 
  4.28, 4.7, 21., 4.617, "", 69.02, 0.543}, {"RWA", "Africa", "Rwanda", 
  "2020-12-03", 6011., 17., 22.857, 50., 0., 0.429, 464.091, 1.313, 1.765, 
  3.86, 0., 0.033, 1.16, "", "", "", "", "", "", "", "", 2467., 631598., 
  48.764, 0.19, 2476., 0.191, 0.009, 108.3, "samples tested", "", "", "", "", 
  "", "", "", "", "", 52.78, 1.2952209*^7, 494.869, 20.3, 2.974, 1.642, 
  1854.211, 56., 191.375, 4.28, 4.7, 21., 4.617, "", 69.02, 0.543}, 
 {"RWA", "Africa", "Rwanda", "2020-12-04", 6043., 32., 24.429, 51., 1., 
  0.571, 466.561, 2.471, 1.886, 3.938, 0.077, 0.044, 1.22, "", "", "", "", 
  "", "", "", "", 3712., 635310., 49.05, 0.287, 2579., 0.199, 0.009, 105.6, 
  "samples tested", "", "", "", "", "", "", "", "", "", 52.78, 1.2952209*^7, 
  494.869, 20.3, 2.974, 1.642, 1854.211, 56., 191.375, 4.28, 4.7, 21., 4.617, 
  "", 69.02, 0.543}, {"RWA", "Africa", "Rwanda", "2020-12-05", 6084., 41., 
  27.571, 51., 0., 0.571, 469.727, 3.165, 2.129, 3.938, 0., 0.044, 1.28, "", 
  "", "", "", "", "", "", "", 3662., 638972., 49.333, 0.283, 2708., 0.209, 
  0.01, 98.2, "samples tested", "", "", "", "", "", "", "", "", "", 52.78, 
  1.2952209*^7, 494.869, 20.3, 2.974, 1.642, 1854.211, 56., 191.375, 4.28, 
  4.7, 21., 4.617, "", 69.02, 0.543}, {"RWA", "Africa", "Rwanda", 
  "2020-12-06", 6129., 45., 30., 51., 0., 0.429, 473.201, 3.474, 2.316, 
  3.938, 0., 0.033, 1.32, "", "", "", "", "", "", "", "", "", "", "", "", 
  2818., 0.218, 0.011, 93.9, "samples tested", "", "", "", "", "", "", "", 
  "", "", 52.78, 1.2952209*^7, 494.869, 20.3, 2.974, 1.642, 1854.211, 56., 
  191.375, 4.28, 4.7, 21., 4.617, "", 69.02, 0.543}, 
 {"RWA", "Africa", "Rwanda", "2020-12-07", 6191., 62., 36.714, 51., 0., 
  0.286, 477.988, 4.787, 2.835, 3.938, 0., 0.022, 1.37, "", "", "", "", "", 
  "", "", "", "", 644631., 49.77, "", 2931., 0.226, 0.013, 79.8, 
  "samples tested", "", "", "", "", "", "", "", "", "", 52.78, 1.2952209*^7, 
  494.869, 20.3, 2.974, 1.642, 1854.211, 56., 191.375, 4.28, 4.7, 21., 4.617, 
  "", 69.02, 0.543}, {"RWA", "Africa", "Rwanda", "2020-12-08", 6237., 46., 
  41.286, 51., 0., 0.286, 481.539, 3.552, 3.188, 3.938, 0., 0.022, 1.39, "", 
  "", "", "", "", "", "", "", 2182., 646813., 49.938, 0.168, 2929., 0.226, 
  0.014, 70.9, "samples tested", "", "", "", "", "", "", "", "", "", 61.11, 
  1.2952209*^7, 494.869, 20.3, 2.974, 1.642, 1854.211, 56., 191.375, 4.28, 
  4.7, 21., 4.617, "", 69.02, 0.543}, {"RWA", "Africa", "Rwanda", 
  "2020-12-09", 6278., 41., 40.571, 53., 2., 0.429, 484.705, 3.165, 3.132, 
  4.092, 0.154, 0.033, 1.41, "", "", "", "", "", "", "", "", 3855., 650668., 
  50.236, 0.298, 3077., 0.238, 0.013, 75.8, "samples tested", "", "", "", "", 
  "", "", "", "", "", 61.11, 1.2952209*^7, 494.869, 20.3, 2.974, 1.642, 
  1854.211, 56., 191.375, 4.28, 4.7, 21., 4.617, "", 69.02, 0.543}, 
 {"RWA", "Africa", "Rwanda", "2020-12-10", 6349., 71., 48.286, 53., 0., 
  0.429, 490.187, 5.482, 3.728, 4.092, 0., 0.033, 1.46, "", "", "", "", "", 
  "", "", "", 3654., 654322., 50.518, 0.282, 3246., 0.251, 0.015, 67.2, 
  "samples tested", "", "", "", "", "", "", "", "", "", 61.11, 1.2952209*^7, 
  494.869, 20.3, 2.974, 1.642, 1854.211, 56., 191.375, 4.28, 4.7, 21., 4.617, 
  "", 69.02, 0.543}, {"RWA", "Africa", "Rwanda", "2020-12-11", 6428., 79., 
  55., 54., 1., 0.429, 496.286, 6.099, 4.246, 4.169, 0.077, 0.033, 1.5, "", 
  "", "", "", "", "", "", "", 3673., 657995., 50.802, 0.284, 3241., 0.25, 
  0.017, 58.9, "samples tested", "", "", "", "", "", "", "", "", "", 61.11, 
  1.2952209*^7, 494.869, 20.3, 2.974, 1.642, 1854.211, 56., 191.375, 4.28, 
  4.7, 21., 4.617, "", 69.02, 0.543}, {"RWA", "Africa", "Rwanda", 
  "2020-12-12", 6528., 100., 63.429, 56., 2., 0.714, 504.007, 7.721, 4.897, 
  4.324, 0.154, 0.055, 1.51, "", "", "", "", "", "", "", "", 3642., 661637., 
  51.083, 0.281, 3238., 0.25, 0.02, 51., "samples tested", "", "", "", "", 
  "", "", "", "", "", 61.11, 1.2952209*^7, 494.869, 20.3, 2.974, 1.642, 
  1854.211, 56., 191.375, 4.28, 4.7, 21., 4.617, "", 69.02, 0.543}, 
 {"RWA", "Africa", "Rwanda", "2020-12-13", 6659., 131., 75.714, 56., 0., 
  0.714, 514.121, 10.114, 5.846, 4.324, 0., 0.055, 1.49, "", "", "", "", "", 
  "", "", "", "", "", "", "", 3258., 0.252, 0.023, 43., "samples tested", "", 
  "", "", "", "", "", "", "", "", 61.11, 1.2952209*^7, 494.869, 20.3, 2.974, 
  1.642, 1854.211, 56., 191.375, 4.28, 4.7, 21., 4.617, "", 69.02, 0.543}, 
 {"RWA", "Africa", "Rwanda", "2020-12-14", 6747., 88., 79.429, 56., 0., 
  0.714, 520.915, 6.794, 6.132, 4.324, 0., 0.055, 1.44, "", "", "", "", "", 
  "", "", "", "", "", "", "", 3278., 0.253, 0.024, 41.3, "samples tested", 
  "", "", "", "", "", "", "", "", "", 55.09, 1.2952209*^7, 494.869, 20.3, 
  2.974, 1.642, 1854.211, 56., 191.375, 4.28, 4.7, 21., 4.617, "", 69.02, 
  0.543}, {"RWA", "Africa", "Rwanda", "2020-12-15", 6832., 85., 85., 57., 1., 
  0.857, 527.478, 6.563, 6.563, 4.401, 0.077, 0.066, 1.4, "", "", "", "", "", 
  "", "", "", "", "", "", "", 3391., 0.262, 0.025, 39.9, "samples tested", 
  "", "", "", "", "", "", "", "", "", 55.09, 1.2952209*^7, 494.869, 20.3, 
  2.974, 1.642, 1854.211, 56., 191.375, 4.28, 4.7, 21., 4.617, "", 69.02, 
  0.543}, {"RWA", "Africa", "Rwanda", "2020-12-16", 6954., 122., 96.571, 57., 
  0., 0.571, 536.897, 9.419, 7.456, 4.401, 0., 0.044, 1.36, "", "", "", "", 
  "", "", "", "", "", 673517., 52., "", 3264., 0.252, 0.03, 33.8, 
  "samples tested", "", "", "", "", "", "", "", "", "", 55.09, 1.2952209*^7, 
  494.869, 20.3, 2.974, 1.642, 1854.211, 56., 191.375, 4.28, 4.7, 21., 4.617, 
  "", 69.02, 0.543}, {"RWA", "Africa", "Rwanda", "2020-12-17", 7032., 78., 
  97.571, 57., 0., 0.571, 542.919, 6.022, 7.533, 4.401, 0., 0.044, 1.31, "", 
  "", "", "", "", "", "", "", 2561., 676078., 52.198, 0.198, 3108., 0.24, 
  0.031, 31.9, "samples tested", "", "", "", "", "", "", "", "", "", 55.09, 
  1.2952209*^7, 494.869, 20.3, 2.974, 1.642, 1854.211, 56., 191.375, 4.28, 
  4.7, 21., 4.617, "", 69.02, 0.543}, {"RWA", "Africa", "Rwanda", 
  "2020-12-18", 7105., 73., 96.714, 57., 0., 0.429, 548.555, 5.636, 7.467, 
  4.401, 0., 0.033, 1.28, "", "", "", "", "", "", "", "", 3054., 679132., 
  52.434, 0.236, 3020., 0.233, 0.032, 31.2, "samples tested", "", "", "", "", 
  "", "", "", "", "", 55.09, 1.2952209*^7, 494.869, 20.3, 2.974, 1.642, 
  1854.211, 56., 191.375, 4.28, 4.7, 21., 4.617, "", 69.02, 0.543}, 
 {"RWA", "Africa", "Rwanda", "2020-12-19", 7232., 127., 100.571, 59., 2., 
  0.429, 558.36, 9.805, 7.765, 4.555, 0.154, 0.033, 1.26, "", "", "", "", "", 
  "", "", "", "", "", "", "", 3027., 0.234, 0.033, 30.1, "samples tested", 
  "", "", "", "", "", "", "", "", "", 55.09, 1.2952209*^7, 494.869, 20.3, 
  2.974, 1.642, 1854.211, 56., 191.375, 4.28, 4.7, 21., 4.617, "", 69.02, 
  0.543}, {"RWA", "Africa", "Rwanda", "2020-12-20", 7293., 61., 90.571, 63., 
  4., 1., 563.07, 4.71, 6.993, 4.864, 0.309, 0.077, 1.22, "", "", "", "", "", 
  "", "", "", "", "", "", "", 3131., 0.242, 0.029, 34.6, "samples tested", 
  "", "", "", "", "", "", "", "", "", 55.09, 1.2952209*^7, 494.869, 20.3, 
  2.974, 1.642, 1854.211, 56., 191.375, 4.28, 4.7, 21., 4.617, "", 69.02, 
  0.543}, {"RWA", "Africa", "Rwanda", "2020-12-21", 7402., 109., 93.571, 65., 
  2., 1.286, 571.486, 8.416, 7.224, 5.018, 0.154, 0.099, 1.2, "", "", "", "", 
  "", "", "", "", "", 690221., 53.29, "", 3235., 0.25, 0.029, 34.6, 
  "samples tested", "", "", "", "", "", "", "", "", "", 55.09, 1.2952209*^7, 
  494.869, 20.3, 2.974, 1.642, 1854.211, 56., 191.375, 4.28, 4.7, 21., 4.617, 
  "", 69.02, 0.543}, {"RWA", "Africa", "Rwanda", "2020-12-22", 7511., 109., 
  97., 66., 1., 1.286, 579.901, 8.416, 7.489, 5.096, 0.077, 0.099, 1.18, "", 
  "", "", "", "", "", "", "", "", "", "", "", 3322., 0.256, 0.029, 34.2, 
  "samples tested", "", "", "", "", "", "", "", "", "", 55.56, 1.2952209*^7, 
  494.869, 20.3, 2.974, 1.642, 1854.211, 56., 191.375, 4.28, 4.7, 21., 4.617, 
  "", 69.02, 0.543}, {"RWA", "Africa", "Rwanda", "2020-12-23", 7598., 87., 
  92., 66., 0., 1.286, 586.618, 6.717, 7.103, 5.096, 0., 0.099, 1.15, "", "", 
  "", "", "", "", "", "", "", "", "", "", 3410., 0.263, 0.027, 37.1, 
  "samples tested", "", "", "", "", "", "", "", "", "", 61.11, 1.2952209*^7, 
  494.869, 20.3, 2.974, 1.642, 1854.211, 56., 191.375, 4.28, 4.7, 21., 4.617, 
  "", 69.02, 0.543}, {"RWA", "Africa", "Rwanda", "2020-12-24", 7670., 72., 
  91.143, 69., 3., 1.714, 592.177, 5.559, 7.037, 5.327, 0.232, 0.132, 1.13, 
  "", "", "", "", "", "", "", "", "", 700965., 54.119, "", 3555., 0.274, 
  0.026, 39., "samples tested", "", "", "", "", "", "", "", "", "", 61.11, 
  1.2952209*^7, 494.869, 20.3, 2.974, 1.642, 1854.211, 56., 191.375, 4.28, 
  4.7, 21., 4.617, "", 69.02, 0.543}, {"RWA", "Africa", "Rwanda", 
  "2020-12-25", 7743., 73., 91.143, 69., 0., 1.714, 597.813, 5.636, 7.037, 
  5.327, 0., 0.132, 1.13, "", "", "", "", "", "", "", "", "", "", "", "", 
  3926., 0.303, 0.023, 43.1, "samples tested", "", "", "", "", "", "", "", 
  "", "", 61.11, 1.2952209*^7, 494.869, 20.3, 2.974, 1.642, 1854.211, 56., 
  191.375, 4.28, 4.7, 21., 4.617, "", 69.02, 0.543}, 
 {"RWA", "Africa", "Rwanda", "2020-12-26", 7817., 74., 83.571, 72., 3., 
  1.857, 603.526, 5.713, 6.452, 5.559, 0.232, 0.143, 1.14, "", "", "", "", 
  "", "", "", "", "", 712257., 54.991, "", 4204., 0.325, 0.02, 50.3, 
  "samples tested", "", "", "", "", "", "", "", "", "", 61.11, 1.2952209*^7, 
  494.869, 20.3, 2.974, 1.642, 1854.211, 56., 191.375, 4.28, 4.7, 21., 4.617, 
  "", 69.02, 0.543}, {"RWA", "Africa", "Rwanda", "2020-12-27", 7970., 153., 
  96.714, 74., 2., 1.571, 615.339, 11.813, 7.467, 5.713, 0.154, 0.121, 1.16, 
  "", "", "", "", "", "", "", "", 2174., 714431., 55.159, 0.168, 3987., 
  0.308, 0.024, 41.2, "samples tested", "", "", "", "", "", "", "", "", "", 
  61.11, 1.2952209*^7, 494.869, 20.3, 2.974, 1.642, 1854.211, 56., 191.375, 
  4.28, 4.7, 21., 4.617, "", 69.02, 0.543}, {"RWA", "Africa", "Rwanda", 
  "2020-12-28", 8021., 51., 88.429, 75., 1., 1.429, 619.277, 3.938, 6.827, 
  5.791, 0.077, 0.11, 1.15, "", "", "", "", "", "", "", "", 2502., 716933., 
  55.352, 0.193, 3816., 0.295, 0.023, 43.2, "samples tested", "", "", "", "", 
  "", "", "", "", "", 61.11, 1.2952209*^7, 494.869, 20.3, 2.974, 1.642, 
  1854.211, 56., 191.375, 4.28, 4.7, 21., 4.617, "", 69.02, 0.543}, 
 {"RWA", "Africa", "Rwanda", "2020-12-29", 8128., 107., 88.143, 79., 4., 
  1.857, 627.538, 8.261, 6.805, 6.099, 0.309, 0.143, 1.16, "", "", "", "", 
  "", "", "", "", 2549., 719482., 55.549, 0.197, 3669., 0.283, 0.024, 41.6, 
  "samples tested", "", "", "", "", "", "", "", "", "", 61.11, 1.2952209*^7, 
  494.869, 20.3, 2.974, 1.642, 1854.211, 56., 191.375, 4.28, 4.7, 21., 4.617, 
  "", 69.02, 0.543}, {"RWA", "Africa", "Rwanda", "2020-12-30", 8250., 122., 
  93.143, 86., 7., 2.857, 636.957, 9.419, 7.191, 6.64, 0.54, 0.221, 1.17, "", 
  "", "", "", "", "", "", "", 2913., 722395., 55.774, 0.225, 3573., 0.276, 
  0.026, 38.4, "samples tested", "", "", "", "", "", "", "", "", "", 61.11, 
  1.2952209*^7, 494.869, 20.3, 2.974, 1.642, 1854.211, 56., 191.375, 4.28, 
  4.7, 21., 4.617, "", 69.02, 0.543}, {"RWA", "Africa", "Rwanda", 
  "2020-12-31", 8383., 133., 101.857, 92., 6., 3.286, 647.226, 10.269, 7.864, 
  7.103, 0.463, 0.254, 1.18, "", "", "", "", "", "", "", "", 3409., 725804., 
  56.037, 0.263, 3548., 0.274, 0.029, 34.8, "samples tested", "", "", "", "", 
  "", "", "", "", "", 61.11, 1.2952209*^7, 494.869, 20.3, 2.974, 1.642, 
  1854.211, 56., 191.375, 4.28, 4.7, 21., 4.617, "", 69.02, 0.543}, 
 {"RWA", "Africa", "Rwanda", "2021-01-01", 8460., 77., 102.429, 94., 2., 
  3.571, 653.17, 5.945, 7.908, 7.257, 0.154, 0.276, 1.17, "", "", "", "", "", 
  "", "", "", "", "", "", "", 3177., 0.245, 0.032, 31., "samples tested", "", 
  "", "", "", "", "", "", "", "", 61.11, 1.2952209*^7, 494.869, 20.3, 2.974, 
  1.642, 1854.211, 56., 191.375, 4.28, 4.7, 21., 4.617, "", 69.02, 0.543}, 
 {"RWA", "Africa", "Rwanda", "2021-01-02", 8567., 107., 107.143, 98., 4., 
  3.714, 661.432, 8.261, 8.272, 7.566, 0.309, 0.287, 1.19, "", "", "", "", 
  "", "", "", "", "", "", "", "", 2806., 0.217, 0.038, 26.2, 
  "samples tested", "", "", "", "", "", "", "", "", "", 61.11, 1.2952209*^7, 
  494.869, 20.3, 2.974, 1.642, 1854.211, 56., 191.375, 4.28, 4.7, 21., 4.617, 
  "", 69.02, 0.543}, {"RWA", "Africa", "Rwanda", "2021-01-03", 8676., 109., 
  100.857, 101., 3., 3.857, 669.847, 8.416, 7.787, 7.798, 0.232, 0.298, 1.2, 
  "", "", "", "", "", "", "", "", "", "", "", "", 2930., 0.226, 0.034, 29.1, 
  "samples tested", "", "", "", "", "", "", "", "", "", 61.11, 1.2952209*^7, 
  494.869, 20.3, 2.974, 1.642, 1854.211, 56., 191.375, 4.28, 4.7, 21., 4.617, 
  "", 69.02, 0.543}, {"RWA", "Africa", "Rwanda", "2021-01-04", 8848., 172., 
  118.143, 105., 4., 4.286, 683.127, 13.28, 9.121, 8.107, 0.309, 0.331, 1.21, 
  "", "", "", "", "", "", "", "", "", "", "", "", 3008., 0.232, 0.039, 25.5, 
  "samples tested", "", "", "", "", "", "", "", "", "", 61.11, 1.2952209*^7, 
  494.869, 20.3, 2.974, 1.642, 1854.211, 56., 191.375, 4.28, 4.7, 21., 4.617, 
  "", 69.02, 0.543}, {"RWA", "Africa", "Rwanda", "2021-01-05", 8955., 107., 
  118.143, 110., 5., 4.429, 691.388, 8.261, 9.121, 8.493, 0.386, 0.342, 1.2, 
  "", "", "", "", "", "", "", "", "", 741036., 57.213, "", 3079., 0.238, 
  0.038, 26.1, "samples tested", "", "", "", "", "", "", "", "", "", 61.11, 
  1.2952209*^7, 494.869, 20.3, 2.974, 1.642, 1854.211, 56., 191.375, 4.28, 
  4.7, 21., 4.617, "", 69.02, 0.543}, {"RWA", "Africa", "Rwanda", 
  "2021-01-06", 9058., 103., 115.429, 112., 2., 3.714, 699.34, 7.952, 8.912, 
  8.647, 0.154, 0.287, 1.21, "", "", "", "", "", "", "", "", 4216., 745252., 
  57.539, 0.326, 3265., 0.252, 0.035, 28.3, "samples tested", "", "", "", "", 
  "", "", "", "", "", 61.11, 1.2952209*^7, 494.869, 20.3, 2.974, 1.642, 
  1854.211, 56., 191.375, 4.28, 4.7, 21., 4.617, "", 69.02, 0.543}, 
 {"RWA", "Africa", "Rwanda", "2021-01-07", 9225., 167., 120.286, 113., 1., 
  3., 712.234, 12.894, 9.287, 8.724, 0.077, 0.232, 1.23, "", "", "", "", "", 
  "", "", "", "", "", "", "", 3550., 0.274, 0.034, 29.5, "samples tested", 
  "", "", "", "", "", "", "", "", "", 61.11, 1.2952209*^7, 494.869, 20.3, 
  2.974, 1.642, 1854.211, 56., 191.375, 4.28, 4.7, 21., 4.617, "", 69.02, 
  0.543}, {"RWA", "Africa", "Rwanda", "2021-01-08", 9368., 143., 129.714, 
  115., 2., 3., 723.274, 11.041, 10.015, 8.879, 0.154, 0.232, 1.23, "", "", 
  "", "", "", "", "", "", "", 756051., 58.372, "", 3886., 0.3, 0.033, 30., 
  "samples tested", "", "", "", "", "", "", "", "", "", 61.11, 1.2952209*^7, 
  494.869, 20.3, 2.974, 1.642, 1854.211, 56., 191.375, 4.28, 4.7, 21., 4.617, 
  "", 69.02, 0.543}, {"RWA", "Africa", "Rwanda", "2021-01-09", 9461., 93., 
  127.714, 118., 3., 2.857, 730.455, 7.18, 9.86, 9.11, 0.232, 0.221, 1.24, 
  "", "", "", "", "", "", "", "", 4846., 760897., 58.747, 0.374, 4143., 0.32, 
  0.031, 32.4, "samples tested", "", "", "", "", "", "", "", "", "", 61.11, 
  1.2952209*^7, 494.869, 20.3, 2.974, 1.642, 1854.211, 56., 191.375, 4.28, 
  4.7, 21., 4.617, "", 69.02, 0.543}, {"RWA", "Africa", "Rwanda", 
  "2021-01-10", 9630., 169., 136.286, 120., 2., 2.714, 743.503, 13.048, 
  10.522, 9.265, 0.154, 0.21, 1.26, "", "", "", "", "", "", "", "", 4189., 
  765086., 59.07, 0.323, 4306., 0.332, 0.032, 31.6, "samples tested", "", "", 
  "", "", "", "", "", "", "", 61.11, 1.2952209*^7, 494.869, 20.3, 2.974, 
  1.642, 1854.211, 56., 191.375, 4.28, 4.7, 21., 4.617, "", 69.02, 0.543}, 
 {"RWA", "Africa", "Rwanda", "2021-01-11", 9784., 154., 133.714, 124., 4., 
  2.714, 755.392, 11.89, 10.324, 9.574, 0.309, 0.21, 1.27, "", "", "", "", 
  "", "", "", "", 2362., 767448., 59.252, 0.182, 4208., 0.325, 0.032, 31.5, 
  "samples tested", "", "", "", "", "", "", "", "", "", 61.11, 1.2952209*^7, 
  494.869, 20.3, 2.974, 1.642, 1854.211, 56., 191.375, 4.28, 4.7, 21., 4.617, 
  "", 69.02, 0.543}, {"RWA", "Africa", "Rwanda", "2021-01-12", 9950., 166., 
  142.143, 125., 1., 2.143, 768.209, 12.816, 10.974, 9.651, 0.077, 0.165, 
  1.29, "", "", "", "", "", "", "", "", 1890., 769338., 59.398, 0.146, 4043., 
  0.312, 0.035, 28.4, "samples tested", "", "", "", "", "", "", "", "", "", 
  35.19, 1.2952209*^7, 494.869, 20.3, 2.974, 1.642, 1854.211, 56., 191.375, 
  4.28, 4.7, 21., 4.617, "", 69.02, 0.543}, {"RWA", "Africa", "Rwanda", 
  "2021-01-13", 10122., 172., 152., 128., 3., 2.286, 781.488, 13.28, 11.735, 
  9.882, 0.232, 0.176, 1.31, "", "", "", "", "", "", "", "", 1937., 771275., 
  59.548, 0.15, 3718., 0.287, 0.041, 24.5, "samples tested", "", "", "", "", 
  "", "", "", "", "", 35.19, 1.2952209*^7, 494.869, 20.3, 2.974, 1.642, 
  1854.211, 56., 191.375, 4.28, 4.7, 21., 4.617, "", 69.02, 0.543}, 
 {"RWA", "Africa", "Rwanda", "2021-01-14", 10316., 194., 155.857, 133., 5., 
  2.857, 796.466, 14.978, 12.033, 10.269, 0.386, 0.221, 1.33, "", "", "", "", 
  "", "", "", "", 2173., 773448., 59.716, 0.168, 3257., 0.251, 0.048, 20.9, 
  "samples tested", "", "", "", "", "", "", "", "", "", 35.19, 1.2952209*^7, 
  494.869, 20.3, 2.974, 1.642, 1854.211, 56., 191.375, 4.28, 4.7, 21., 4.617, 
  "", 69.02, 0.543}, {"RWA", "Africa", "Rwanda", "2021-01-15", 10573., 257., 
  172.143, 138., 5., 3.286, 816.309, 19.842, 13.291, 10.655, 0.386, 0.254, 
  1.35, "", "", "", "", "", "", "", "", 6063., 779511., 60.184, 0.468, 3351., 
  0.259, 0.051, 19.5, "samples tested", "", "", "", "", "", "", "", "", "", 
  35.19, 1.2952209*^7, 494.869, 20.3, 2.974, 1.642, 1854.211, 56., 191.375, 
  4.28, 4.7, 21., 4.617, "", 69.02, 0.543}, {"RWA", "Africa", "Rwanda", 
  "2021-01-16", 10850., 277., 198.429, 140., 2., 3.143, 837.695, 21.386, 
  15.32, 10.809, 0.154, 0.243, 1.35, "", "", "", "", "", "", "", "", 5538., 
  785049., 60.611, 0.428, 3450., 0.266, 0.058, 17.4, "samples tested", "", 
  "", "", "", "", "", "", "", "", 35.19, 1.2952209*^7, 494.869, 20.3, 2.974, 
  1.642, 1854.211, 56., 191.375, 4.28, 4.7, 21., 4.617, "", 69.02, 0.543}, 
 {"RWA", "Africa", "Rwanda", "2021-01-17", 11032., 182., 200.286, 142., 2., 
  3.143, 851.747, 14.052, 15.463, 10.963, 0.154, 0.243, 1.33, "", "", "", "", 
  "", "", "", "", "", "", "", "", 3541., 0.273, 0.057, 17.7, 
  "samples tested", "", "", "", "", "", "", "", "", "", 35.19, 1.2952209*^7, 
  494.869, 20.3, 2.974, 1.642, 1854.211, 56., 191.375, 4.28, 4.7, 21., 4.617, 
  "", 69.02, 0.543}, {"RWA", "Africa", "Rwanda", "2021-01-18", 11259., 227., 
  210.714, 146., 4., 3.143, 869.273, 17.526, 16.269, 11.272, 0.309, 0.243, 
  1.32, "", "", "", "", "", "", "", "", "", "", "", "", 3892., 0.3, 0.054, 
  18.5, "samples tested", "", "", "", "", "", "", "", "", "", 74.07, 
  1.2952209*^7, 494.869, 20.3, 2.974, 1.642, 1854.211, 56., 191.375, 4.28, 
  4.7, 21., 4.617, "", 69.02, 0.543}, {"RWA", "Africa", "Rwanda", 
  "2021-01-19", 11548., 289., 228.286, 148., 2., 3.286, 891.585, 22.313, 
  17.625, 11.427, 0.154, 0.254, 1.32, "", "", "", "", "", "", "", "", "", "", 
  "", "", 4311., 0.333, 0.053, 18.9, "samples tested", "", "", "", "", "", 
  "", "", "", "", 74.07, 1.2952209*^7, 494.869, 20.3, 2.974, 1.642, 1854.211, 
  56., 191.375, 4.28, 4.7, 21., 4.617, "", 69.02, 0.543}, 
 {"RWA", "Africa", "Rwanda", "2021-01-20", 11860., 312., 248.286, 153., 5., 
  3.571, 915.674, 24.089, 19.169, 11.813, 0.386, 0.276, 1.31, "", "", "", "", 
  "", "", "", "", "", 804337., 62.1, "", 4723., 0.365, 0.053, 19., 
  "samples tested", "", "", "", "", "", "", "", "", "", 74.07, 1.2952209*^7, 
  494.869, 20.3, 2.974, 1.642, 1854.211, 56., 191.375, 4.28, 4.7, 21., 4.617, 
  "", 69.02, 0.543}, {"RWA", "Africa", "Rwanda", "2021-01-21", 12170., 310., 
  264.857, 162., 9., 4.143, 939.608, 23.934, 20.449, 12.508, 0.695, 0.32, 
  1.29, "", "", "", "", "", "", "", "", 4247., 808584., 62.428, 0.328, 5019., 
  0.388, 0.053, 18.9, "samples tested", "", "", "", "", "", "", "", "", "", 
  74.07, 1.2952209*^7, 494.869, 20.3, 2.974, 1.642, 1854.211, 56., 191.375, 
  4.28, 4.7, 21., 4.617, "", 69.02, 0.543}, {"RWA", "Africa", "Rwanda", 
  "2021-01-22", 12443., 273., 267.143, 165., 3., 3.857, 960.686, 21.077, 
  20.625, 12.739, 0.232, 0.298, 1.27, "", "", "", "", "", "", "", "", "", "", 
  "", "", 4812., 0.372, 0.056, 18., "samples tested", "", "", "", "", "", "", 
  "", "", "", 74.07, 1.2952209*^7, 494.869, 20.3, 2.974, 1.642, 1854.211, 
  56., 191.375, 4.28, 4.7, 21., 4.617, "", 69.02, 0.543}, 
 {"RWA", "Africa", "Rwanda", "2021-01-23", 12647., 204., 256.714, 172., 7., 
  4.571, 976.436, 15.75, 19.82, 13.28, 0.54, 0.353, 1.25, "", "", "", "", "", 
  "", "", "", "", 817800., 63.14, "", 4679., 0.361, 0.055, 18.2, 
  "samples tested", "", "", "", "", "", "", "", "", "", 74.07, 1.2952209*^7, 
  494.869, 20.3, 2.974, 1.642, 1854.211, 56., 191.375, 4.28, 4.7, 21., 4.617, 
  "", 69.02, 0.543}, {"RWA", "Africa", "Rwanda", "2021-01-24", 12975., 328., 
  277.571, 174., 2., 4.571, 1001.76, 25.324, 21.43, 13.434, 0.154, 0.353, 
  1.24, "", "", "", "", "", "", "", "", 4715., 822515., 63.504, 0.364, 4663., 
  0.36, 0.06, 16.8, "samples tested", "", "", "", "", "", "", "", "", "", 
  74.07, 1.2952209*^7, 494.869, 20.3, 2.974, 1.642, 1854.211, 56., 191.375, 
  4.28, 4.7, 21., 4.617, "", 69.02, 0.543}, {"RWA", "Africa", "Rwanda", 
  "2021-01-25", 13311., 336., 293.143, 177., 3., 4.429, 1027.701, 25.942, 
  22.633, 13.666, 0.232, 0.342, 1.22, "", "", "", "", "", "", "", "", 8293., 
  830808., 64.144, 0.64, 5159., 0.398, 0.057, 17.6, "samples tested", "", "", 
  "", "", "", "", "", "", "", 74.07, 1.2952209*^7, 494.869, 20.3, 2.974, 
  1.642, 1854.211, 56., 191.375, 4.28, 4.7, 21., 4.617, "", 69.02, 0.543}, 
 {"RWA", "Africa", "Rwanda", "2021-01-26", 13885., 574., 333.857, 181., 4., 
  4.714, 1072.018, 44.317, 25.776, 13.974, 0.309, 0.364, 1.2, "", "", "", "", 
  "", "", "", "", "", "", "", "", 5776., 0.446, 0.058, 17.3, 
  "samples tested", "", "", "", "", "", "", "", "", "", 74.07, 1.2952209*^7, 
  494.869, 20.3, 2.974, 1.642, 1854.211, 56., 191.375, 4.28, 4.7, 21., 4.617, 
  "", 69.02, 0.543}, {"RWA", "Africa", "Rwanda", "2021-01-27", 14166., 281., 
  329.429, 183., 2., 4.286, 1093.713, 21.695, 25.434, 14.129, 0.154, 0.331, 
  1.14, "", "", "", "", "", "", "", "", "", 849082., 65.555, "", 6392., 
  0.494, 0.052, 19.4, "samples tested", "", "", "", "", "", "", "", "", "", 
  74.07, 1.2952209*^7, 494.869, 20.3, 2.974, 1.642, 1854.211, 56., 191.375, 
  4.28, 4.7, 21., 4.617, "", 69.02, 0.543}, {"RWA", "Africa", "Rwanda", 
  "2021-01-28", 14529., 363., 337., 186., 3., 3.429, 1121.739, 28.026, 
  26.019, 14.36, 0.232, 0.265, 1.08, "", "", "", "", "", "", "", "", 4156., 
  853238., 65.876, 0.321, 6379., 0.493, 0.053, 18.9, "samples tested", "", 
  "", "", "", "", "", "", "", "", 74.07, 1.2952209*^7, 494.869, 20.3, 2.974, 
  1.642, 1854.211, 56., 191.375, 4.28, 4.7, 21., 4.617, "", 69.02, 0.543}, 
 {"RWA", "Africa", "Rwanda", "2021-01-29", 14784., 255., 334.429, 188., 2., 
  3.286, 1141.427, 19.688, 25.82, 14.515, 0.154, 0.254, 1.03, "", "", "", "", 
  "", "", "", "", 5024., 858262., 66.264, 0.388, 6439., 0.497, 0.052, 19.3, 
  "samples tested", "", "", "", "", "", "", "", "", "", 74.07, 1.2952209*^7, 
  494.869, 20.3, 2.974, 1.642, 1854.211, 56., 191.375, 4.28, 4.7, 21., 4.617, 
  "", 69.02, 0.543}, {"RWA", "Africa", "Rwanda", "2021-01-30", 15118., 334., 
  353., 193., 5., 3., 1167.214, 25.787, 27.254, 14.901, 0.386, 0.232, 0.98, 
  "", "", "", "", "", "", "", "", 6087., 864349., 66.734, 0.47, 6650., 0.513, 
  0.053, 18.8, "samples tested", "", "", "", "", "", "", "", "", "", 74.07, 
  1.2952209*^7, 494.869, 20.3, 2.974, 1.642, 1854.211, 56., 191.375, 4.28, 
  4.7, 21., 4.617, "", 69.02, 0.543}, {"RWA", "Africa", "Rwanda", 
  "2021-01-31", 15304., 186., 332.714, 196., 3., 3.143, 1181.575, 14.36, 
  25.688, 15.133, 0.232, 0.243, 0.92, "", "", "", "", "", "", "", "", 21919., 
  886268., 68.426, 1.692, 9108., 0.703, 0.037, 27.4, "samples tested", "", 
  "", "", "", "", "", "", "", "", 74.07, 1.2952209*^7, 494.869, 20.3, 2.974, 
  1.642, 1854.211, 56., 191.375, 4.28, 4.7, 21., 4.617, "", 69.02, 0.543}, 
 {"RWA", "Africa", "Rwanda", "2021-02-01", 15459., 155., 306.857, 198., 2., 
  3., 1193.542, 11.967, 23.691, 15.287, 0.154, 0.232, 0.87, "", "", "", "", 
  "", "", "", "", 3888., 890156., 68.726, 0.3, 8478., 0.655, 0.036, 27.6, 
  "samples tested", "", "", "", "", "", "", "", "", "", 74.07, 1.2952209*^7, 
  494.869, 20.3, 2.974, 1.642, 1854.211, 56., 191.375, 4.28, 4.7, 21., 4.617, 
  "", 69.02, 0.543}, {"RWA", "Africa", "Rwanda", "2021-02-02", 15688., 229., 
  257.571, 205., 7., 3.429, 1211.222, 17.68, 19.886, 15.827, 0.54, 0.265, 
  0.84, "", "", "", "", "", "", "", "", "", "", "", "", 7477., 0.577, 0.034, 
  29., "samples tested", "", "", "", "", "", "", "", "", "", 74.07, 
  1.2952209*^7, 494.869, 20.3, 2.974, 1.642, 1854.211, 56., 191.375, 4.28, 
  4.7, 21., 4.617, "", 69.02, 0.543}, {"RWA", "Africa", "Rwanda", 
  "2021-02-03", 15834., 146., 238.286, 208., 3., 3.571, 1222.494, 11.272, 
  18.397, 16.059, 0.232, 0.276, 0.81, "", "", "", "", "", "", "", "", "", 
  894413., 69.055, "", 6476., 0.5, 0.037, 27.2, "samples tested", "", "", "", 
  "", "", "", "", "", "", 74.07, 1.2952209*^7, 494.869, 20.3, 2.974, 1.642, 
  1854.211, 56., 191.375, 4.28, 4.7, 21., 4.617, "", 69.02, 0.543}, 
 {"RWA", "Africa", "Rwanda", "2021-02-04", 15988., 154., 208.429, 210., 2., 
  3.429, 1234.384, 11.89, 16.092, 16.213, 0.154, 0.265, 0.79, "", "", "", "", 
  "", "", "", "", 8969., 903382., 69.747, 0.692, 7163., 0.553, 0.029, 34.4, 
  "samples tested", "", "", "", "", "", "", "", "", "", 74.07, 1.2952209*^7, 
  494.869, 20.3, 2.974, 1.642, 1854.211, 56., 191.375, 4.28, 4.7, 21., 4.617, 
  "", 69.02, 0.543}, {"RWA", "Africa", "Rwanda", "2021-02-05", 16186., 198., 
  200.286, 213., 3., 3.571, 1249.671, 15.287, 15.463, 16.445, 0.232, 0.276, 
  0.79, "", "", "", "", "", "", "", "", "", "", "", "", 7134., 0.551, 0.028, 
  35.6, "samples tested", "", "", "", "", "", "", "", "", "", 74.07, 
  1.2952209*^7, 494.869, 20.3, 2.974, 1.642, 1854.211, 56., 191.375, 4.28, 
  4.7, 21., 4.617, "", 69.02, 0.543}, {"RWA", "Africa", "Rwanda", 
  "2021-02-06", 16337., 151., 174.143, 217., 4., 3.429, 1261.329, 11.658, 
  13.445, 16.754, 0.309, 0.265, 0.78, "", "", "", "", "", "", "", "", "", "", 
  "", "", 6952., 0.537, 0.025, 39.9, "samples tested", "", "", "", "", "", 
  "", "", "", "", 74.07, 1.2952209*^7, 494.869, 20.3, 2.974, 1.642, 1854.211, 
  56., 191.375, 4.28, 4.7, 21., 4.617, "", 69.02, 0.543}, 
 {"RWA", "Africa", "Rwanda", "2021-02-07", 16451., 114., 163.857, 220., 3., 
  3.429, 1270.131, 8.802, 12.651, 16.986, 0.232, 0.265, 0.77, "", "", "", "", 
  "", "", "", "", "", 917829., 70.863, "", 4509., 0.348, 0.036, 27.5, 
  "samples tested", "", "", "", "", "", "", "", "", "", 74.07, 1.2952209*^7, 
  494.869, 20.3, 2.974, 1.642, 1854.211, 56., 191.375, 4.28, 4.7, 21., 4.617, 
  "", 69.02, 0.543}, {"RWA", "Africa", "Rwanda", "2021-02-08", 16621., 170., 
  166., 223., 3., 3.571, 1283.256, 13.125, 12.816, 17.217, 0.232, 0.276, 
  0.76, "", "", "", "", "", "", "", "", "", "", "", "", 4588., 0.354, 0.036, 
  27.6, "samples tested", "", "", "", "", "", "", "", "", "", 69.44, 
  1.2952209*^7, 494.869, 20.3, 2.974, 1.642, 1854.211, 56., 191.375, 4.28, 
  4.7, 21., 4.617, "", 69.02, 0.543}, {"RWA", "Africa", "Rwanda", 
  "2021-02-09", 16811., 190., 160.429, 226., 3., 3., 1297.925, 14.669, 
  12.386, 17.449, 0.232, 0.232, 0.76, "", "", "", "", "", "", "", "", "", "", 
  "", "", 4918., 0.38, 0.033, 30.7, "samples tested", "", "", "", "", "", "", 
  "", "", "", 69.44, 1.2952209*^7, 494.869, 20.3, 2.974, 1.642, 1854.211, 
  56., 191.375, 4.28, 4.7, 21., 4.617, "", 69.02, 0.543}, 
 {"RWA", "Africa", "Rwanda", "2021-02-10", 16941., 130., 158.143, 229., 3., 
  3., 1307.962, 10.037, 12.21, 17.68, 0.232, 0.232, 0.75, "", "", "", "", "", 
  "", "", "", "", 931150., 71.891, "", 5248., 0.405, 0.03, 33.2, 
  "samples tested", "", "", "", "", "", "", "", "", "", 69.44, 1.2952209*^7, 
  494.869, 20.3, 2.974, 1.642, 1854.211, 56., 191.375, 4.28, 4.7, 21., 4.617, 
  "", 69.02, 0.543}, {"RWA", "Africa", "Rwanda", "2021-02-11", 17068., 127., 
  154.286, 231., 2., 3., 1317.767, 9.805, 11.912, 17.835, 0.154, 0.232, 0.74, 
  "", "", "", "", "", "", "", "", 3522., 934672., 72.163, 0.272, 4470., 
  0.345, 0.035, 29., "samples tested", "", "", "", "", "", "", "", "", "", 
  69.44, 1.2952209*^7, 494.869, 20.3, 2.974, 1.642, 1854.211, 56., 191.375, 
  4.28, 4.7, 21., 4.617, "", 69.02, 0.543}, {"RWA", "Africa", "Rwanda", 
  "2021-02-12", 17200., 132., 144.857, 236., 5., 3.286, 1327.959, 10.191, 
  11.184, 18.221, 0.386, 0.254, 0.74, "", "", "", "", "", "", "", "", "", "", 
  "", "", 4393., 0.339, 0.033, 30.3, "samples tested", "", "", "", "", "", 
  "", "", "", "", 69.44, 1.2952209*^7, 494.869, 20.3, 2.974, 1.642, 1854.211, 
  56., 191.375, 4.28, 4.7, 21., 4.617, "", 69.02, 0.543}, 
 {"RWA", "Africa", "Rwanda", "2021-02-13", 17267., 67., 132.857, 236., 0., 
  2.714, 1333.132, 5.173, 10.257, 18.221, 0., 0.21, 0.74, "", "", "", "", "", 
  "", "", "", "", 943232., 72.824, "", 4317., 0.333, 0.031, 32.5, 
  "samples tested", "", "", "", "", "", "", "", "", "", 69.44, 1.2952209*^7, 
  494.869, 20.3, 2.974, 1.642, 1854.211, 56., 191.375, 4.28, 4.7, 21., 4.617, 
  "", 69.02, 0.543}, {"RWA", "Africa", "Rwanda", "2021-02-14", 17343., 76., 
  127.429, 239., 3., 2.714, 1338.999, 5.868, 9.838, 18.452, 0.232, 0.21, 
  0.75, "", "", "", "", "", "", "", "", 4675., 947907., 73.185, 0.361, 4297., 
  0.332, 0.03, 33.7, "samples tested", "", "", "", "", "", "", "", "", "", 
  69.44, 1.2952209*^7, 494.869, 20.3, 2.974, 1.642, 1854.211, 56., 191.375, 
  4.28, 4.7, 21., 4.617, "", 69.02, 0.543}, {"RWA", "Africa", "Rwanda", 
  "2021-02-15", 17484., 141., 123.286, 239., 0., 2.286, 1349.886, 10.886, 
  9.519, 18.452, 0., 0.176, 0.76, "", "", "", "", "", "", "", "", 2662., 
  950569., 73.39, 0.206, 4043., 0.312, 0.03, 32.8, "samples tested", 0., 0., 
  "", "", "", 0., 0., "", "", 69.44, 1.2952209*^7, 494.869, 20.3, 2.974, 
  1.642, 1854.211, 56., 191.375, 4.28, 4.7, 21., 4.617, "", 69.02, 0.543}, 
 {"RWA", "Africa", "Rwanda", "2021-02-16", 17594., 110., 111.857, 240., 1., 
  2., 1358.378, 8.493, 8.636, 18.53, 0.077, 0.154, 0.77, "", "", "", "", "", 
  "", "", "", 4814., 955383., 73.762, 0.372, 4096., 0.316, 0.027, 36.6, 
  "samples tested", "", "", "", "", 4170., "", "", "", 322., 69.44, 
  1.2952209*^7, 494.869, 20.3, 2.974, 1.642, 1854.211, 56., 191.375, 4.28, 
  4.7, 21., 4.617, "", 69.02, 0.543}, {"RWA", "Africa", "Rwanda", 
  "2021-02-17", 17716., 122., 110.714, 243., 3., 2., 1367.798, 9.419, 8.548, 
  18.761, 0.232, 0.154, 0.78, "", "", "", "", "", "", "", "", 4618., 960001., 
  74.119, 0.357, 4122., 0.318, 0.027, 37.2, "samples tested", "", "", "", "", 
  4170., "", "", "", 322., 69.44, 1.2952209*^7, 494.869, 20.3, 2.974, 1.642, 
  1854.211, 56., 191.375, 4.28, 4.7, 21., 4.617, "", 69.02, 0.543}, 
 {"RWA", "Africa", "Rwanda", "2021-02-18", 17835., 119., 109.571, 243., 0., 
  1.714, 1376.985, 9.188, 8.46, 18.761, 0., 0.132, 0.79, "", "", "", "", "", 
  "", "", "", 4391., 964392., 74.458, 0.339, 4246., 0.328, 0.026, 38.8, 
  "samples tested", "", "", "", "", 4170., "", "", "", 322., 69.44, 
  1.2952209*^7, 494.869, 20.3, 2.974, 1.642, 1854.211, 56., 191.375, 4.28, 
  4.7, 21., 4.617, "", 69.02, 0.543}, {"RWA", "Africa", "Rwanda", 
  "2021-02-19", 17929., 94., 104.143, 245., 2., 1.286, 1384.243, 7.257, 
  8.041, 18.916, 0.154, 0.099, 0.8, "", "", "", "", "", "", "", "", 4862., 
  969254., 74.833, 0.375, 4329., 0.334, 0.024, 41.6, "samples tested", "", 
  "", "", "", 4170., "", "", "", 322., 69.44, 1.2952209*^7, 494.869, 20.3, 
  2.974, 1.642, 1854.211, 56., 191.375, 4.28, 4.7, 21., 4.617, "", 69.02, 
  0.543}, {"RWA", "Africa", "Rwanda", "2021-02-20", 17988., 59., 103., 247., 
  2., 1.571, 1388.798, 4.555, 7.952, 19.07, 0.154, 0.121, 0.82, "", "", "", 
  "", "", "", "", "", 4668., 973922., 75.194, 0.36, 4384., 0.338, 0.023, 
  42.6, "samples tested", "", "", "", "", 4170., "", "", "", 322., 69.44, 
  1.2952209*^7, 494.869, 20.3, 2.974, 1.642, 1854.211, 56., 191.375, 4.28, 
  4.7, 21., 4.617, "", 69.02, 0.543}, {"RWA", "Africa", "Rwanda", 
  "2021-02-21", 18053., 65., 101.429, 249., 2., 1.429, 1393.816, 5.018, 
  7.831, 19.225, 0.154, 0.11, 0.84, "", "", "", "", "", "", "", "", 4128., 
  978050., 75.512, 0.319, 4306., 0.332, 0.024, 42.5, "samples tested", "", 
  "", "", "", 4170., "", "", "", 322., 69.44, 1.2952209*^7, 494.869, 20.3, 
  2.974, 1.642, 1854.211, 56., 191.375, 4.28, 4.7, 21., 4.617, "", 69.02, 
  0.543}, {"RWA", "Africa", "Rwanda", "2021-02-22", 18199., 146., 102.143, 
  252., 3., 1.857, 1405.089, 11.272, 7.886, 19.456, 0.232, 0.143, 0.87, "", 
  "", "", "", "", "", "", "", 2655., 980705., 75.717, 0.205, 4305., 0.332, 
  0.024, 42.1, "samples tested", "", "", "", "", 4170., "", "", "", 322., 
  69.44, 1.2952209*^7, 494.869, 20.3, 2.974, 1.642, 1854.211, 56., 191.375, 
  4.28, 4.7, 21., 4.617, "", 69.02, 0.543}, {"RWA", "Africa", "Rwanda", 
  "2021-02-23", 18325., 126., 104.429, 253., 1., 1.857, 1414.817, 9.728, 
  8.063, 19.533, 0.077, 0.143, 0.89, "", "", "", "", "", "", "", "", 5960., 
  986665., 76.177, 0.46, 4469., 0.345, 0.023, 42.8, "samples tested", "", "", 
  "", "", 4170., "", "", "", 322., 74.07, 1.2952209*^7, 494.869, 20.3, 2.974, 
  1.642, 1854.211, 56., 191.375, 4.28, 4.7, 21., 4.617, "", 69.02, 0.543}, 
 {"RWA", "Africa", "Rwanda", "2021-02-24", 18443., 118., 103.857, 254., 1., 
  1.571, 1423.927, 9.11, 8.018, 19.611, 0.077, 0.121, 0.9, "", "", "", "", 
  "", "", "", "", 5252., 991917., 76.583, 0.405, 4559., 0.352, 0.023, 43.9, 
  "samples tested", "", "", "", "", 4170., "", "", "", 322., 74.07, 
  1.2952209*^7, 494.869, 20.3, 2.974, 1.642, 1854.211, 56., 191.375, 4.28, 
  4.7, 21., 4.617, "", 69.02, 0.543}, {"RWA", "Africa", "Rwanda", 
  "2021-02-25", 18553., 110., 102.571, 258., 4., 2.143, 1432.42, 8.493, 
  7.919, 19.919, 0.309, 0.165, 0.91, "", "", "", "", "", "", "", "", 4425., 
  996342., 76.924, 0.342, 4564., 0.352, 0.022, 44.5, "samples tested", "", 
  "", "", "", 4170., "", "", "", 322., 74.07, 1.2952209*^7, 494.869, 20.3, 
  2.974, 1.642, 1854.211, 56., 191.375, 4.28, 4.7, 21., 4.617, "", 69.02, 
  0.543}, {"RWA", "Africa", "Rwanda", "2021-02-26", 18689., 136., 108.571, 
  258., 0., 1.857, 1442.92, 10.5, 8.382, 19.919, 0., 0.143, 0.92, "", "", "", 
  "", "", "", "", "", 4163., 1.000505*^6, 77.246, 0.321, 4464., 0.345, 0.024, 
  41.1, "samples tested", "", "", "", "", 4170., "", "", "", 322., 74.07, 
  1.2952209*^7, 494.869, 20.3, 2.974, 1.642, 1854.211, 56., 191.375, 4.28, 
  4.7, 21., 4.617, "", 69.02, 0.543}, {"RWA", "Africa", "Rwanda", 
  "2021-02-27", 18790., 101., 114.571, 261., 3., 2., 1450.718, 7.798, 8.846, 
  20.151, 0.232, 0.154, 0.92, "", "", "", "", "", "", "", "", 4162., 
  1.004667*^6, 77.567, 0.321, 4392., 0.339, 0.026, 38.3, "samples tested", 
  "", "", "", "", 4170., "", "", "", 322., 74.07, 1.2952209*^7, 494.869, 
  20.3, 2.974, 1.642, 1854.211, 56., 191.375, 4.28, 4.7, 21., 4.617, "", 
  69.02, 0.543}, {"RWA", "Africa", "Rwanda", "2021-02-28", 18850., 60., 
  113.857, 261., 0., 1.714, 1455.35, 4.632, 8.791, 20.151, 0., 0.132, 0.92, 
  "", "", "", "", "", "", "", "", 4374., 1.009041*^6, 77.905, 0.338, 4427., 
  0.342, 0.026, 38.9, "samples tested", "", "", "", "", 4170., "", "", "", 
  322., 74.07, 1.2952209*^7, 494.869, 20.3, 2.974, 1.642, 1854.211, 56., 
  191.375, 4.28, 4.7, 21., 4.617, "", 69.02, 0.543}, 
 {"RWA", "Africa", "Rwanda", "2021-03-01", 18986., 136., 112.429, 264., 3., 
  1.714, 1465.85, 10.5, 8.68, 20.383, 0.232, 0.132, 0.92, "", "", "", "", "", 
  "", "", "", 3410., 1.012451*^6, 78.168, 0.263, 4535., 0.35, 0.025, 40.3, 
  "samples tested", "", "", "", "", 4170., "", "", "", 322., 74.07, 
  1.2952209*^7, 494.869, 20.3, 2.974, 1.642, 1854.211, 56., 191.375, 4.28, 
  4.7, 21., 4.617, "", 69.02, 0.543}, {"RWA", "Africa", "Rwanda", 
  "2021-03-02", 19111., 125., 112.286, 265., 1., 1.714, 1475.501, 9.651, 
  8.669, 20.46, 0.077, 0.132, 0.92, "", "", "", "", "", "", "", "", 4578., 
  1.017029*^6, 78.522, 0.353, 4338., 0.335, 0.026, 38.6, "samples tested", 
  "", "", "", "", 4170., "", "", "", 322., 74.07, 1.2952209*^7, 494.869, 
  20.3, 2.974, 1.642, 1854.211, 56., 191.375, 4.28, 4.7, 21., 4.617, "", 
  69.02, 0.543}, {"RWA", "Africa", "Rwanda", "2021-03-03", 19198., 87., 
  107.857, 265., 0., 1.571, 1482.218, 6.717, 8.327, 20.46, 0., 0.121, 0.91, 
  "", "", "", "", "", "", "", "", 3960., 1.020989*^6, 78.827, 0.306, 4153., 
  0.321, 0.026, 38.5, "samples tested", "", "", "", "", 4170., "", "", "", 
  322., 74.07, 1.2952209*^7, 494.869, 20.3, 2.974, 1.642, 1854.211, 56., 
  191.375, 4.28, 4.7, 21., 4.617, "", 69.02, 0.543}, 
 {"RWA", "Africa", "Rwanda", "2021-03-04", 19334., 136., 111.571, 266., 1., 
  1.143, 1492.718, 10.5, 8.614, 20.537, 0.077, 0.088, 0.92, "", "", "", "", 
  "", "", "", "", 4224., 1.025213*^6, 79.154, 0.326, 4124., 0.318, 0.027, 
  37., "samples tested", "", "", "", "", 4170., "", "", "", 322., 74.07, 
  1.2952209*^7, 494.869, 20.3, 2.974, 1.642, 1854.211, 56., 191.375, 4.28, 
  4.7, 21., 4.617, "", 69.02, 0.543}, {"RWA", "Africa", "Rwanda", 
  "2021-03-05", 19426., 92., 105.286, 267., 1., 1.286, 1499.821, 7.103, 
  8.129, 20.614, 0.077, 0.099, 0.91, "", "", "", "", "", "", "", "", "", "", 
  "", "", 3854., 0.298, 0.027, 36.6, "samples tested", 75056., 75056., "", 
  "", 4170., 0.58, 0.58, "", 322., 71.3, 1.2952209*^7, 494.869, 20.3, 2.974, 
  1.642, 1854.211, 56., 191.375, 4.28, 4.7, 21., 4.617, "", 69.02, 0.543}, 
 {"RWA", "Africa", "Rwanda", "2021-03-06", 19509., 83., 102.714, 267., 0., 
  0.857, 1506.23, 6.408, 7.93, 20.614, 0., 0.066, 0.9, "", "", "", "", "", 
  "", "", "", "", 1.029747*^6, 79.504, "", 3583., 0.277, 0.029, 34.9, 
  "samples tested", 158898., 158898., "", 83842., 15552., 1.23, 1.23, "", 
  1201., 71.3, 1.2952209*^7, 494.869, 20.3, 2.974, 1.642, 1854.211, 56., 
  191.375, 4.28, 4.7, 21., 4.617, "", 69.02, 0.543}, 
 {"RWA", "Africa", "Rwanda", "2021-03-07", 19551., 42., 100.143, 268., 1., 
  1., 1509.472, 3.243, 7.732, 20.691, 0.077, 0.077, 0.91, "", "", "", "", "", 
  "", "", "", 5122., 1.034869*^6, 79.899, 0.395, 3690., 0.285, 0.027, 36.8, 
  "samples tested", 198453., 198453., "", 39555., 20607., 1.53, 1.53, "", 
  1591., 71.3, 1.2952209*^7, 494.869, 20.3, 2.974, 1.642, 1854.211, 56., 
  191.375, 4.28, 4.7, 21., 4.617, "", 69.02, 0.543}, 
 {"RWA", "Africa", "Rwanda", "2021-03-08", 19659., 108., 96.143, 268., 0., 
  0.571, 1517.811, 8.338, 7.423, 20.691, 0., 0.044, 0.91, "", "", "", "", "", 
  "", "", "", 2735., 1.037604*^6, 80.11, 0.211, 3593., 0.277, 0.027, 37.4, 
  "samples tested", 208677., 208677., "", 10224., 21471., 1.61, 1.61, "", 
  1658., 71.3, 1.2952209*^7, 494.869, 20.3, 2.974, 1.642, 1854.211, 56., 
  191.375, 4.28, 4.7, 21., 4.617, "", 69.02, 0.543}, 
 {"RWA", "Africa", "Rwanda", "2021-03-09", 19779., 120., 95.429, 270., 2., 
  0.714, 1527.075, 9.265, 7.368, 20.846, 0.154, 0.055, 0.92, "", "", "", "", 
  "", "", "", "", "", "", "", "", 3621., 0.28, 0.026, 37.9, "samples tested", 
  220048., 220048., "", 11371., 22500., 1.7, 1.7, "", 1737., 71.3, 
  1.2952209*^7, 494.869, 20.3, 2.974, 1.642, 1854.211, 56., 191.375, 4.28, 
  4.7, 21., 4.617, "", 69.02, 0.543}, {"RWA", "Africa", "Rwanda", 
  "2021-03-10", 19846., 67., 92.571, 271., 1., 0.857, 1532.248, 5.173, 7.147, 
  20.923, 0.077, 0.066, 0.92, "", "", "", "", "", "", "", "", "", "", "", "", 
  3736., 0.288, 0.025, 40.4, "samples tested", 228954., 228954., "", 8906., 
  23177., 1.77, 1.77, "", 1789., 71.3, 1.2952209*^7, 494.869, 20.3, 2.974, 
  1.642, 1854.211, 56., 191.375, 4.28, 4.7, 21., 4.617, "", 69.02, 0.543}, 
 {"RWA", "Africa", "Rwanda", "2021-03-11", 19945., 99., 87.286, 273., 2., 1., 
  1539.892, 7.643, 6.739, 21.077, 0.154, 0.077, 0.93, "", "", "", "", "", "", 
  "", "", "", 1.051913*^6, 81.215, "", 3814., 0.294, 0.023, 43.7, 
  "samples tested", 238942., 238942., "", 9988., 24008., 1.84, 1.84, "", 
  1854., 71.3, 1.2952209*^7, 494.869, 20.3, 2.974, 1.642, 1854.211, 56., 
  191.375, 4.28, 4.7, 21., 4.617, "", 69.02, 0.543}, 
 {"RWA", "Africa", "Rwanda", "2021-03-12", 20057., 112., 90.143, 275., 2., 
  1.143, 1548.539, 8.647, 6.96, 21.232, 0.154, 0.088, 0.94, "", "", "", "", 
  "", "", "", "", "", "", "", "", 4014., 0.31, 0.022, 44.5, "samples tested", 
  249074., 249074., "", 10132., 24860., 1.92, 1.92, "", 1919., 71.3, 
  1.2952209*^7, 494.869, 20.3, 2.974, 1.642, 1854.211, 56., 191.375, 4.28, 
  4.7, 21., 4.617, "", 69.02, 0.543}, {"RWA", "Africa", "Rwanda", 
  "2021-03-13", 20143., 86., 90.571, 276., 1., 1.286, 1555.179, 6.64, 6.993, 
  21.309, 0.077, 0.099, 0.94, "", "", "", "", "", "", "", "", "", "", "", "", 
  4214., 0.325, 0.021, 46.5, "samples tested", 253538., 253538., "", 4464., 
  13520., 1.96, 1.96, "", 1044., 71.3, 1.2952209*^7, 494.869, 20.3, 2.974, 
  1.642, 1854.211, 56., 191.375, 4.28, 4.7, 21., 4.617, "", 69.02, 0.543}, 
 {"RWA", "Africa", "Rwanda", "2021-03-14", 20186., 43., 90.714, 280., 4., 
  1.714, 1558.499, 3.32, 7.004, 21.618, 0.309, 0.132, 0.95, "", "", "", "", 
  "", "", "", "", "", 1.062907*^6, 82.064, "", 4005., 0.309, 0.023, 44.1, 
  "samples tested", 257449., 257449., "", 3911., 8428., 1.99, 1.99, "", 651., 
  71.3, 1.2952209*^7, 494.869, 20.3, 2.974, 1.642, 1854.211, 56., 191.375, 
  4.28, 4.7, 21., 4.617, "", 69.02, 0.543}, {"RWA", "Africa", "Rwanda", 
  "2021-03-15", 20302., 116., 91.857, 282., 2., 2., 1567.455, 8.956, 7.092, 
  21.772, 0.154, 0.154, 0.96, "", "", "", "", "", "", "", "", "", "", "", "", 
  4120., 0.318, 0.022, 44.9, "samples tested", 314015., 314015., "", 56566., 
  15048., 2.42, 2.42, "", 1162., 71.3, 1.2952209*^7, 494.869, 20.3, 2.974, 
  1.642, 1854.211, 56., 191.375, 4.28, 4.7, 21., 4.617, "", 69.02, 0.543}, 
 {"RWA", "Africa", "Rwanda", "2021-03-16", 20412., 110., 90.429, 282., 0., 
  1.714, 1575.947, 8.493, 6.982, 21.772, 0., 0.132, 0.96, "", "", "", "", "", 
  "", "", "", "", "", "", "", 3944., 0.305, 0.023, 43.6, "samples tested", 
  317708., 317708., "", 3693., 13951., 2.45, 2.45, "", 1077., 71.3, 
  1.2952209*^7, 494.869, 20.3, 2.974, 1.642, 1854.211, 56., 191.375, 4.28, 
  4.7, 21., 4.617, "", 69.02, 0.543}, {"RWA", "Africa", "Rwanda", 
  "2021-03-17", 20480., 68., 90.571, 283., 1., 1.714, 1581.197, 5.25, 6.993, 
  21.85, 0.077, 0.132, 0.96, "", "", "", "", "", "", "", "", "", "", "", "", 
  3768., 0.291, 0.024, 41.6, "samples tested", 321698., 321698., "", 3990., 
  13249., 2.48, 2.48, "", 1023., 71.3, 1.2952209*^7, 494.869, 20.3, 2.974, 
  1.642, 1854.211, 56., 191.375, 4.28, 4.7, 21., 4.617, "", 69.02, 0.543}, 
 {"RWA", "Africa", "Rwanda", "2021-03-18", 20551., 71., 86.571, 284., 1., 
  1.571, 1586.679, 5.482, 6.684, 21.927, 0.077, 0.121, 0.96, "", "", "", "", 
  "", "", "", "", "", 1.077055*^6, 83.156, "", 3592., 0.277, 0.024, 41.5, 
  "samples tested", 323744., 323744., "", 2046., 12115., 2.5, 2.5, "", 935., 
  71.3, 1.2952209*^7, 494.869, 20.3, 2.974, 1.642, 1854.211, 56., 191.375, 
  4.28, 4.7, 21., 4.617, "", 69.02, 0.543}, {"RWA", "Africa", "Rwanda", 
  "2021-03-19", 20681., 130., 89.143, 287., 3., 1.714, 1596.716, 10.037, 
  6.882, 22.158, 0.232, 0.132, 0.98, "", "", "", "", "", "", "", "", "", "", 
  "", "", 3538., 0.273, 0.025, 39.7, "samples tested", 329410., 329410., "", 
  5666., 11477., 2.54, 2.54, "", 886., 71.3, 1.2952209*^7, 494.869, 20.3, 
  2.974, 1.642, 1854.211, 56., 191.375, 4.28, 4.7, 21., 4.617, "", 69.02, 
  0.543}, {"RWA", "Africa", "Rwanda", "2021-03-20", 20761., 80., 88.286, 
  287., 0., 1.571, 1602.893, 6.177, 6.816, 22.158, 0., 0.121, 0.99, "", "", 
  "", "", "", "", "", "", "", "", "", "", 3485., 0.269, 0.025, 39.5, 
  "samples tested", 333355., 333355., "", 3945., 11402., 2.57, 2.57, "", 
  880., 71.3, 1.2952209*^7, 494.869, 20.3, 2.974, 1.642, 1854.211, 56., 
  191.375, 4.28, 4.7, 21., 4.617, "", 69.02, 0.543}, 
 {"RWA", "Africa", "Rwanda", "2021-03-21", 20828., 67., 91.714, 290., 3., 
  1.429, 1608.065, 5.173, 7.081, 22.39, 0.232, 0.11, 1., "", "", "", "", "", 
  "", "", "", "", 1.086928*^6, 83.918, "", 3432., 0.265, 0.027, 37.4, 
  "samples tested", 334538., 334538., "", 1183., 11013., 2.58, 2.58, "", 
  850., 71.3, 1.2952209*^7, 494.869, 20.3, 2.974, 1.642, 1854.211, 56., 
  191.375, 4.28, 4.7, 21., 4.617, "", 69.02, 0.543}, 
 {"RWA", "Africa", "Rwanda", "2021-03-22", 20896., 68., 84.857, 292., 2., 
  1.429, 1613.316, 5.25, 6.552, 22.544, 0.154, 0.11, 1., "", "", "", "", "", 
  "", "", "", 3484., 1.090412*^6, 84.187, 0.269, 3424., 0.264, 0.025, 40.4, 
  "samples tested", 338544., 338544., "", 4006., 3504., 2.61, 2.61, "", 271., 
  71.3, 1.2952209*^7, 494.869, 20.3, 2.974, 1.642, 1854.211, 56., 191.375, 
  4.28, 4.7, 21., 4.617, "", 69.02, 0.543}, {"RWA", "Africa", "Rwanda", 
  "2021-03-23", 20975., 79., 80.429, 295., 3., 1.857, 1619.415, 6.099, 6.21, 
  22.776, 0.232, 0.143, 1.02, "", "", "", "", "", "", "", "", "", "", "", "", 
  3310., 0.256, 0.024, 41.2, "samples tested", 343723., 343723., "", 5179., 
  3716., 2.65, 2.65, "", 287., 71.3, 1.2952209*^7, 494.869, 20.3, 2.974, 
  1.642, 1854.211, 56., 191.375, 4.28, 4.7, 21., 4.617, "", 69.02, 0.543}, 
 {"RWA", "Africa", "Rwanda", "2021-03-24", 21106., 131., 89.429, 297., 2., 
  2., 1629.529, 10.114, 6.905, 22.93, 0.154, 0.154, 1.05, "", "", "", "", "", 
  "", "", "", "", "", "", "", 3196., 0.247, 0.028, 35.7, "samples tested", 
  348629., 348629., "", 4906., 3847., 2.69, 2.69, "", 297., 71.3, 
  1.2952209*^7, 494.869, 20.3, 2.974, 1.642, 1854.211, 56., 191.375, 4.28, 
  4.7, 21., 4.617, "", 69.02, 0.543}, {"RWA", "Africa", "Rwanda", 
  "2021-03-25", 21210., 104., 94.143, 298., 1., 2., 1637.559, 8.03, 7.268, 
  23.008, 0.077, 0.154, 1.05, "", "", "", "", "", "", "", "", "", 
  1.098629*^6, 84.822, "", 3082., 0.238, 0.031, 32.7, "samples tested", 
  348926., 348926., "", 297., 3597., 2.69, 2.69, "", 278., 71.3, 
  1.2952209*^7, 494.869, 20.3, 2.974, 1.642, 1854.211, 56., 191.375, 4.28, 
  4.7, 21., 4.617, "", 69.02, 0.543}, {"RWA", "Africa", "Rwanda", 
  "2021-03-26", 21309., 99., 89.714, 300., 2., 1.857, 1645.202, 7.643, 6.927, 
  23.162, 0.154, 0.143, 1.06, "", "", "", "", "", "", "", "", 4099., 
  1.102728*^6, 85.138, 0.316, 3197., 0.247, 0.028, 35.6, "samples tested", 
  "", "", "", "", 2791., "", "", "", 215., 71.3, 1.2952209*^7, 494.869, 20.3, 
  2.974, 1.642, 1854.211, 56., 191.375, 4.28, 4.7, 21., 4.617, "", 69.02, 
  0.543}, {"RWA", "Africa", "Rwanda", "2021-03-27", 21370., 61., 87., 301., 
  1., 2., 1649.912, 4.71, 6.717, 23.239, 0.077, 0.154, 1.08, "", "", "", "", 
  "", "", "", "", 4179., 1.106907*^6, 85.461, 0.323, 3324., 0.257, 0.026, 
  38.2, "samples tested", "", "", "", "", 2231., "", "", "", 172., 71.3, 
  1.2952209*^7, 494.869, 20.3, 2.974, 1.642, 1854.211, 56., 191.375, 4.28, 
  4.7, 21., 4.617, "", 69.02, 0.543}, {"RWA", "Africa", "Rwanda", 
  "2021-03-28", 21419., 49., 84.429, 301., 0., 1.571, 1653.695, 3.783, 6.518, 
  23.239, 0., 0.121, 1.1, "", "", "", "", "", "", "", "", 16994., 
  1.123901*^6, 86.773, 1.312, 5282., 0.408, 0.016, 62.6, "samples tested", 
  "", "", "", "", 2066., "", "", "", 160., 71.3, 1.2952209*^7, 494.869, 20.3, 
  2.974, 1.642, 1854.211, 56., 191.375, 4.28, 4.7, 21., 4.617, "", 69.02, 
  0.543}, {"RWA", "Africa", "Rwanda", "2021-03-29", 21490., 71., 84.857, 
  305., 4., 1.857, 1659.176, 5.482, 6.552, 23.548, 0.309, 0.143, 1.14, "", 
  "", "", "", "", "", "", "", 7044., 1.130945*^6, 87.317, 0.544, 5790., 
  0.447, 0.015, 68.2, "samples tested", "", "", "", "", 1497., "", "", "", 
  116., 71.3, 1.2952209*^7, 494.869, 20.3, 2.974, 1.642, 1854.211, 56., 
  191.375, 4.28, 4.7, 21., 4.617, "", 69.02, 0.543}, 
 {"RWA", "Africa", "Rwanda", "2021-03-30", 21645., 155., 95.714, 306., 1., 
  1.571, 1671.144, 11.967, 7.39, 23.625, 0.077, 0.121, 1.19, "", "", "", "", 
  "", "", "", "", 7792., 1.138737*^6, 87.918, 0.602, 6512., 0.503, 0.015, 
  68., "samples tested", "", "", "", "", 760., "", "", "", 59., 71.3, 
  1.2952209*^7, 494.869, 20.3, 2.974, 1.642, 1854.211, 56., 191.375, 4.28, 
  4.7, 21., 4.617, "", 69.02, 0.543}, {"RWA", "Africa", "Rwanda", 
  "2021-03-31", 21783., 138., 96.714, 307., 1., 1.429, 1681.798, 10.655, 
  7.467, 23.703, 0.077, 0.11, 1.22, "", "", "", "", "", "", "", "", 9464., 
  1.148201*^6, 88.649, 0.731, 7473., 0.577, 0.013, 77.3, "samples tested", 
  "", "", "", "", 63., "", "", "", 5., 71.3, 1.2952209*^7, 494.869, 20.3, 
  2.974, 1.642, 1854.211, 56., 191.375, 4.28, 4.7, 21., 4.617, "", 69.02, 
  0.543}, {"RWA", "Africa", "Rwanda", "2021-04-01", 21918., 135., 101.143, 
  308., 1., 1.429, 1692.221, 10.423, 7.809, 23.78, 0.077, 0.11, 1.25, "", "", 
  "", "", "", "", "", "", 8497., 1.156698*^6, 89.305, 0.656, 8296., 0.641, 
  0.012, 82., "samples tested", "", "", "", "", 24., "", "", "", 2., 71.3, 
  1.2952209*^7, 494.869, 20.3, 2.974, 1.642, 1854.211, 56., 191.375, 4.28, 
  4.7, 21., 4.617, "", 69.02, 0.543}, {"RWA", "Africa", "Rwanda", 
  "2021-04-02", 22167., 249., 122.571, 310., 2., 1.429, 1711.446, 19.225, 
  9.463, 23.934, 0.154, 0.11, 1.26, "", "", "", "", "", "", "", "", "", "", 
  "", "", 8339., 0.644, 0.015, 68., "samples tested", "", "", "", "", 24., 
  "", "", "", 2., 71.3, 1.2952209*^7, 494.869, 20.3, 2.974, 1.642, 1854.211, 
  56., 191.375, 4.28, 4.7, 21., 4.617, "", 69.02, 0.543}, 
 {"RWA", "Africa", "Rwanda", "2021-04-03", 22243., 76., 124.714, 311., 1., 
  1.429, 1717.313, 5.868, 9.629, 24.011, 0.077, 0.11, 1.24, "", "", "", "", 
  "", "", "", "", "", 1.1655*^6, 89.985, "", 8370., 0.646, 0.015, 67.1, 
  "samples tested", "", "", "", "", 24., "", "", "", 2., 71.3, 1.2952209*^7, 
  494.869, 20.3, 2.974, 1.642, 1854.211, 56., 191.375, 4.28, 4.7, 21., 4.617, 
  "", 69.02, 0.543}, {"RWA", "Africa", "Rwanda", "2021-04-04", 22482., 239., 
  151.857, 311., 0., 1.429, 1735.766, 18.452, 11.724, 24.011, 0., 0.11, 1.24, 
  "", "", "", "", "", "", "", "", 6519., 1.172019*^6, 90.488, 0.503, 6874., 
  0.531, 0.022, 45.3, "samples tested", "", "", "", "", 24., "", "", "", 2., 
  71.3, 1.2952209*^7, 494.869, 20.3, 2.974, 1.642, 1854.211, 56., 191.375, 
  4.28, 4.7, 21., 4.617, "", 69.02, 0.543}, {"RWA", "Africa", "Rwanda", 
  "2021-04-05", 22684., 202., 170.571, 311., 0., 0.857, 1751.361, 15.596, 
  13.169, 24.011, 0., 0.066, 1.18, "", "", "", "", "", "", "", "", 9335., 
  1.181354*^6, 91.209, 0.721, 7201., 0.556, 0.024, 42.2, "samples tested", 
  "", "", "", "", 24., "", "", "", 2., 71.3, 1.2952209*^7, 494.869, 20.3, 
  2.974, 1.642, 1854.211, 56., 191.375, 4.28, 4.7, 21., 4.617, "", 69.02, 
  0.543}, {"RWA", "Africa", "Rwanda", "2021-04-06", 22862., 178., 173.857, 
  314., 3., 1.143, 1765.104, 13.743, 13.423, 24.243, 0.232, 0.088, 1.12, "", 
  "", "", "", "", "", "", "", 7864., 1.189218*^6, 91.816, 0.607, 7212., 
  0.557, 0.024, 41.5, "samples tested", "", "", "", "", 24., "", "", "", 2., 
  71.3, 1.2952209*^7, 494.869, 20.3, 2.974, 1.642, 1854.211, 56., 191.375, 
  4.28, 4.7, 21., 4.617, "", 69.02, 0.543}, {"RWA", "Africa", "Rwanda", 
  "2021-04-07", 23041., 179., 179.714, 314., 0., 1., 1778.924, 13.82, 13.875, 
  24.243, 0., 0.077, 1.05, "", "", "", "", "", "", "", "", 5266., 
  1.194484*^6, 92.222, 0.407, 6612., 0.51, 0.027, 36.8, "samples tested", "", 
  "", "", "", 24., "", "", "", 2., 71.3, 1.2952209*^7, 494.869, 20.3, 2.974, 
  1.642, 1854.211, 56., 191.375, 4.28, 4.7, 21., 4.617, "", 69.02, 0.543}, 
 {"RWA", "Africa", "Rwanda", "2021-04-08", 23152., 111., 176.286, 314., 0., 
  0.857, 1787.494, 8.57, 13.61, 24.243, 0., 0.066, 0.99, "", "", "", "", "", 
  "", "", "", 6052., 1.200536*^6, 92.69, 0.467, 6263., 0.484, 0.028, 35.5, 
  "samples tested", "", "", "", "", 24., "", "", "", 2., 71.3, 1.2952209*^7, 
  494.869, 20.3, 2.974, 1.642, 1854.211, 56., 191.375, 4.28, 4.7, 21., 4.617, 
  "", 69.02, 0.543}, {"RWA", "Africa", "Rwanda", "2021-04-09", 23260., 108., 
  156.143, 314., 0., 0.571, 1795.833, 8.338, 12.055, 24.243, 0., 0.044, 0.93, 
  "", "", "", "", "", "", "", "", 6557., 1.207093*^6, 93.196, 0.506, 6571., 
  0.507, 0.024, 42.1, "samples tested", "", "", "", "", 24., "", "", "", 2., 
  71.3, 1.2952209*^7, 494.869, 20.3, 2.974, 1.642, 1854.211, 56., 191.375, 
  4.28, 4.7, 21., 4.617, "", 69.02, 0.543}, {"RWA", "Africa", "Rwanda", 
  "2021-04-10", 23343., 83., 157.143, 314., 0., 0.429, 1802.241, 6.408, 
  12.133, 24.243, 0., 0.033, 0.9, "", "", "", "", "", "", "", "", 6928., 
  1.214021*^6, 93.731, 0.535, 6932., 0.535, 0.023, 44.1, "samples tested", 
  "", "", "", "", 24., "", "", "", 2., 71.3, 1.2952209*^7, 494.869, 20.3, 
  2.974, 1.642, 1854.211, 56., 191.375, 4.28, 4.7, 21., 4.617, "", 69.02, 
  0.543}, {"RWA", "Africa", "Rwanda", "2021-04-11", 23426., 83., 134.857, 
  315., 1., 0.571, 1808.649, 6.408, 10.412, 24.32, 0.077, 0.044, 0.87, "", 
  "", "", "", "", "", "", "", "", "", "", "", 6432., 0.497, 0.021, 47.7, 
  "samples tested", "", "", "", "", 24., "", "", "", 2., 71.3, 1.2952209*^7, 
  494.869, 20.3, 2.974, 1.642, 1854.211, 56., 191.375, 4.28, 4.7, 21., 4.617, 
  "", 69.02, 0.543}, {"RWA", "Africa", "Rwanda", "2021-04-12", 23535., 109., 
  121.571, 316., 1., 0.714, 1817.065, 8.416, 9.386, 24.397, 0.077, 0.055, 
  0.84, "", "", "", "", "", "", "", "", "", 1.220068*^6, 94.198, "", 5531., 
  0.427, 0.022, 45.5, "samples tested", "", "", "", "", 24., "", "", "", 2., 
  71.3, 1.2952209*^7, 494.869, 20.3, 2.974, 1.642, 1854.211, 56., 191.375, 
  4.28, 4.7, 21., 4.617, "", 69.02, 0.543}, {"RWA", "Africa", "Rwanda", 
  "2021-04-13", 23603., 68., 105.857, 316., 0., 0.286, 1822.315, 5.25, 8.173, 
  24.397, 0., 0.022, 0.81, "", "", "", "", "", "", "", "", "", "", "", "", 
  5174., 0.399, 0.02, 48.9, "samples tested", "", "", "", "", 24., "", "", 
  "", 2., 71.3, 1.2952209*^7, 494.869, 20.3, 2.974, 1.642, 1854.211, 56., 
  191.375, 4.28, 4.7, 21., 4.617, "", 69.02, 0.543}, 
 {"RWA", "Africa", "Rwanda", "2021-04-14", 23672., 69., 90.143, 317., 1., 
  0.429, 1827.642, 5.327, 6.96, 24.475, 0.077, 0.033, 0.8, "", "", "", "", 
  "", "", "", "", "", 1.230808*^6, 95.027, "", 5189., 0.401, 0.017, 57.6, 
  "samples tested", "", "", "", "", 24., "", "", "", 2., 71.3, 1.2952209*^7, 
  494.869, 20.3, 2.974, 1.642, 1854.211, 56., 191.375, 4.28, 4.7, 21., 4.617, 
  "", 69.02, 0.543}, {"RWA", "Africa", "Rwanda", "2021-04-15", 23744., 72., 
  84.571, 321., 4., 1., 1833.201, 5.559, 6.529, 24.783, 0.309, 0.077, 0.79, 
  "", "", "", "", "", "", "", "", "", "", "", "", 5225., 0.403, 0.016, 61.8, 
  "samples tested", 349427., 349427., "", "", 24., 2.7, 2.7, "", 2., 71.3, 
  1.2952209*^7, 494.869, 20.3, 2.974, 1.642, 1854.211, 56., 191.375, 4.28, 
  4.7, 21., 4.617, "", 69.02, 0.543}, {"RWA", "Africa", "Rwanda", 
  "2021-04-16", 23812., 68., 78.857, 322., 1., 1.143, 1838.451, 5.25, 6.088, 
  24.861, 0.077, 0.088, 0.8, "", "", "", "", "", "", "", "", "", 1.243409*^6, 
  96., "", 5188., 0.401, 0.015, 65.8, "samples tested", 349702., 349702., "", 
  275., 60., 2.7, 2.7, "", 5., 71.3, 1.2952209*^7, 494.869, 20.3, 2.974, 
  1.642, 1854.211, 56., 191.375, 4.28, 4.7, 21., 4.617, "", 69.02, 0.543}, 
 {"RWA", "Africa", "Rwanda", "2021-04-17", 23866., 54., 74.714, 322., 0., 
  1.143, 1842.62, 4.169, 5.768, 24.861, 0., 0.088, 0.82, "", "", "", "", "", 
  "", "", "", "", "", "", "", 5163., 0.399, 0.014, 69.1, "samples tested", 
  "", "", "", "", 58., "", "", "", 4., 71.3, 1.2952209*^7, 494.869, 20.3, 
  2.974, 1.642, 1854.211, 56., 191.375, 4.28, 4.7, 21., 4.617, "", 69.02, 
  0.543}, {"RWA", "Africa", "Rwanda", "2021-04-18", 23888., 22., 66., 325., 
  3., 1.429, 1844.319, 1.699, 5.096, 25.092, 0.232, 0.11, 0.85, "", "", "", 
  "", "", "", "", "", "", 1.256919*^6, 97.043, "", 5696., 0.44, 0.012, 86.3, 
  "samples tested", "", "", "", "", 56., "", "", "", 4., 71.3, 1.2952209*^7, 
  494.869, 20.3, 2.974, 1.642, 1854.211, 56., 191.375, 4.28, 4.7, 21., 4.617, 
  "", 69.02, 0.543}, {"RWA", "Africa", "Rwanda", "2021-04-19", 23934., 46., 
  57., 326., 1., 1.429, 1847.87, 3.552, 4.401, 25.169, 0.077, 0.11, 0.89, "", 
  "", "", "", "", "", "", "", "", "", "", "", 5522., 0.426, 0.01, 96.9, 
  "samples tested", "", "", "", "", 55., "", "", "", 4., 71.3, 1.2952209*^7, 
  494.869, 20.3, 2.974, 1.642, 1854.211, 56., 191.375, 4.28, 4.7, 21., 4.617, 
  "", 69.02, 0.543}, {"RWA", "Africa", "Rwanda", "2021-04-20", 24005., 71., 
  57.429, 327., 1., 1.571, 1853.352, 5.482, 4.434, 25.247, 0.077, 0.121, 
  0.94, "", "", "", "", "", "", "", "", "", 1.260524*^6, 97.321, "", 5012., 
  0.387, 0.011, 87.3, "samples tested", "", "", "", "", 53., "", "", "", 4., 
  71.3, 1.2952209*^7, 494.869, 20.3, 2.974, 1.642, 1854.211, 56., 191.375, 
  4.28, 4.7, 21., 4.617, "", 69.02, 0.543}, {"RWA", "Africa", "Rwanda", 
  "2021-04-21", 24112., 107., 62.857, 327., 0., 1.429, 1861.613, 8.261, 
  4.853, 25.247, 0., 0.11, 1., "", "", "", "", "", "", "", "", 4092., 
  1.264616*^6, 97.637, 0.316, 4830., 0.373, 0.013, 76.8, "samples tested", 
  "", "", "", "", 51., "", "", "", 4., 71.3, 1.2952209*^7, 494.869, 20.3, 
  2.974, 1.642, 1854.211, 56., 191.375, 4.28, 4.7, 21., 4.617, "", 69.02, 
  0.543}, {"RWA", "Africa", "Rwanda", "2021-04-22", 24262., 150., 74., 328., 
  1., 1., 1873.194, 11.581, 5.713, 25.324, 0.077, 0.077, 1.05, "", "", "", 
  "", "", "", "", "", "", "", "", "", 4573., 0.353, 0.016, 61.8, 
  "samples tested", "", "", "", "", 50., "", "", "", 4., 71.3, 1.2952209*^7, 
  494.869, 20.3, 2.974, 1.642, 1854.211, 56., 191.375, 4.28, 4.7, 21., 4.617, 
  "", 69.02, 0.543}, {"RWA", "Africa", "Rwanda", "2021-04-23", 24459., 197., 
  92.429, 328., 0., 0.857, 1888.404, 15.21, 7.136, 25.324, 0., 0.066, 1.06, 
  "", "", "", "", "", "", "", "", "", 1.273629*^6, 98.333, "", 4317., 0.333, 
  0.021, 46.7, "samples tested", "", "", "", "", 12., "", "", "", 1., 71.3, 
  1.2952209*^7, 494.869, 20.3, 2.974, 1.642, 1854.211, 56., 191.375, 4.28, 
  4.7, 21., 4.617, "", 69.02, 0.543}, {"RWA", "Africa", "Rwanda", 
  "2021-04-24", 24535., 76., 95.571, 328., 0., 0.857, 1894.271, 5.868, 7.379, 
  25.324, 0., 0.066, 1.03, "", "", "", "", "", "", "", "", "", "", "", "", 
  4149., 0.32, 0.023, 43.4, "samples tested", "", "", "", "", 12., "", "", 
  "", 1., 71.3, 1.2952209*^7, 494.869, 20.3, 2.974, 1.642, 1854.211, 56., 
  191.375, 4.28, 4.7, 21., 4.617, "", 69.02, 0.543}, 
 {"RWA", "Africa", "Rwanda", "2021-04-25", 24593., 58., 100.714, 330., 2., 
  0.714, 1898.749, 4.478, 7.776, 25.478, 0.154, 0.055, 1.01, "", "", "", "", 
  "", "", "", "", "", 1.284779*^6, 99.194, "", 3980., 0.307, 0.025, 39.5, 
  "samples tested", "", "", "", "", 12., "", "", "", 1., 71.3, 1.2952209*^7, 
  494.869, 20.3, 2.974, 1.642, 1854.211, 56., 191.375, 4.28, 4.7, 21., 4.617, 
  "", 69.02, 0.543}, {"RWA", "Africa", "Rwanda", "2021-04-26", 24677., 84., 
  106.143, 330., 0., 0.571, 1905.235, 6.485, 8.195, 25.478, 0., 0.044, 1., 
  "", "", "", "", "", "", "", "", 9665., 1.294444*^6, 99.94, 0.746, 5103., 
  0.394, 0.021, 48.1, "samples tested", "", "", "", "", 12., "", "", "", 1., 
  71.3, 1.2952209*^7, 494.869, 20.3, 2.974, 1.642, 1854.211, 56., 191.375, 
  4.28, 4.7, 21., 4.617, "", 69.02, 0.543}, {"RWA", "Africa", "Rwanda", 
  "2021-04-27", 24814., 137., 115.571, 331., 1., 0.571, 1915.812, 10.577, 
  8.923, 25.555, 0.077, 0.044, 0.98, "", "", "", "", "", "", "", "", "", "", 
  "", "", 5204., 0.402, 0.022, 45., "samples tested", "", "", "", "", 12., 
  "", "", "", 1., 71.3, 1.2952209*^7, 494.869, 20.3, 2.974, 1.642, 1854.211, 
  56., 191.375, 4.28, 4.7, 21., 4.617, "", 69.02, 0.543}, 
 {"RWA", "Africa", "Rwanda", "2021-04-28", 24888., 74., 110.857, 332., 1., 
  0.714, 1921.526, 5.713, 8.559, 25.633, 0.077, 0.055, 0.96, "", "", "", "", 
  "", "", "", "", "", 1.299466*^6, 100.328, "", 4979., 0.384, 0.022, 44.9, 
  "samples tested", "", "", "", "", 12., "", "", "", 1., 71.3, 1.2952209*^7, 
  494.869, 20.3, 2.974, 1.642, 1854.211, 56., 191.375, 4.28, 4.7, 21., 4.617, 
  "", 69.02, 0.543}, {"RWA", "Africa", "Rwanda", "2021-04-29", 24995., 107., 
  104.714, 333., 1., 0.714, 1929.787, 8.261, 8.085, 25.71, 0.077, 0.055, 
  0.94, "", "", "", "", "", "", "", "", 4530., 1.303996*^6, 100.677, 0.35, 
  4982., 0.385, 0.021, 47.6, "samples tested", "", "", "", "", 12., "", "", 
  "", 1., 71.3, 1.2952209*^7, 494.869, 20.3, 2.974, 1.642, 1854.211, 56., 
  191.375, 4.28, 4.7, 21., 4.617, "", 69.02, 0.543}, 
 {"RWA", "Africa", "Rwanda", "2021-04-30", 25116., 121., 93.857, 335., 2., 
  1., 1939.129, 9.342, 7.246, 25.864, 0.154, 0.077, 0.93, "", "", "", "", "", 
  "", "", "", "", "", "", "", 4864., 0.376, 0.019, 51.8, "samples tested", 
  349871., 349871., "", "", 12., 2.7, 2.7, "", 1., 71.3, 1.2952209*^7, 
  494.869, 20.3, 2.974, 1.642, 1854.211, 56., 191.375, 4.28, 4.7, 21., 4.617, 
  "", 69.02, 0.543}, {"RWA", "Africa", "Rwanda", "2021-05-01", 25225., 109., 
  98.571, 335., 0., 1., 1947.544, 8.416, 7.61, 25.864, 0., 0.077, 0.91, "", 
  "", "", "", "", "", "", "", "", "", "", "", 4593., 0.355, 0.021, 46.6, 
  "samples tested", 350003., 350003., "", 132., 29., 2.7, 2.7, "", 2., 71.3, 
  1.2952209*^7, 494.869, 20.3, 2.974, 1.642, 1854.211, 56., 191.375, 4.28, 
  4.7, 21., 4.617, "", 69.02, 0.543}, {"RWA", "Africa", "Rwanda", 
  "2021-05-02", 25253., 28., 94.286, 337., 2., 1., 1949.706, 2.162, 7.28, 
  26.019, 0.154, 0.077, 0.87, "", "", "", "", "", "", "", "", "", "", "", "", 
  4323., 0.334, 0.022, 45.8, "samples tested", "", "", "", "", 1050., "", "", 
  "", 81., 71.3, 1.2952209*^7, 494.869, 20.3, 2.974, 1.642, 1854.211, 56., 
  191.375, 4.28, 4.7, 21., 4.617, "", 69.02, 0.543}, 
 {"RWA", "Africa", "Rwanda", "2021-05-03", 25311., 58., 90.571, 337., 0., 1., 
  1954.184, 4.478, 6.993, 26.019, 0., 0.077, 0.84, "", "", "", "", "", "", 
  "", "", "", "", "", "", 3468., 0.268, 0.026, 38.3, "samples tested", "", 
  "", "", "", 2070., "", "", "", 160., 71.3, 1.2952209*^7, 494.869, 20.3, 
  2.974, 1.642, 1854.211, 56., 191.375, 4.28, 4.7, 21., 4.617, "", 69.02, 
  0.543}, {"RWA", "Africa", "Rwanda", "2021-05-04", 25351., 40., 76.714, 
  337., 0., 0.857, 1957.272, 3.088, 5.923, 26.019, 0., 0.066, 0.83, "", "", 
  "", "", "", "", "", "", "", "", "", "", 3635., 0.281, 0.021, 47.4, 
  "samples tested", "", "", "", "", 3091., "", "", "", 239., 71.3, 
  1.2952209*^7, 494.869, 20.3, 2.974, 1.642, 1854.211, 56., 191.375, 4.28, 
  4.7, 21., 4.617, "", 69.02, 0.543}, {"RWA", "Africa", "Rwanda", 
  "2021-05-05", 25421., 70., 76.143, 338., 1., 0.857, 1962.677, 5.404, 5.879, 
  26.096, 0.077, 0.066, 0.83, "", "", "", "", "", "", "", "", "", "", "", "", 
  3802., 0.294, 0.02, 49.9, "samples tested", "", "", "", "", 4112., "", "", 
  "", 317., 71.3, 1.2952209*^7, 494.869, 20.3, 2.974, 1.642, 1854.211, 56., 
  191.375, 4.28, 4.7, 21., 4.617, "", 69.02, 0.543}, 
 {"RWA", "Africa", "Rwanda", "2021-05-06", 25486., 65., 70.143, 338., 0., 
  0.714, 1967.695, 5.018, 5.416, 26.096, 0., 0.055, 0.84, "", "", "", "", "", 
  "", "", "", "", "", "", "", 3681., 0.284, 0.019, 52.5, "samples tested", 
  "", "", "", "", 5132., "", "", "", 396., 71.3, 1.2952209*^7, 494.869, 20.3, 
  2.974, 1.642, 1854.211, 56., 191.375, 4.28, 4.7, 21., 4.617, "", 69.02, 
  0.543}, {"RWA", "Africa", "Rwanda", "2021-05-07", 25539., 53., 60.429, 
  338., 0., 0.429, 1971.787, 4.092, 4.666, 26.096, 0., 0.033, 0.85, "", "", 
  "", "", "", "", "", "", "", 1.333441*^6, 102.951, "", 3681., 0.284, 0.016, 
  60.9, "samples tested", "", "", "", "", 6153., "", "", "", 475., 71.3, 
  1.2952209*^7, 494.869, 20.3, 2.974, 1.642, 1854.211, 56., 191.375, 4.28, 
  4.7, 21., 4.617, "", 69.02, 0.543}, {"RWA", "Africa", "Rwanda", 
  "2021-05-08", 25586., 47., 51.571, 338., 0., 0.429, 1975.416, 3.629, 3.982, 
  26.096, 0., 0.033, 0.88, "", "", "", "", "", "", "", "", 3659., 1.3371*^6, 
  103.233, 0.283, 3678., 0.284, 0.014, 71.3, "samples tested", 400096., 
  350400., 49696., "", 7156., 3.09, 2.71, 0.38, 552., 71.3, 1.2952209*^7, 
  494.869, 20.3, 2.974, 1.642, 1854.211, 56., 191.375, 4.28, 4.7, 21., 4.617, 
  "", 69.02, 0.543}, {"RWA", "Africa", "Rwanda", "2021-05-09", 25652., 66., 
  57., 338., 0., 0.143, 1980.512, 5.096, 4.401, 26.096, 0., 0.011, 0.91, "", 
  "", "", "", "", "", "", "", 4069., 1.341169*^6, 103.548, 0.314, 3733., 
  0.288, 0.015, 65.5, "samples tested", "", "", "", "", "", "", "", "", "", 
  71.3, 1.2952209*^7, 494.869, 20.3, 2.974, 1.642, 1854.211, 56., 191.375, 
  4.28, 4.7, 21., 4.617, "", 69.02, 0.543}, {"RWA", "Africa", "Rwanda", 
  "2021-05-10", 25714., 62., 57.571, 338., 0., 0.143, 1985.298, 4.787, 4.445, 
  26.096, 0., 0.011, 0.92, "", "", "", "", "", "", "", "", 3481., 1.34465*^6, 
  103.816, 0.269, 3704., 0.286, 0.016, 64.3, "samples tested", "", "", "", 
  "", "", "", "", "", "", 71.3, 1.2952209*^7, 494.869, 20.3, 2.974, 1.642, 
  1854.211, 56., 191.375, 4.28, 4.7, 21., 4.617, "", 69.02, 0.543}, 
 {"RWA", "Africa", "Rwanda", "2021-05-11", 25773., 59., 60.286, 340., 2., 
  0.429, 1989.854, 4.555, 4.654, 26.25, 0.154, 0.033, 0.93, "", "", "", "", 
  "", "", "", "", 2730., 1.34738*^6, 104.027, 0.211, 3569., 0.276, 0.017, 
  59.2, "samples tested", "", "", "", "", "", "", "", "", "", 62.96, 
  1.2952209*^7, 494.869, 20.3, 2.974, 1.642, 1854.211, 56., 191.375, 4.28, 
  4.7, 21., 4.617, "", 69.02, 0.543}, {"RWA", "Africa", "Rwanda", 
  "2021-05-12", 25846., 73., 60.714, 340., 0., 0.286, 1995.49, 5.636, 4.688, 
  26.25, 0., 0.022, 0.96, "", "", "", "", "", "", "", "", "", "", "", "", 
  3578., 0.276, 0.017, 58.9, "samples tested", "", "", "", "", "", "", "", 
  "", "", 62.96, 1.2952209*^7, 494.869, 20.3, 2.974, 1.642, 1854.211, 56., 
  191.375, 4.28, 4.7, 21., 4.617, "", 69.02, 0.543}, 
 {"RWA", "Africa", "Rwanda", "2021-05-13", 25934., 88., 64., 342., 2., 0.571, 
  2002.284, 6.794, 4.941, 26.405, 0.154, 0.044, 0.98, "", "", "", "", "", "", 
  "", "", "", 1.354868*^6, 104.605, "", 3587., 0.277, 0.018, 56., 
  "samples tested", "", "", "", "", "", "", "", "", "", 62.96, 1.2952209*^7, 
  494.869, 20.3, 2.974, 1.642, 1854.211, 56., 191.375, 4.28, 4.7, 21., 4.617, 
  "", 69.02, 0.543}, {"RWA", "Africa", "Rwanda", "2021-05-14", 26033., 99., 
  70.571, 343., 1., 0.714, 2009.927, 7.643, 5.449, 26.482, 0.077, 0.055, 
  0.99, "", "", "", "", "", "", "", "", 3698., 1.358566*^6, 104.891, 0.286, 
  3589., 0.277, 0.02, 50.9, "samples tested", "", "", "", "", "", "", "", "", 
  "", 62.96, 1.2952209*^7, 494.869, 20.3, 2.974, 1.642, 1854.211, 56., 
  191.375, 4.28, 4.7, 21., 4.617, "", 69.02, 0.543}, 
 {"RWA", "Africa", "Rwanda", "2021-05-15", 26099., 66., 73.286, 343., 0., 
  0.714, 2015.023, 5.096, 5.658, 26.482, 0., 0.055, 0.99, "", "", "", "", "", 
  "", "", "", 9229., 1.367795*^6, 105.603, 0.713, 4385., 0.339, 0.017, 59.8, 
  "samples tested", "", "", "", "", "", "", "", "", "", 62.96, 1.2952209*^7, 
  494.869, 20.3, 2.974, 1.642, 1854.211, 56., 191.375, 4.28, 4.7, 21., 4.617, 
  "", 69.02, 0.543}, {"RWA", "Africa", "Rwanda", "2021-05-16", 26141., 42., 
  69.857, 344., 1., 0.857, 2018.266, 3.243, 5.393, 26.559, 0.077, 0.066, 
  0.99, "", "", "", "", "", "", "", "", "", "", "", "", 4078., 0.315, 0.017, 
  58.4, "samples tested", "", "", "", "", "", "", "", "", "", 62.96, 
  1.2952209*^7, 494.869, 20.3, 2.974, 1.642, 1854.211, 56., 191.375, 4.28, 
  4.7, 21., 4.617, "", 69.02, 0.543}, {"RWA", "Africa", "Rwanda", 
  "2021-05-17", 26215., 74., 71.571, 345., 1., 1., 2023.979, 5.713, 5.526, 
  26.636, 0.077, 0.077, 1., "", "", "", "", "", "", "", "", "", 1.371636*^6, 
  105.9, "", 3855., 0.298, 0.019, 53.9, "samples tested", "", "", "", "", "", 
  "", "", "", "", 62.96, 1.2952209*^7, 494.869, 20.3, 2.974, 1.642, 1854.211, 
  56., 191.375, 4.28, 4.7, 21., 4.617, "", 69.02, 0.543}, 
 {"RWA", "Africa", "Rwanda", "2021-05-18", 26344., 129., 81.571, 346., 1., 
  0.857, 2033.939, 9.96, 6.298, 26.714, 0.077, 0.066, 1., "", "", "", "", "", 
  "", "", "", 4429., 1.376065*^6, 106.242, 0.342, 4098., 0.316, 0.02, 50.2, 
  "samples tested", "", "", "", "", "", "", "", "", "", 62.96, 1.2952209*^7, 
  494.869, 20.3, 2.974, 1.642, 1854.211, 56., 191.375, 4.28, 4.7, 21., 4.617, 
  "", 69.02, 0.543}, {"RWA", "Africa", "Rwanda", "2021-05-19", 26424., 80., 
  82.571, 348., 2., 1.143, 2040.115, 6.177, 6.375, 26.868, 0.154, 0.088, 
  0.97, "", "", "", "", "", "", "", "", "", "", "", "", 4269., 0.33, 0.019, 
  51.7, "samples tested", "", "", "", "", "", "", "", "", "", 62.96, 
  1.2952209*^7, 494.869, 20.3, 2.974, 1.642, 1854.211, 56., 191.375, 4.28, 
  4.7, 21., 4.617, "", 69.02, 0.543}, {"RWA", "Africa", "Rwanda", 
  "2021-05-20", 26529., 105., 85., 349., 1., 1., 2048.222, 8.107, 6.563, 
  26.945, 0.077, 0.077, 0.94, "", "", "", "", "", "", "", "", "", 
  1.385943*^6, 107.004, "", 4439., 0.343, 0.019, 52.2, "samples tested", "", 
  "", "", "", "", "", "", "", "", 62.96, 1.2952209*^7, 494.869, 20.3, 2.974, 
  1.642, 1854.211, 56., 191.375, 4.28, 4.7, 21., 4.617, "", 69.02, 0.543}, 
 {"RWA", "Africa", "Rwanda", "2021-05-21", 26601., 72., 81.143, 349., 0., 
  0.857, 2053.781, 5.559, 6.265, 26.945, 0., 0.066, 0.89, "", "", "", "", "", 
  "", "", "", "", "", "", "", 4665., 0.36, 0.017, 57.5, "samples tested", "", 
  "", "", "", "", "", "", "", "", 62.96, 1.2952209*^7, 494.869, 20.3, 2.974, 
  1.642, 1854.211, 56., 191.375, 4.28, 4.7, 21., 4.617, "", 69.02, 0.543}, 
 {"RWA", "Africa", "Rwanda", "2021-05-22", 26658., 57., 79.857, 349., 0., 
  0.857, 2058.182, 4.401, 6.166, 26.945, 0., 0.066, 0.85, "", "", "", "", "", 
  "", "", "", "", 1.396505*^6, 107.82, "", 4101., 0.317, 0.019, 51.4, 
  "samples tested", "", "", "", "", "", "", "", "", "", 62.96, 1.2952209*^7, 
  494.869, 20.3, 2.974, 1.642, 1854.211, 56., 191.375, 4.28, 4.7, 21., 4.617, 
  "", 69.02, 0.543}, {"RWA", "Africa", "Rwanda", "2021-05-23", 26688., 30., 
  78.143, 349., 0., 0.714, 2060.498, 2.316, 6.033, 26.945, 0., 0.055, 0.82, 
  "", "", "", "", "", "", "", "", 4387., 1.400892*^6, 108.159, 0.339, 4454., 
  0.344, 0.018, 57., "samples tested", "", "", "", "", "", "", "", "", "", 
  62.96, 1.2952209*^7, 494.869, 20.3, 2.974, 1.642, 1854.211, 56., 191.375, 
  4.28, 4.7, 21., 4.617, "", 69.02, 0.543}, {"RWA", "Africa", "Rwanda", 
  "2021-05-24", 26730., 42., 73.571, 349., 0., 0.571, 2063.741, 3.243, 5.68, 
  26.945, 0., 0.044, 0.78, "", "", "", "", "", "", "", "", 5125., 
  1.406017*^6, 108.554, 0.396, 4912., 0.379, 0.015, 66.8, "samples tested", 
  "", "", "", "", "", "", "", "", "", 62.96, 1.2952209*^7, 494.869, 20.3, 
  2.974, 1.642, 1854.211, 56., 191.375, 4.28, 4.7, 21., 4.617, "", 69.02, 
  0.543}, {"RWA", "Africa", "Rwanda", "2021-05-25", 26780., 50., 62.286, 
  349., 0., 0.429, 2067.601, 3.86, 4.809, 26.945, 0., 0.033, 0.76, "", "", 
  "", "", "", "", "", "", 4029., 1.410046*^6, 108.865, 0.311, 4854., 0.375, 
  0.013, 77.9, "samples tested", "", "", "", "", "", "", "", "", "", 62.96, 
  1.2952209*^7, 494.869, 20.3, 2.974, 1.642, 1854.211, 56., 191.375, 4.28, 
  4.7, 21., 4.617, "", 69.02, 0.543}, {"RWA", "Africa", "Rwanda", 
  "2021-05-26", 26817., 37., 56.143, 350., 1., 0.286, 2070.458, 2.857, 4.335, 
  27.022, 0.077, 0.022, 0.74, "", "", "", "", "", "", "", "", 4840., 
  1.414886*^6, 109.239, 0.374, 4840., 0.374, 0.012, 86.2, "samples tested", 
  "", "", "", "", "", "", "", "", "", 62.96, 1.2952209*^7, 494.869, 20.3, 
  2.974, 1.642, 1854.211, 56., 191.375, 4.28, 4.7, 21., 4.617, "", 69.02, 
  0.543}, {"RWA", "Africa", "Rwanda", "2021-05-27", 26843., 26., 44.857, 
  351., 1., 0.286, 2072.465, 2.007, 3.463, 27.1, 0.077, 0.022, 0.74, "", "", 
  "", "", "", "", "", "", "", "", "", "", 4666., 0.36, 0.01, 104., 
  "samples tested", "", "", "", "", "", "", "", "", "", 62.96, 1.2952209*^7, 
  494.869, 20.3, 2.974, 1.642, 1854.211, 56., 191.375, 4.28, 4.7, 21., 4.617, 
  "", 69.02, 0.543}, {"RWA", "Africa", "Rwanda", "2021-05-28", 26878., 35., 
  39.571, 352., 1., 0.429, 2075.167, 2.702, 3.055, 27.177, 0.077, 0.033, 
  0.75, "", "", "", "", "", "", "", "", "", "", "", "", 4444., 0.343, 0.009, 
  112.3, "samples tested", "", "", "", "", "", "", "", "", "", 62.96, 
  1.2952209*^7, 494.869, 20.3, 2.974, 1.642, 1854.211, 56., 191.375, 4.28, 
  4.7, 21., 4.617, "", 69.02, 0.543}, {"RWA", "Africa", "Rwanda", 
  "2021-05-29", 26892., 14., 33.429, 352., 0., 0.429, 2076.248, 1.081, 2.581, 
  27.177, 0., 0.033, 0.77, "", "", "", "", "", "", "", "", "", 1.426053*^6, 
  110.101, "", 4221., 0.326, 0.008, 126.3, "samples tested", "", "", "", "", 
  "", "", "", "", "", 62.96, 1.2952209*^7, 494.869, 20.3, 2.974, 1.642, 
  1854.211, 56., 191.375, 4.28, 4.7, 21., 4.617, "", 69.02, 0.543}, 
 {"RWA", "Africa", "Rwanda", "2021-05-30", 26918., 26., 32.857, 352., 0., 
  0.429, 2078.256, 2.007, 2.537, 27.177, 0., 0.033, 0.81, "", "", "", "", "", 
  "", "", "", "", "", "", "", 4527., 0.35, 0.007, 137.8, "samples tested", 
  "", "", "", "", "", "", "", "", "", 62.96, 1.2952209*^7, 494.869, 20.3, 
  2.974, 1.642, 1854.211, 56., 191.375, 4.28, 4.7, 21., 4.617, "", 69.02, 
  0.543}, {"RWA", "Africa", "Rwanda", "2021-05-31", 26963., 45., 33.286, 
  353., 1., 0.571, 2081.73, 3.474, 2.57, 27.254, 0.077, 0.044, 0.85, "", "", 
  "", "", "", "", "", "", "", "", "", "", 4727., 0.365, 0.007, 142., 
  "samples tested", "", "", "", "", "", "", "", "", "", 62.96, 1.2952209*^7, 
  494.869, 20.3, 2.974, 1.642, 1854.211, 56., 191.375, 4.28, 4.7, 21., 4.617, 
  "", 69.02, 0.543}, {"RWA", "Africa", "Rwanda", "2021-06-01", 27023., 60., 
  34.714, 357., 4., 1.143, 2086.362, 4.632, 2.68, 27.563, 0.309, 0.088, 0.88, 
  "", "", "", "", "", "", "", "", "", 1.445631*^6, 111.613, "", 5084., 0.393, 
  0.007, 146.5, "samples tested", "", "", "", "", "", "", "", "", "", "", 
  1.2952209*^7, 494.869, 20.3, 2.974, 1.642, 1854.211, 56., 191.375, 4.28, 
  4.7, 21., 4.617, "", 69.02, 0.543}, {"RWA", "Africa", "Rwanda", 
  "2021-06-02", 27064., 41., 35.286, 358., 1., 1.143, 2089.528, 3.165, 2.724, 
  27.64, 0.077, 0.088, 0.9, "", "", "", "", "", "", "", "", 4382., 
  1.450013*^6, 111.951, 0.338, 5018., 0.387, 0.007, 142.2, "samples tested", 
  "", "", "", "", "", "", "", "", "", "", 1.2952209*^7, 494.869, 20.3, 2.974, 
  1.642, 1854.211, 56., 191.375, 4.28, 4.7, 21., 4.617, "", 69.02, 0.543}, 
 {"RWA", "Africa", "Rwanda", "2021-06-03", 27119., 55., 39.429, 358., 0., 1., 
  2093.774, 4.246, 3.044, 27.64, 0., 0.077, 0.91, "", "", "", "", "", "", "", 
  "", 3867., 1.45388*^6, 112.25, 0.299, 5039., 0.389, 0.008, 127.8, 
  "samples tested", "", "", "", "", "", "", "", "", "", "", 1.2952209*^7, 
  494.869, 20.3, 2.974, 1.642, 1854.211, 56., 191.375, 4.28, 4.7, 21., 4.617, 
  "", 69.02, 0.543}, {"RWA", "Africa", "Rwanda", "2021-06-04", 27162., 43., 
  40.571, 359., 1., 1., 2097.094, 3.32, 3.132, 27.717, 0.077, 0.077, 0.92, 
  "", "", "", "", "", "", "", "", 4074., 1.457954*^6, 112.564, 0.315, 5089., 
  0.393, 0.008, 125.4, "samples tested", "", "", "", "", "", "", "", "", "", 
  "", 1.2952209*^7, 494.869, 20.3, 2.974, 1.642, 1854.211, 56., 191.375, 
  4.28, 4.7, 21., 4.617, "", 69.02, 0.543}, {"RWA", "Africa", "Rwanda", 
  "2021-06-05", 27211., 49., 45.571, 359., 0., 1., 2100.877, 3.783, 3.518, 
  27.717, 0., 0.077, 0.94, "", "", "", "", "", "", "", "", "", "", "", "", 
  5199., 0.401, 0.009, 114.1, "samples tested", "", "", "", "", "", "", "", 
  "", "", "", 1.2952209*^7, 494.869, 20.3, 2.974, 1.642, 1854.211, 56., 
  191.375, 4.28, 4.7, 21., 4.617, "", 69.02, 0.543}, 
 {"RWA", "Africa", "Rwanda", "2021-06-06", 27245., 34., 46.714, 360., 1., 
  1.143, 2103.502, 2.625, 3.607, 27.794, 0.077, 0.088, 0.94, "", "", "", "", 
  "", "", "", "", "", 1.466941*^6, 113.258, "", 4909., 0.379, 0.01, 105.1, 
  "samples tested", "", "", "", "", "", "", "", "", "", "", 1.2952209*^7, 
  494.869, 20.3, 2.974, 1.642, 1854.211, 56., 191.375, 4.28, 4.7, 21., 4.617, 
  "", 69.02, 0.543}, {"RWA", "Africa", "Rwanda", "2021-06-07", 27307., 62., 
  49.143, 360., 0., 1., 2108.289, 4.787, 3.794, 27.794, 0., 0.077, "", "", 
  "", "", "", "", "", "", "", 4434., 1.471375*^6, 113.6, 0.342, 4610., 0.356, 
  0.011, 93.8, "samples tested", "", "", "", "", "", "", "", "", "", "", 
  1.2952209*^7, 494.869, 20.3, 2.974, 1.642, 1854.211, 56., 191.375, 4.28, 
  4.7, 21., 4.617, "", 69.02, 0.543}, {"SHN", "Africa", "Saint Helena", 
  "2021-02-03", "", "", "", "", "", "", "", "", "", "", "", "", "", "", "", 
  "", "", "", "", "", "", "", "", "", "", "", "", "", "", "", 107., 107., "", 
  "", "", 1.76, 1.76, "", "", "", 6071., "", "", "", "", "", "", "", "", "", 
  "", "", "", 80.56, ""}, {"SHN", "Africa", "Saint Helena", "2021-02-04", "", 
  "", "", "", "", "", "", "", "", "", "", "", "", "", "", "", "", "", "", "", 
  "", "", "", "", "", "", "", "", "", "", "", "", "", "", 75., "", "", "", 
  12354., "", 6071., "", "", "", "", "", "", "", "", "", "", "", "", 80.56, 
  ""}, {"SHN", "Africa", "Saint Helena", "2021-02-05", "", "", "", "", "", 
  "", "", "", "", "", "", "", "", "", "", "", "", "", "", "", "", "", "", "", 
  "", "", "", "", "", "", "", "", "", "", 75., "", "", "", 12354., "", 6071., 
  "", "", "", "", "", "", "", "", "", "", "", "", 80.56, ""}, 
 {"SHN", "Africa", "Saint Helena", "2021-02-06", "", "", "", "", "", "", "", 
  "", "", "", "", "", "", "", "", "", "", "", "", "", "", "", "", "", "", "", 
  "", "", "", "", "", "", "", "", 75., "", "", "", 12354., "", 6071., "", "", 
  "", "", "", "", "", "", "", "", "", "", 80.56, ""}, 
 {"SHN", "Africa", "Saint Helena", "2021-02-07", "", "", "", "", "", "", "", 
  "", "", "", "", "", "", "", "", "", "", "", "", "", "", "", "", "", "", "", 
  "", "", "", "", "", "", "", "", 75., "", "", "", 12354., "", 6071., "", "", 
  "", "", "", "", "", "", "", "", "", "", 80.56, ""}, 
 {"SHN", "Africa", "Saint Helena", "2021-02-08", "", "", "", "", "", "", "", 
  "", "", "", "", "", "", "", "", "", "", "", "", "", "", "", "", "", "", "", 
  "", "", "", "", "", "", "", "", 75., "", "", "", 12354., "", 6071., "", "", 
  "", "", "", "", "", "", "", "", "", "", 80.56, ""}, 
 {"SHN", "Africa", "Saint Helena", "2021-02-09", "", "", "", "", "", "", "", 
  "", "", "", "", "", "", "", "", "", "", "", "", "", "", "", "", "", "", "", 
  "", "", "", "", "", "", "", "", 75., "", "", "", 12354., "", 6071., "", "", 
  "", "", "", "", "", "", "", "", "", "", 80.56, ""}, 
 {"SHN", "Africa", "Saint Helena", "2021-02-10", "", "", "", "", "", "", "", 
  "", "", "", "", "", "", "", "", "", "", "", "", "", "", "", "", "", "", "", 
  "", "", "", "", "", "", "", "", 75., "", "", "", 12354., "", 6071., "", "", 
  "", "", "", "", "", "", "", "", "", "", 80.56, ""}, 
 {"SHN", "Africa", "Saint Helena", "2021-02-11", "", "", "", "", "", "", "", 
  "", "", "", "", "", "", "", "", "", "", "", "", "", "", "", "", "", "", "", 
  "", "", "", "", "", "", "", "", 75., "", "", "", 12354., "", 6071., "", "", 
  "", "", "", "", "", "", "", "", "", "", 80.56, ""}, 
 {"SHN", "Africa", "Saint Helena", "2021-02-12", "", "", "", "", "", "", "", 
  "", "", "", "", "", "", "", "", "", "", "", "", "", "", "", "", "", "", "", 
  "", "", "", "", "", "", "", "", 75., "", "", "", 12354., "", 6071., "", "", 
  "", "", "", "", "", "", "", "", "", "", 80.56, ""}, 
 {"SHN", "Africa", "Saint Helena", "2021-02-13", "", "", "", "", "", "", "", 
  "", "", "", "", "", "", "", "", "", "", "", "", "", "", "", "", "", "", "", 
  "", "", "", "", "", "", "", "", 75., "", "", "", 12354., "", 6071., "", "", 
  "", "", "", "", "", "", "", "", "", "", 80.56, ""}, 
 {"SHN", "Africa", "Saint Helena", "2021-02-14", "", "", "", "", "", "", "", 
  "", "", "", "", "", "", "", "", "", "", "", "", "", "", "", "", "", "", "", 
  "", "", "", "", "", "", "", "", 75., "", "", "", 12354., "", 6071., "", "", 
  "", "", "", "", "", "", "", "", "", "", 80.56, ""}, 
 {"SHN", "Africa", "Saint Helena", "2021-02-15", "", "", "", "", "", "", "", 
  "", "", "", "", "", "", "", "", "", "", "", "", "", "", "", "", "", "", "", 
  "", "", "", "", "", "", "", "", 75., "", "", "", 12354., "", 6071., "", "", 
  "", "", "", "", "", "", "", "", "", "", 80.56, ""}, 
 {"SHN", "Africa", "Saint Helena", "2021-02-16", "", "", "", "", "", "", "", 
  "", "", "", "", "", "", "", "", "", "", "", "", "", "", "", "", "", "", "", 
  "", "", "", "", "", "", "", "", 75., "", "", "", 12354., "", 6071., "", "", 
  "", "", "", "", "", "", "", "", "", "", 80.56, ""}, 
 {"SHN", "Africa", "Saint Helena", "2021-02-17", "", "", "", "", "", "", "", 
  "", "", "", "", "", "", "", "", "", "", "", "", "", "", "", "", "", "", "", 
  "", "", "", "", "", "", "", "", 75., "", "", "", 12354., "", 6071., "", "", 
  "", "", "", "", "", "", "", "", "", "", 80.56, ""}, 
 {"SHN", "Africa", "Saint Helena", "2021-02-18", "", "", "", "", "", "", "", 
  "", "", "", "", "", "", "", "", "", "", "", "", "", "", "", "", "", "", "", 
  "", "", "", "", "", "", "", "", 75., "", "", "", 12354., "", 6071., "", "", 
  "", "", "", "", "", "", "", "", "", "", 80.56, ""}, 
 {"SHN", "Africa", "Saint Helena", "2021-02-19", "", "", "", "", "", "", "", 
  "", "", "", "", "", "", "", "", "", "", "", "", "", "", "", "", "", "", "", 
  "", "", "", "", "", "", "", "", 75., "", "", "", 12354., "", 6071., "", "", 
  "", "", "", "", "", "", "", "", "", "", 80.56, ""}, 
 {"SHN", "Africa", "Saint Helena", "2021-02-20", "", "", "", "", "", "", "", 
  "", "", "", "", "", "", "", "", "", "", "", "", "", "", "", "", "", "", "", 
  "", "", "", "", "", "", "", "", 75., "", "", "", 12354., "", 6071., "", "", 
  "", "", "", "", "", "", "", "", "", "", 80.56, ""}, 
 {"SHN", "Africa", "Saint Helena", "2021-02-21", "", "", "", "", "", "", "", 
  "", "", "", "", "", "", "", "", "", "", "", "", "", "", "", "", "", "", "", 
  "", "", "", "", "", "", "", "", 75., "", "", "", 12354., "", 6071., "", "", 
  "", "", "", "", "", "", "", "", "", "", 80.56, ""}, 
 {"SHN", "Africa", "Saint Helena", "2021-02-22", "", "", "", "", "", "", "", 
  "", "", "", "", "", "", "", "", "", "", "", "", "", "", "", "", "", "", "", 
  "", "", "", "", "", "", "", "", 75., "", "", "", 12354., "", 6071., "", "", 
  "", "", "", "", "", "", "", "", "", "", 80.56, ""}, 
 {"SHN", "Africa", "Saint Helena", "2021-02-23", "", "", "", "", "", "", "", 
  "", "", "", "", "", "", "", "", "", "", "", "", "", "", "", "", "", "", "", 
  "", "", "", "", "", "", "", "", 75., "", "", "", 12354., "", 6071., "", "", 
  "", "", "", "", "", "", "", "", "", "", 80.56, ""}, 
 {"SHN", "Africa", "Saint Helena", "2021-02-24", "", "", "", "", "", "", "", 
  "", "", "", "", "", "", "", "", "", "", "", "", "", "", "", "", "", "", "", 
  "", "", "", "", "", "", "", "", 75., "", "", "", 12354., "", 6071., "", "", 
  "", "", "", "", "", "", "", "", "", "", 80.56, ""}, 
 {"SHN", "Africa", "Saint Helena", "2021-02-25", "", "", "", "", "", "", "", 
  "", "", "", "", "", "", "", "", "", "", "", "", "", "", "", "", "", "", "", 
  "", "", "", "", "", "", "", "", 75., "", "", "", 12354., "", 6071., "", "", 
  "", "", "", "", "", "", "", "", "", "", 80.56, ""}, 
 {"SHN", "Africa", "Saint Helena", "2021-02-26", "", "", "", "", "", "", "", 
  "", "", "", "", "", "", "", "", "", "", "", "", "", "", "", "", "", "", "", 
  "", "", "", "", "", "", "", "", 75., "", "", "", 12354., "", 6071., "", "", 
  "", "", "", "", "", "", "", "", "", "", 80.56, ""}, 
 {"SHN", "Africa", "Saint Helena", "2021-02-27", "", "", "", "", "", "", "", 
  "", "", "", "", "", "", "", "", "", "", "", "", "", "", "", "", "", "", "", 
  "", "", "", "", "", "", "", "", 75., "", "", "", 12354., "", 6071., "", "", 
  "", "", "", "", "", "", "", "", "", "", 80.56, ""}, 
 {"SHN", "Africa", "Saint Helena", "2021-02-28", "", "", "", "", "", "", "", 
  "", "", "", "", "", "", "", "", "", "", "", "", "", "", "", "", "", "", "", 
  "", "", "", "", "", "", "", "", 75., "", "", "", 12354., "", 6071., "", "", 
  "", "", "", "", "", "", "", "", "", "", 80.56, ""}, 
 {"SHN", "Africa", "Saint Helena", "2021-03-01", "", "", "", "", "", "", "", 
  "", "", "", "", "", "", "", "", "", "", "", "", "", "", "", "", "", "", "", 
  "", "", "", "", "", "", "", "", 75., "", "", "", 12354., "", 6071., "", "", 
  "", "", "", "", "", "", "", "", "", "", 80.56, ""}, 
 {"SHN", "Africa", "Saint Helena", "2021-03-02", "", "", "", "", "", "", "", 
  "", "", "", "", "", "", "", "", "", "", "", "", "", "", "", "", "", "", "", 
  "", "", "", "", "", "", "", "", 75., "", "", "", 12354., "", 6071., "", "", 
  "", "", "", "", "", "", "", "", "", "", 80.56, ""}, 
 {"SHN", "Africa", "Saint Helena", "2021-03-03", "", "", "", "", "", "", "", 
  "", "", "", "", "", "", "", "", "", "", "", "", "", "", "", "", "", "", "", 
  "", "", "", "", "", "", "", "", 75., "", "", "", 12354., "", 6071., "", "", 
  "", "", "", "", "", "", "", "", "", "", 80.56, ""}, 
 {"SHN", "Africa", "Saint Helena", "2021-03-04", "", "", "", "", "", "", "", 
  "", "", "", "", "", "", "", "", "", "", "", "", "", "", "", "", "", "", "", 
  "", "", "", "", "", "", "", "", 75., "", "", "", 12354., "", 6071., "", "", 
  "", "", "", "", "", "", "", "", "", "", 80.56, ""}, 
 {"SHN", "Africa", "Saint Helena", "2021-03-05", "", "", "", "", "", "", "", 
  "", "", "", "", "", "", "", "", "", "", "", "", "", "", "", "", "", "", "", 
  "", "", "", "", "", "", "", "", 75., "", "", "", 12354., "", 6071., "", "", 
  "", "", "", "", "", "", "", "", "", "", 80.56, ""}, 
 {"SHN", "Africa", "Saint Helena", "2021-03-06", "", "", "", "", "", "", "", 
  "", "", "", "", "", "", "", "", "", "", "", "", "", "", "", "", "", "", "", 
  "", "", "", "", "", "", "", "", 75., "", "", "", 12354., "", 6071., "", "", 
  "", "", "", "", "", "", "", "", "", "", 80.56, ""}, 
 {"SHN", "Africa", "Saint Helena", "2021-03-07", "", "", "", "", "", "", "", 
  "", "", "", "", "", "", "", "", "", "", "", "", "", "", "", "", "", "", "", 
  "", "", "", "", "", "", "", "", 75., "", "", "", 12354., "", 6071., "", "", 
  "", "", "", "", "", "", "", "", "", "", 80.56, ""}, 
 {"SHN", "Africa", "Saint Helena", "2021-03-08", "", "", "", "", "", "", "", 
  "", "", "", "", "", "", "", "", "", "", "", "", "", "", "", "", "", "", "", 
  "", "", "", "", "", "", "", "", 75., "", "", "", 12354., "", 6071., "", "", 
  "", "", "", "", "", "", "", "", "", "", 80.56, ""}, 
 {"SHN", "Africa", "Saint Helena", "2021-03-09", "", "", "", "", "", "", "", 
  "", "", "", "", "", "", "", "", "", "", "", "", "", "", "", "", "", "", "", 
  "", "", "", "", "", "", "", "", 75., "", "", "", 12354., "", 6071., "", "", 
  "", "", "", "", "", "", "", "", "", "", 80.56, ""}, 
 {"SHN", "Africa", "Saint Helena", "2021-03-10", "", "", "", "", "", "", "", 
  "", "", "", "", "", "", "", "", "", "", "", "", "", "", "", "", "", "", "", 
  "", "", "", "", "", "", "", "", 75., "", "", "", 12354., "", 6071., "", "", 
  "", "", "", "", "", "", "", "", "", "", 80.56, ""}, 
 {"SHN", "Africa", "Saint Helena", "2021-03-11", "", "", "", "", "", "", "", 
  "", "", "", "", "", "", "", "", "", "", "", "", "", "", "", "", "", "", "", 
  "", "", "", "", "", "", "", "", 75., "", "", "", 12354., "", 6071., "", "", 
  "", "", "", "", "", "", "", "", "", "", 80.56, ""}, 
 {"SHN", "Africa", "Saint Helena", "2021-03-12", "", "", "", "", "", "", "", 
  "", "", "", "", "", "", "", "", "", "", "", "", "", "", "", "", "", "", "", 
  "", "", "", "", "", "", "", "", 75., "", "", "", 12354., "", 6071., "", "", 
  "", "", "", "", "", "", "", "", "", "", 80.56, ""}, 
 {"SHN", "Africa", "Saint Helena", "2021-03-13", "", "", "", "", "", "", "", 
  "", "", "", "", "", "", "", "", "", "", "", "", "", "", "", "", "", "", "", 
  "", "", "", "", "", "", "", "", 75., "", "", "", 12354., "", 6071., "", "", 
  "", "", "", "", "", "", "", "", "", "", 80.56, ""}, 
 {"SHN", "Africa", "Saint Helena", "2021-03-14", "", "", "", "", "", "", "", 
  "", "", "", "", "", "", "", "", "", "", "", "", "", "", "", "", "", "", "", 
  "", "", "", "", "", "", "", "", 75., "", "", "", 12354., "", 6071., "", "", 
  "", "", "", "", "", "", "", "", "", "", 80.56, ""}, 
 {"SHN", "Africa", "Saint Helena", "2021-03-15", "", "", "", "", "", "", "", 
  "", "", "", "", "", "", "", "", "", "", "", "", "", "", "", "", "", "", "", 
  "", "", "", "", 3107., 3107., "", "", 75., 51.18, 51.18, "", 12354., "", 
  6071., "", "", "", "", "", "", "", "", "", "", "", "", 80.56, ""}, 
 {"SHN", "Africa", "Saint Helena", "2021-03-16", "", "", "", "", "", "", "", 
  "", "", "", "", "", "", "", "", "", "", "", "", "", "", "", "", "", "", "", 
  "", "", "", "", "", "", "", "", 73., "", "", "", 12024., "", 6071., "", "", 
  "", "", "", "", "", "", "", "", "", "", 80.56, ""}, 
 {"SHN", "Africa", "Saint Helena", "2021-03-17", "", "", "", "", "", "", "", 
  "", "", "", "", "", "", "", "", "", "", "", "", "", "", "", "", "", "", "", 
  "", "", "", "", "", "", "", "", 72., "", "", "", 11860., "", 6071., "", "", 
  "", "", "", "", "", "", "", "", "", "", 80.56, ""}, 
 {"SHN", "Africa", "Saint Helena", "2021-03-18", "", "", "", "", "", "", "", 
  "", "", "", "", "", "", "", "", "", "", "", "", "", "", "", "", "", "", "", 
  "", "", "", "", 3300., 3300., "", "", 70., 54.36, 54.36, "", 11530., "", 
  6071., "", "", "", "", "", "", "", "", "", "", "", "", 80.56, ""}, 
 {"SHN", "Africa", "Saint Helena", "2021-03-19", "", "", "", "", "", "", "", 
  "", "", "", "", "", "", "", "", "", "", "", "", "", "", "", "", "", "", "", 
  "", "", "", "", "", "", "", "", 83., "", "", "", 13672., "", 6071., "", "", 
  "", "", "", "", "", "", "", "", "", "", 80.56, ""}, 
 {"SHN", "Africa", "Saint Helena", "2021-03-20", "", "", "", "", "", "", "", 
  "", "", "", "", "", "", "", "", "", "", "", "", "", "", "", "", "", "", "", 
  "", "", "", "", "", "", "", "", 96., "", "", "", 15813., "", 6071., "", "", 
  "", "", "", "", "", "", "", "", "", "", 80.56, ""}, 
 {"SHN", "Africa", "Saint Helena", "2021-03-21", "", "", "", "", "", "", "", 
  "", "", "", "", "", "", "", "", "", "", "", "", "", "", "", "", "", "", "", 
  "", "", "", "", "", "", "", "", 109., "", "", "", 17954., "", 6071., "", 
  "", "", "", "", "", "", "", "", "", "", "", 80.56, ""}, 
 {"SHN", "Africa", "Saint Helena", "2021-03-22", "", "", "", "", "", "", "", 
  "", "", "", "", "", "", "", "", "", "", "", "", "", "", "", "", "", "", "", 
  "", "", "", "", "", "", "", "", 122., "", "", "", 20096., "", 6071., "", 
  "", "", "", "", "", "", "", "", "", "", "", 80.56, ""}, 
 {"SHN", "Africa", "Saint Helena", "2021-03-23", "", "", "", "", "", "", "", 
  "", "", "", "", "", "", "", "", "", "", "", "", "", "", "", "", "", "", "", 
  "", "", "", "", "", "", "", "", 136., "", "", "", 22402., "", 6071., "", 
  "", "", "", "", "", "", "", "", "", "", "", 80.56, ""}, 
 {"SHN", "Africa", "Saint Helena", "2021-03-24", "", "", "", "", "", "", "", 
  "", "", "", "", "", "", "", "", "", "", "", "", "", "", "", "", "", "", "", 
  "", "", "", "", "", "", "", "", 150., "", "", "", 24708., "", 6071., "", 
  "", "", "", "", "", "", "", "", "", "", "", 80.56, ""}, 
 {"SHN", "Africa", "Saint Helena", "2021-03-25", "", "", "", "", "", "", "", 
  "", "", "", "", "", "", "", "", "", "", "", "", "", "", "", "", "", "", "", 
  "", "", "", "", 4454., 4344., 110., "", 165., 73.37, 71.55, 1.81, 27178., 
  "", 6071., "", "", "", "", "", "", "", "", "", "", "", "", 80.56, ""}, 
 {"SHN", "Africa", "Saint Helena", "2021-03-26", "", "", "", "", "", "", "", 
  "", "", "", "", "", "", "", "", "", "", "", "", "", "", "", "", "", "", "", 
  "", "", "", "", "", "", "", "", 150., "", "", "", 24708., "", 6071., "", 
  "", "", "", "", "", "", "", "", "", "", "", 80.56, ""}, 
 {"SHN", "Africa", "Saint Helena", "2021-03-27", "", "", "", "", "", "", "", 
  "", "", "", "", "", "", "", "", "", "", "", "", "", "", "", "", "", "", "", 
  "", "", "", "", "", "", "", "", 135., "", "", "", 22237., "", 6071., "", 
  "", "", "", "", "", "", "", "", "", "", "", 80.56, ""}, 
 {"SHN", "Africa", "Saint Helena", "2021-03-28", "", "", "", "", "", "", "", 
  "", "", "", "", "", "", "", "", "", "", "", "", "", "", "", "", "", "", "", 
  "", "", "", "", "", "", "", "", 120., "", "", "", 19766., "", 6071., "", 
  "", "", "", "", "", "", "", "", "", "", "", 80.56, ""}, 
 {"SHN", "Africa", "Saint Helena", "2021-03-29", "", "", "", "", "", "", "", 
  "", "", "", "", "", "", "", "", "", "", "", "", "", "", "", "", "", "", "", 
  "", "", "", "", "", "", "", "", 106., "", "", "", 17460., "", 6071., "", 
  "", "", "", "", "", "", "", "", "", "", "", 80.56, ""}, 
 {"SHN", "Africa", "Saint Helena", "2021-03-30", "", "", "", "", "", "", "", 
  "", "", "", "", "", "", "", "", "", "", "", "", "", "", "", "", "", "", "", 
  "", "", "", "", "", "", "", "", 91., "", "", "", 14989., "", 6071., "", "", 
  "", "", "", "", "", "", "", "", "", "", 80.56, ""}, 
 {"SHN", "Africa", "Saint Helena", "2021-03-31", "", "", "", "", "", "", "", 
  "", "", "", "", "", "", "", "", "", "", "", "", "", "", "", "", "", "", "", 
  "", "", "", "", "", "", "", "", 76., "", "", "", 12519., "", 6071., "", "", 
  "", "", "", "", "", "", "", "", "", "", 80.56, ""}, 
 {"SHN", "Africa", "Saint Helena", "2021-04-01", "", "", "", "", "", "", "", 
  "", "", "", "", "", "", "", "", "", "", "", "", "", "", "", "", "", "", "", 
  "", "", "", "", "", "", "", "", 61., "", "", "", 10048., "", 6071., "", "", 
  "", "", "", "", "", "", "", "", "", "", 80.56, ""}, 
 {"SHN", "Africa", "Saint Helena", "2021-04-02", "", "", "", "", "", "", "", 
  "", "", "", "", "", "", "", "", "", "", "", "", "", "", "", "", "", "", "", 
  "", "", "", "", "", "", "", "", 61., "", "", "", 10048., "", 6071., "", "", 
  "", "", "", "", "", "", "", "", "", "", 80.56, ""}, 
 {"SHN", "Africa", "Saint Helena", "2021-04-03", "", "", "", "", "", "", "", 
  "", "", "", "", "", "", "", "", "", "", "", "", "", "", "", "", "", "", "", 
  "", "", "", "", "", "", "", "", 61., "", "", "", 10048., "", 6071., "", "", 
  "", "", "", "", "", "", "", "", "", "", 80.56, ""}, 
 {"SHN", "Africa", "Saint Helena", "2021-04-04", "", "", "", "", "", "", "", 
  "", "", "", "", "", "", "", "", "", "", "", "", "", "", "", "", "", "", "", 
  "", "", "", "", "", "", "", "", 61., "", "", "", 10048., "", 6071., "", "", 
  "", "", "", "", "", "", "", "", "", "", 80.56, ""}, 
 {"SHN", "Africa", "Saint Helena", "2021-04-05", "", "", "", "", "", "", "", 
  "", "", "", "", "", "", "", "", "", "", "", "", "", "", "", "", "", "", "", 
  "", "", "", "", "", "", "", "", 61., "", "", "", 10048., "", 6071., "", "", 
  "", "", "", "", "", "", "", "", "", "", 80.56, ""}, 
 {"SHN", "Africa", "Saint Helena", "2021-04-06", "", "", "", "", "", "", "", 
  "", "", "", "", "", "", "", "", "", "", "", "", "", "", "", "", "", "", "", 
  "", "", "", "", "", "", "", "", 61., "", "", "", 10048., "", 6071., "", "", 
  "", "", "", "", "", "", "", "", "", "", 80.56, ""}, 
 {"SHN", "Africa", "Saint Helena", "2021-04-07", "", "", "", "", "", "", "", 
  "", "", "", "", "", "", "", "", "", "", "", "", "", "", "", "", "", "", "", 
  "", "", "", "", "", "", "", "", 61., "", "", "", 10048., "", 6071., "", "", 
  "", "", "", "", "", "", "", "", "", "", 80.56, ""}, 
 {"SHN", "Africa", "Saint Helena", "2021-04-08", "", "", "", "", "", "", "", 
  "", "", "", "", "", "", "", "", "", "", "", "", "", "", "", "", "", "", "", 
  "", "", "", "", "", "", "", "", 61., "", "", "", 10048., "", 6071., "", "", 
  "", "", "", "", "", "", "", "", "", "", 80.56, ""}, 
 {"SHN", "Africa", "Saint Helena", "2021-04-09", "", "", "", "", "", "", "", 
  "", "", "", "", "", "", "", "", "", "", "", "", "", "", "", "", "", "", "", 
  "", "", "", "", 5373., 4361., 1012., "", 61., 88.5, 71.83, 16.67, 10048., 
  "", 6071., "", "", "", "", "", "", "", "", "", "", "", "", 80.56, ""}, 
 {"SHN", "Africa", "Saint Helena", "2021-04-10", "", "", "", "", "", "", "", 
  "", "", "", "", "", "", "", "", "", "", "", "", "", "", "", "", "", "", "", 
  "", "", "", "", "", "", "", "", 66., "", "", "", 10871., "", 6071., "", "", 
  "", "", "", "", "", "", "", "", "", "", 80.56, ""}, 
 {"SHN", "Africa", "Saint Helena", "2021-04-11", "", "", "", "", "", "", "", 
  "", "", "", "", "", "", "", "", "", "", "", "", "", "", "", "", "", "", "", 
  "", "", "", "", "", "", "", "", 71., "", "", "", 11695., "", 6071., "", "", 
  "", "", "", "", "", "", "", "", "", "", 80.56, ""}, 
 {"SHN", "Africa", "Saint Helena", "2021-04-12", "", "", "", "", "", "", "", 
  "", "", "", "", "", "", "", "", "", "", "", "", "", "", "", "", "", "", "", 
  "", "", "", "", "", "", "", "", 77., "", "", "", 12683., "", 6071., "", "", 
  "", "", "", "", "", "", "", "", "", "", 80.56, ""}, 
 {"SHN", "Africa", "Saint Helena", "2021-04-13", "", "", "", "", "", "", "", 
  "", "", "", "", "", "", "", "", "", "", "", "", "", "", "", "", "", "", "", 
  "", "", "", "", "", "", "", "", 82., "", "", "", 13507., "", 6071., "", "", 
  "", "", "", "", "", "", "", "", "", "", 80.56, ""}, 
 {"SHN", "Africa", "Saint Helena", "2021-04-14", "", "", "", "", "", "", "", 
  "", "", "", "", "", "", "", "", "", "", "", "", "", "", "", "", "", "", "", 
  "", "", "", "", "", "", "", "", 87., "", "", "", 14330., "", 6071., "", "", 
  "", "", "", "", "", "", "", "", "", "", 80.56, ""}, 
 {"SHN", "Africa", "Saint Helena", "2021-04-15", "", "", "", "", "", "", "", 
  "", "", "", "", "", "", "", "", "", "", "", "", "", "", "", "", "", "", "", 
  "", "", "", "", "", "", "", "", 92., "", "", "", 15154., "", 6071., "", "", 
  "", "", "", "", "", "", "", "", "", "", 80.56, ""}, 
 {"SHN", "Africa", "Saint Helena", "2021-04-16", "", "", "", "", "", "", "", 
  "", "", "", "", "", "", "", "", "", "", "", "", "", "", "", "", "", "", "", 
  "", "", "", "", "", "", "", "", 97., "", "", "", 15978., "", 6071., "", "", 
  "", "", "", "", "", "", "", "", "", "", 80.56, ""}, 
 {"SHN", "Africa", "Saint Helena", "2021-04-17", "", "", "", "", "", "", "", 
  "", "", "", "", "", "", "", "", "", "", "", "", "", "", "", "", "", "", "", 
  "", "", "", "", "", "", "", "", 97., "", "", "", 15978., "", 6071., "", "", 
  "", "", "", "", "", "", "", "", "", "", 80.56, ""}, 
 {"SHN", "Africa", "Saint Helena", "2021-04-18", "", "", "", "", "", "", "", 
  "", "", "", "", "", "", "", "", "", "", "", "", "", "", "", "", "", "", "", 
  "", "", "", "", "", "", "", "", 97., "", "", "", 15978., "", 6071., "", "", 
  "", "", "", "", "", "", "", "", "", "", 80.56, ""}, 
 {"SHN", "Africa", "Saint Helena", "2021-04-19", "", "", "", "", "", "", "", 
  "", "", "", "", "", "", "", "", "", "", "", "", "", "", "", "", "", "", "", 
  "", "", "", "", "", "", "", "", 97., "", "", "", 15978., "", 6071., "", "", 
  "", "", "", "", "", "", "", "", "", "", 80.56, ""}, 
 {"SHN", "Africa", "Saint Helena", "2021-04-20", "", "", "", "", "", "", "", 
  "", "", "", "", "", "", "", "", "", "", "", "", "", "", "", "", "", "", "", 
  "", "", "", "", "", "", "", "", 97., "", "", "", 15978., "", 6071., "", "", 
  "", "", "", "", "", "", "", "", "", "", 80.56, ""}, 
 {"SHN", "Africa", "Saint Helena", "2021-04-21", "", "", "", "", "", "", "", 
  "", "", "", "", "", "", "", "", "", "", "", "", "", "", "", "", "", "", "", 
  "", "", "", "", "", "", "", "", 97., "", "", "", 15978., "", 6071., "", "", 
  "", "", "", "", "", "", "", "", "", "", 80.56, ""}, 
 {"SHN", "Africa", "Saint Helena", "2021-04-22", "", "", "", "", "", "", "", 
  "", "", "", "", "", "", "", "", "", "", "", "", "", "", "", "", "", "", "", 
  "", "", "", "", "", "", "", "", 97., "", "", "", 15978., "", 6071., "", "", 
  "", "", "", "", "", "", "", "", "", "", 80.56, ""}, 
 {"SHN", "Africa", "Saint Helena", "2021-04-23", "", "", "", "", "", "", "", 
  "", "", "", "", "", "", "", "", "", "", "", "", "", "", "", "", "", "", "", 
  "", "", "", "", "", "", "", "", 97., "", "", "", 15978., "", 6071., "", "", 
  "", "", "", "", "", "", "", "", "", "", 80.56, ""}, 
 {"SHN", "Africa", "Saint Helena", "2021-04-24", "", "", "", "", "", "", "", 
  "", "", "", "", "", "", "", "", "", "", "", "", "", "", "", "", "", "", "", 
  "", "", "", "", "", "", "", "", 97., "", "", "", 15978., "", 6071., "", "", 
  "", "", "", "", "", "", "", "", "", "", 80.56, ""}, 
 {"SHN", "Africa", "Saint Helena", "2021-04-25", "", "", "", "", "", "", "", 
  "", "", "", "", "", "", "", "", "", "", "", "", "", "", "", "", "", "", "", 
  "", "", "", "", "", "", "", "", 97., "", "", "", 15978., "", 6071., "", "", 
  "", "", "", "", "", "", "", "", "", "", 80.56, ""}, 
 {"SHN", "Africa", "Saint Helena", "2021-04-26", "", "", "", "", "", "", "", 
  "", "", "", "", "", "", "", "", "", "", "", "", "", "", "", "", "", "", "", 
  "", "", "", "", "", "", "", "", 97., "", "", "", 15978., "", 6071., "", "", 
  "", "", "", "", "", "", "", "", "", "", 80.56, ""}, 
 {"SHN", "Africa", "Saint Helena", "2021-04-27", "", "", "", "", "", "", "", 
  "", "", "", "", "", "", "", "", "", "", "", "", "", "", "", "", "", "", "", 
  "", "", "", "", "", "", "", "", 97., "", "", "", 15978., "", 6071., "", "", 
  "", "", "", "", "", "", "", "", "", "", 80.56, ""}, 
 {"SHN", "Africa", "Saint Helena", "2021-04-28", "", "", "", "", "", "", "", 
  "", "", "", "", "", "", "", "", "", "", "", "", "", "", "", "", "", "", "", 
  "", "", "", "", "", "", "", "", 97., "", "", "", 15978., "", 6071., "", "", 
  "", "", "", "", "", "", "", "", "", "", 80.56, ""}, 
 {"SHN", "Africa", "Saint Helena", "2021-04-29", "", "", "", "", "", "", "", 
  "", "", "", "", "", "", "", "", "", "", "", "", "", "", "", "", "", "", "", 
  "", "", "", "", "", "", "", "", 97., "", "", "", 15978., "", 6071., "", "", 
  "", "", "", "", "", "", "", "", "", "", 80.56, ""}, 
 {"SHN", "Africa", "Saint Helena", "2021-04-30", "", "", "", "", "", "", "", 
  "", "", "", "", "", "", "", "", "", "", "", "", "", "", "", "", "", "", "", 
  "", "", "", "", "", "", "", "", 97., "", "", "", 15978., "", 6071., "", "", 
  "", "", "", "", "", "", "", "", "", "", 80.56, ""}, 
 {"SHN", "Africa", "Saint Helena", "2021-05-01", "", "", "", "", "", "", "", 
  "", "", "", "", "", "", "", "", "", "", "", "", "", "", "", "", "", "", "", 
  "", "", "", "", "", "", "", "", 97., "", "", "", 15978., "", 6071., "", "", 
  "", "", "", "", "", "", "", "", "", "", 80.56, ""}, 
 {"SHN", "Africa", "Saint Helena", "2021-05-02", "", "", "", "", "", "", "", 
  "", "", "", "", "", "", "", "", "", "", "", "", "", "", "", "", "", "", "", 
  "", "", "", "", "", "", "", "", 97., "", "", "", 15978., "", 6071., "", "", 
  "", "", "", "", "", "", "", "", "", "", 80.56, ""}, 
 {"SHN", "Africa", "Saint Helena", "2021-05-03", "", "", "", "", "", "", "", 
  "", "", "", "", "", "", "", "", "", "", "", "", "", "", "", "", "", "", "", 
  "", "", "", "", "", "", "", "", 97., "", "", "", 15978., "", 6071., "", "", 
  "", "", "", "", "", "", "", "", "", "", 80.56, ""}, 
 {"SHN", "Africa", "Saint Helena", "2021-05-04", "", "", "", "", "", "", "", 
  "", "", "", "", "", "", "", "", "", "", "", "", "", "", "", "", "", "", "", 
  "", "", "", "", "", "", "", "", 97., "", "", "", 15978., "", 6071., "", "", 
  "", "", "", "", "", "", "", "", "", "", 80.56, ""}, 
 {"SHN", "Africa", "Saint Helena", "2021-05-05", "", "", "", "", "", "", "", 
  "", "", "", "", "", "", "", "", "", "", "", "", "", "", "", "", "", "", "", 
  "", "", "", "", 7892., 4361., 3531., "", 97., 130., 71.83, 58.16, 15978., 
  "", 6071., "", "", "", "", "", "", "", "", "", "", "", "", 80.56, ""}, 
 {"KNA", "North America", "Saint Kitts and Nevis", "2020-03-25", 2., 2., "", 
  "", "", "", 37.6, 37.6, "", "", "", "", "", "", "", "", "", "", "", "", "", 
  "", "", "", "", "", "", "", "", "", "", "", "", "", "", "", "", "", "", "", 
  53192., 212.865, "", "", "", 24654.385, "", "", 12.84, "", "", "", 2.3, 
  76.23, 0.779}, {"KNA", "North America", "Saint Kitts and Nevis", 
  "2020-03-26", 2., 0., "", "", "", "", 37.6, 0., "", "", "", "", "", "", "", 
  "", "", "", "", "", "", "", "", "", "", "", "", "", "", "", "", "", "", "", 
  "", "", "", "", "", "", 53192., 212.865, "", "", "", 24654.385, "", "", 
  12.84, "", "", "", 2.3, 76.23, 0.779}, {"KNA", "North America", 
  "Saint Kitts and Nevis", "2020-03-27", 2., 0., "", "", "", "", 37.6, 0., 
  "", "", "", "", "", "", "", "", "", "", "", "", "", "", "", "", "", "", "", 
  "", "", "", "", "", "", "", "", "", "", "", "", "", 53192., 212.865, "", 
  "", "", 24654.385, "", "", 12.84, "", "", "", 2.3, 76.23, 0.779}, 
 {"KNA", "North America", "Saint Kitts and Nevis", "2020-03-28", 2., 0., "", 
  "", "", "", 37.6, 0., "", "", "", "", "", "", "", "", "", "", "", "", "", 
  "", "", "", "", "", "", "", "", "", "", "", "", "", "", "", "", "", "", "", 
  53192., 212.865, "", "", "", 24654.385, "", "", 12.84, "", "", "", 2.3, 
  76.23, 0.779}, {"KNA", "North America", "Saint Kitts and Nevis", 
  "2020-03-29", 2., 0., "", "", "", "", 37.6, 0., "", "", "", "", "", "", "", 
  "", "", "", "", "", "", "", "", "", "", "", "", "", "", "", "", "", "", "", 
  "", "", "", "", "", "", 53192., 212.865, "", "", "", 24654.385, "", "", 
  12.84, "", "", "", 2.3, 76.23, 0.779}, {"KNA", "North America", 
  "Saint Kitts and Nevis", "2020-03-30", 7., 5., 1., "", "", 0., 131.599, 
  93.999, 18.8, "", "", 0., "", "", "", "", "", "", "", "", "", "", "", "", 
  "", "", "", "", "", "", "", "", "", "", "", "", "", "", "", "", 53192., 
  212.865, "", "", "", 24654.385, "", "", 12.84, "", "", "", 2.3, 76.23, 
  0.779}, {"KNA", "North America", "Saint Kitts and Nevis", "2020-03-31", 8., 
  1., 1.143, "", "", 0., 150.399, 18.8, 21.486, "", "", 0., "", "", "", "", 
  "", "", "", "", "", "", "", "", "", "", "", "", "", "", "", "", "", "", "", 
  "", "", "", "", "", 53192., 212.865, "", "", "", 24654.385, "", "", 12.84, 
  "", "", "", 2.3, 76.23, 0.779}, {"KNA", "North America", 
  "Saint Kitts and Nevis", "2020-04-01", 8., 0., 0.857, "", "", 0., 150.399, 
  0., 16.114, "", "", 0., "", "", "", "", "", "", "", "", "", "", "", "", "", 
  "", "", "", "", "", "", "", "", "", "", "", "", "", "", "", 53192., 
  212.865, "", "", "", 24654.385, "", "", 12.84, "", "", "", 2.3, 76.23, 
  0.779}, {"KNA", "North America", "Saint Kitts and Nevis", "2020-04-02", 9., 
  1., 1., "", "", 0., 169.198, 18.8, 18.8, "", "", 0., "", "", "", "", "", 
  "", "", "", "", "", "", "", "", "", "", "", "", "", "", "", "", "", "", "", 
  "", "", "", "", 53192., 212.865, "", "", "", 24654.385, "", "", 12.84, "", 
  "", "", 2.3, 76.23, 0.779}, {"KNA", "North America", 
  "Saint Kitts and Nevis", "2020-04-03", 9., 0., 1., "", "", 0., 169.198, 0., 
  18.8, "", "", 0., "", "", "", "", "", "", "", "", "", "", "", "", "", "", 
  "", "", "", "", "", "", "", "", "", "", "", "", "", "", 53192., 212.865, 
  "", "", "", 24654.385, "", "", 12.84, "", "", "", 2.3, 76.23, 0.779}, 
 {"KNA", "North America", "Saint Kitts and Nevis", "2020-04-04", 9., 0., 1., 
  "", "", 0., 169.198, 0., 18.8, "", "", 0., "", "", "", "", "", "", "", "", 
  "", "", "", "", "", "", "", "", "", "", "", "", "", "", "", "", "", "", "", 
  "", 53192., 212.865, "", "", "", 24654.385, "", "", 12.84, "", "", "", 2.3, 
  76.23, 0.779}, {"KNA", "North America", "Saint Kitts and Nevis", 
  "2020-04-05", 10., 1., 1.143, "", "", 0., 187.998, 18.8, 21.486, "", "", 
  0., "", "", "", "", "", "", "", "", "", "", "", "", "", "", "", "", "", "", 
  "", "", "", "", "", "", "", "", "", "", 53192., 212.865, "", "", "", 
  24654.385, "", "", 12.84, "", "", "", 2.3, 76.23, 0.779}, 
 {"KNA", "North America", "Saint Kitts and Nevis", "2020-04-06", 10., 0., 
  0.429, "", "", 0., 187.998, 0., 8.057, "", "", 0., "", "", "", "", "", "", 
  "", "", "", "", "", "", "", "", "", "", "", "", "", "", "", "", "", "", "", 
  "", "", "", 53192., 212.865, "", "", "", 24654.385, "", "", 12.84, "", "", 
  "", 2.3, 76.23, 0.779}, {"KNA", "North America", "Saint Kitts and Nevis", 
  "2020-04-07", 11., 1., 0.429, "", "", 0., 206.798, 18.8, 8.057, "", "", 0., 
  "", "", "", "", "", "", "", "", "", "", "", "", "", "", "", "", "", "", "", 
  "", "", "", "", "", "", "", "", "", 53192., 212.865, "", "", "", 24654.385, 
  "", "", 12.84, "", "", "", 2.3, 76.23, 0.779}, 
 {"KNA", "North America", "Saint Kitts and Nevis", "2020-04-08", 11., 0., 
  0.429, "", "", 0., 206.798, 0., 8.057, "", "", 0., "", "", "", "", "", "", 
  "", "", "", "", "", "", "", "", "", "", "", "", "", "", "", "", "", "", "", 
  "", "", "", 53192., 212.865, "", "", "", 24654.385, "", "", 12.84, "", "", 
  "", 2.3, 76.23, 0.779}, {"KNA", "North America", "Saint Kitts and Nevis", 
  "2020-04-09", 11., 0., 0.286, "", "", 0., 206.798, 0., 5.371, "", "", 0., 
  "", "", "", "", "", "", "", "", "", "", "", "", "", "", "", "", "", "", "", 
  "", "", "", "", "", "", "", "", "", 53192., 212.865, "", "", "", 24654.385, 
  "", "", 12.84, "", "", "", 2.3, 76.23, 0.779}, 
 {"KNA", "North America", "Saint Kitts and Nevis", "2020-04-10", 12., 1., 
  0.429, "", "", 0., 225.598, 18.8, 8.057, "", "", 0., "", "", "", "", "", 
  "", "", "", "", "", "", "", "", "", "", "", "", "", "", "", "", "", "", "", 
  "", "", "", "", 53192., 212.865, "", "", "", 24654.385, "", "", 12.84, "", 
  "", "", 2.3, 76.23, 0.779}, {"KNA", "North America", 
  "Saint Kitts and Nevis", "2020-04-11", 12., 0., 0.429, "", "", 0., 225.598, 
  0., 8.057, "", "", 0., "", "", "", "", "", "", "", "", "", "", "", "", "", 
  "", "", "", "", "", "", "", "", "", "", "", "", "", "", "", 53192., 
  212.865, "", "", "", 24654.385, "", "", 12.84, "", "", "", 2.3, 76.23, 
  0.779}, {"KNA", "North America", "Saint Kitts and Nevis", "2020-04-12", 
  12., 0., 0.286, "", "", 0., 225.598, 0., 5.371, "", "", 0., "", "", "", "", 
  "", "", "", "", "", "", "", "", "", "", "", "", "", "", "", "", "", "", "", 
  "", "", "", "", "", 53192., 212.865, "", "", "", 24654.385, "", "", 12.84, 
  "", "", "", 2.3, 76.23, 0.779}, {"KNA", "North America", 
  "Saint Kitts and Nevis", "2020-04-13", 12., 0., 0.286, "", "", 0., 225.598, 
  0., 5.371, "", "", 0., "", "", "", "", "", "", "", "", "", "", "", "", "", 
  "", "", "", "", "", "", "", "", "", "", "", "", "", "", "", 53192., 
  212.865, "", "", "", 24654.385, "", "", 12.84, "", "", "", 2.3, 76.23, 
  0.779}, {"KNA", "North America", "Saint Kitts and Nevis", "2020-04-14", 
  14., 2., 0.429, "", "", 0., 263.197, 37.6, 8.057, "", "", 0., "", "", "", 
  "", "", "", "", "", "", "", "", "", "", "", "", "", "", "", "", "", "", "", 
  "", "", "", "", "", "", 53192., 212.865, "", "", "", 24654.385, "", "", 
  12.84, "", "", "", 2.3, 76.23, 0.779}, {"KNA", "North America", 
  "Saint Kitts and Nevis", "2020-04-15", 14., 0., 0.429, "", "", 0., 263.197, 
  0., 8.057, "", "", 0., "", "", "", "", "", "", "", "", "", "", "", "", "", 
  "", "", "", "", "", "", "", "", "", "", "", "", "", "", "", 53192., 
  212.865, "", "", "", 24654.385, "", "", 12.84, "", "", "", 2.3, 76.23, 
  0.779}, {"KNA", "North America", "Saint Kitts and Nevis", "2020-04-16", 
  14., 0., 0.429, "", "", 0., 263.197, 0., 8.057, "", "", 0., "", "", "", "", 
  "", "", "", "", "", "", "", "", "", "", "", "", "", "", "", "", "", "", "", 
  "", "", "", "", "", 53192., 212.865, "", "", "", 24654.385, "", "", 12.84, 
  "", "", "", 2.3, 76.23, 0.779}, {"KNA", "North America", 
  "Saint Kitts and Nevis", "2020-04-17", 14., 0., 0.286, "", "", 0., 263.197, 
  0., 5.371, "", "", 0., "", "", "", "", "", "", "", "", "", "", "", "", "", 
  "", "", "", "", "", "", "", "", "", "", "", "", "", "", "", 53192., 
  212.865, "", "", "", 24654.385, "", "", 12.84, "", "", "", 2.3, 76.23, 
  0.779}, {"KNA", "North America", "Saint Kitts and Nevis", "2020-04-18", 
  14., 0., 0.286, "", "", 0., 263.197, 0., 5.371, "", "", 0., "", "", "", "", 
  "", "", "", "", "", "", "", "", "", "", "", "", "", "", "", "", "", "", "", 
  "", "", "", "", "", 53192., 212.865, "", "", "", 24654.385, "", "", 12.84, 
  "", "", "", 2.3, 76.23, 0.779}, {"KNA", "North America", 
  "Saint Kitts and Nevis", "2020-04-19", 14., 0., 0.286, "", "", 0., 263.197, 
  0., 5.371, "", "", 0., "", "", "", "", "", "", "", "", "", "", "", "", "", 
  "", "", "", "", "", "", "", "", "", "", "", "", "", "", "", 53192., 
  212.865, "", "", "", 24654.385, "", "", 12.84, "", "", "", 2.3, 76.23, 
  0.779}, {"KNA", "North America", "Saint Kitts and Nevis", "2020-04-20", 
  15., 1., 0.429, "", "", 0., 281.997, 18.8, 8.057, "", "", 0., "", "", "", 
  "", "", "", "", "", "", "", "", "", "", "", "", "", "", "", "", "", "", "", 
  "", "", "", "", "", "", 53192., 212.865, "", "", "", 24654.385, "", "", 
  12.84, "", "", "", 2.3, 76.23, 0.779}, {"KNA", "North America", 
  "Saint Kitts and Nevis", "2020-04-21", 15., 0., 0.143, "", "", 0., 281.997, 
  0., 2.686, "", "", 0., "", "", "", "", "", "", "", "", "", "", "", "", "", 
  "", "", "", "", "", "", "", "", "", "", "", "", "", "", "", 53192., 
  212.865, "", "", "", 24654.385, "", "", 12.84, "", "", "", 2.3, 76.23, 
  0.779}, {"KNA", "North America", "Saint Kitts and Nevis", "2020-04-22", 
  15., 0., 0.143, "", "", 0., 281.997, 0., 2.686, "", "", 0., "", "", "", "", 
  "", "", "", "", "", "", "", "", "", "", "", "", "", "", "", "", "", "", "", 
  "", "", "", "", "", 53192., 212.865, "", "", "", 24654.385, "", "", 12.84, 
  "", "", "", 2.3, 76.23, 0.779}, {"KNA", "North America", 
  "Saint Kitts and Nevis", "2020-04-23", 15., 0., 0.143, "", "", 0., 281.997, 
  0., 2.686, "", "", 0., "", "", "", "", "", "", "", "", "", "", "", "", "", 
  "", "", "", "", "", "", "", "", "", "", "", "", "", "", "", 53192., 
  212.865, "", "", "", 24654.385, "", "", 12.84, "", "", "", 2.3, 76.23, 
  0.779}, {"KNA", "North America", "Saint Kitts and Nevis", "2020-04-24", 
  15., 0., 0.143, "", "", 0., 281.997, 0., 2.686, "", "", 0., "", "", "", "", 
  "", "", "", "", "", "", "", "", "", "", "", "", "", "", "", "", "", "", "", 
  "", "", "", "", "", 53192., 212.865, "", "", "", 24654.385, "", "", 12.84, 
  "", "", "", 2.3, 76.23, 0.779}, {"KNA", "North America", 
  "Saint Kitts and Nevis", "2020-04-25", 15., 0., 0.143, "", "", 0., 281.997, 
  0., 2.686, "", "", 0., "", "", "", "", "", "", "", "", "", "", "", "", "", 
  "", "", "", "", "", "", "", "", "", "", "", "", "", "", "", 53192., 
  212.865, "", "", "", 24654.385, "", "", 12.84, "", "", "", 2.3, 76.23, 
  0.779}, {"KNA", "North America", "Saint Kitts and Nevis", "2020-04-26", 
  15., 0., 0.143, "", "", 0., 281.997, 0., 2.686, "", "", 0., "", "", "", "", 
  "", "", "", "", "", "", "", "", "", "", "", "", "", "", "", "", "", "", "", 
  "", "", "", "", "", 53192., 212.865, "", "", "", 24654.385, "", "", 12.84, 
  "", "", "", 2.3, 76.23, 0.779}, {"KNA", "North America", 
  "Saint Kitts and Nevis", "2020-04-27", 15., 0., 0., "", "", 0., 281.997, 
  0., 0., "", "", 0., "", "", "", "", "", "", "", "", "", "", "", "", "", "", 
  "", "", "", "", "", "", "", "", "", "", "", "", "", "", 53192., 212.865, 
  "", "", "", 24654.385, "", "", 12.84, "", "", "", 2.3, 76.23, 0.779}, 
 {"KNA", "North America", "Saint Kitts and Nevis", "2020-04-28", 15., 0., 0., 
  "", "", 0., 281.997, 0., 0., "", "", 0., "", "", "", "", "", "", "", "", 
  "", "", "", "", "", "", "", "", "", "", "", "", "", "", "", "", "", "", "", 
  "", 53192., 212.865, "", "", "", 24654.385, "", "", 12.84, "", "", "", 2.3, 
  76.23, 0.779}, {"KNA", "North America", "Saint Kitts and Nevis", 
  "2020-04-29", 15., 0., 0., "", "", 0., 281.997, 0., 0., "", "", 0., "", "", 
  "", "", "", "", "", "", "", "", "", "", "", "", "", "", "", "", "", "", "", 
  "", "", "", "", "", "", "", 53192., 212.865, "", "", "", 24654.385, "", "", 
  12.84, "", "", "", 2.3, 76.23, 0.779}, {"KNA", "North America", 
  "Saint Kitts and Nevis", "2020-04-30", 15., 0., 0., "", "", 0., 281.997, 
  0., 0., "", "", 0., "", "", "", "", "", "", "", "", "", "", "", "", "", "", 
  "", "", "", "", "", "", "", "", "", "", "", "", "", "", 53192., 212.865, 
  "", "", "", 24654.385, "", "", 12.84, "", "", "", 2.3, 76.23, 0.779}, 
 {"KNA", "North America", "Saint Kitts and Nevis", "2020-05-01", 15., 0., 0., 
  "", "", 0., 281.997, 0., 0., "", "", 0., "", "", "", "", "", "", "", "", 
  "", "", "", "", "", "", "", "", "", "", "", "", "", "", "", "", "", "", "", 
  "", 53192., 212.865, "", "", "", 24654.385, "", "", 12.84, "", "", "", 2.3, 
  76.23, 0.779}, {"KNA", "North America", "Saint Kitts and Nevis", 
  "2020-05-02", 15., 0., 0., "", "", 0., 281.997, 0., 0., "", "", 0., "", "", 
  "", "", "", "", "", "", "", "", "", "", "", "", "", "", "", "", "", "", "", 
  "", "", "", "", "", "", "", 53192., 212.865, "", "", "", 24654.385, "", "", 
  12.84, "", "", "", 2.3, 76.23, 0.779}, {"KNA", "North America", 
  "Saint Kitts and Nevis", "2020-05-03", 15., 0., 0., "", "", 0., 281.997, 
  0., 0., "", "", 0., "", "", "", "", "", "", "", "", "", "", "", "", "", "", 
  "", "", "", "", "", "", "", "", "", "", "", "", "", "", 53192., 212.865, 
  "", "", "", 24654.385, "", "", 12.84, "", "", "", 2.3, 76.23, 0.779}, 
 {"KNA", "North America", "Saint Kitts and Nevis", "2020-05-04", 15., 0., 0., 
  "", "", 0., 281.997, 0., 0., "", "", 0., "", "", "", "", "", "", "", "", 
  "", "", "", "", "", "", "", "", "", "", "", "", "", "", "", "", "", "", "", 
  "", 53192., 212.865, "", "", "", 24654.385, "", "", 12.84, "", "", "", 2.3, 
  76.23, 0.779}, {"KNA", "North America", "Saint Kitts and Nevis", 
  "2020-05-05", 15., 0., 0., "", "", 0., 281.997, 0., 0., "", "", 0., "", "", 
  "", "", "", "", "", "", "", "", "", "", "", "", "", "", "", "", "", "", "", 
  "", "", "", "", "", "", "", 53192., 212.865, "", "", "", 24654.385, "", "", 
  12.84, "", "", "", 2.3, 76.23, 0.779}, {"KNA", "North America", 
  "Saint Kitts and Nevis", "2020-05-06", 15., 0., 0., "", "", 0., 281.997, 
  0., 0., "", "", 0., "", "", "", "", "", "", "", "", "", "", "", "", "", "", 
  "", "", "", "", "", "", "", "", "", "", "", "", "", "", 53192., 212.865, 
  "", "", "", 24654.385, "", "", 12.84, "", "", "", 2.3, 76.23, 0.779}, 
 {"KNA", "North America", "Saint Kitts and Nevis", "2020-05-07", 15., 0., 0., 
  "", "", 0., 281.997, 0., 0., "", "", 0., "", "", "", "", "", "", "", "", 
  "", "", "", "", "", "", "", "", "", "", "", "", "", "", "", "", "", "", "", 
  "", 53192., 212.865, "", "", "", 24654.385, "", "", 12.84, "", "", "", 2.3, 
  76.23, 0.779}, {"KNA", "North America", "Saint Kitts and Nevis", 
  "2020-05-08", 15., 0., 0., "", "", 0., 281.997, 0., 0., "", "", 0., "", "", 
  "", "", "", "", "", "", "", "", "", "", "", "", "", "", "", "", "", "", "", 
  "", "", "", "", "", "", "", 53192., 212.865, "", "", "", 24654.385, "", "", 
  12.84, "", "", "", 2.3, 76.23, 0.779}, {"KNA", "North America", 
  "Saint Kitts and Nevis", "2020-05-09", 15., 0., 0., "", "", 0., 281.997, 
  0., 0., "", "", 0., "", "", "", "", "", "", "", "", "", "", "", "", "", "", 
  "", "", "", "", "", "", "", "", "", "", "", "", "", "", 53192., 212.865, 
  "", "", "", 24654.385, "", "", 12.84, "", "", "", 2.3, 76.23, 0.779}, 
 {"KNA", "North America", "Saint Kitts and Nevis", "2020-05-10", 15., 0., 0., 
  "", "", 0., 281.997, 0., 0., "", "", 0., "", "", "", "", "", "", "", "", 
  "", "", "", "", "", "", "", "", "", "", "", "", "", "", "", "", "", "", "", 
  "", 53192., 212.865, "", "", "", 24654.385, "", "", 12.84, "", "", "", 2.3, 
  76.23, 0.779}, {"KNA", "North America", "Saint Kitts and Nevis", 
  "2020-05-11", 15., 0., 0., "", "", 0., 281.997, 0., 0., "", "", 0., "", "", 
  "", "", "", "", "", "", "", "", "", "", "", "", "", "", "", "", "", "", "", 
  "", "", "", "", "", "", "", 53192., 212.865, "", "", "", 24654.385, "", "", 
  12.84, "", "", "", 2.3, 76.23, 0.779}, {"KNA", "North America", 
  "Saint Kitts and Nevis", "2020-05-12", 15., 0., 0., "", "", 0., 281.997, 
  0., 0., "", "", 0., "", "", "", "", "", "", "", "", "", "", "", "", "", "", 
  "", "", "", "", "", "", "", "", "", "", "", "", "", "", 53192., 212.865, 
  "", "", "", 24654.385, "", "", 12.84, "", "", "", 2.3, 76.23, 0.779}, 
 {"KNA", "North America", "Saint Kitts and Nevis", "2020-05-13", 15., 0., 0., 
  "", "", 0., 281.997, 0., 0., "", "", 0., "", "", "", "", "", "", "", "", 
  "", "", "", "", "", "", "", "", "", "", "", "", "", "", "", "", "", "", "", 
  "", 53192., 212.865, "", "", "", 24654.385, "", "", 12.84, "", "", "", 2.3, 
  76.23, 0.779}, {"KNA", "North America", "Saint Kitts and Nevis", 
  "2020-05-14", 15., 0., 0., "", "", 0., 281.997, 0., 0., "", "", 0., "", "", 
  "", "", "", "", "", "", "", "", "", "", "", "", "", "", "", "", "", "", "", 
  "", "", "", "", "", "", "", 53192., 212.865, "", "", "", 24654.385, "", "", 
  12.84, "", "", "", 2.3, 76.23, 0.779}, {"KNA", "North America", 
  "Saint Kitts and Nevis", "2020-05-15", 15., 0., 0., "", "", 0., 281.997, 
  0., 0., "", "", 0., "", "", "", "", "", "", "", "", "", "", "", "", "", "", 
  "", "", "", "", "", "", "", "", "", "", "", "", "", "", 53192., 212.865, 
  "", "", "", 24654.385, "", "", 12.84, "", "", "", 2.3, 76.23, 0.779}, 
 {"KNA", "North America", "Saint Kitts and Nevis", "2020-05-16", 15., 0., 0., 
  "", "", 0., 281.997, 0., 0., "", "", 0., "", "", "", "", "", "", "", "", 
  "", "", "", "", "", "", "", "", "", "", "", "", "", "", "", "", "", "", "", 
  "", 53192., 212.865, "", "", "", 24654.385, "", "", 12.84, "", "", "", 2.3, 
  76.23, 0.779}, {"KNA", "North America", "Saint Kitts and Nevis", 
  "2020-05-17", 15., 0., 0., "", "", 0., 281.997, 0., 0., "", "", 0., "", "", 
  "", "", "", "", "", "", "", "", "", "", "", "", "", "", "", "", "", "", "", 
  "", "", "", "", "", "", "", 53192., 212.865, "", "", "", 24654.385, "", "", 
  12.84, "", "", "", 2.3, 76.23, 0.779}, {"KNA", "North America", 
  "Saint Kitts and Nevis", "2020-05-18", 15., 0., 0., "", "", 0., 281.997, 
  0., 0., "", "", 0., "", "", "", "", "", "", "", "", "", "", "", "", "", "", 
  "", "", "", "", "", "", "", "", "", "", "", "", "", "", 53192., 212.865, 
  "", "", "", 24654.385, "", "", 12.84, "", "", "", 2.3, 76.23, 0.779}, 
 {"KNA", "North America", "Saint Kitts and Nevis", "2020-05-19", 15., 0., 0., 
  "", "", 0., 281.997, 0., 0., "", "", 0., "", "", "", "", "", "", "", "", 
  "", "", "", "", "", "", "", "", "", "", "", "", "", "", "", "", "", "", "", 
  "", 53192., 212.865, "", "", "", 24654.385, "", "", 12.84, "", "", "", 2.3, 
  76.23, 0.779}, {"KNA", "North America", "Saint Kitts and Nevis", 
  "2020-05-20", 15., 0., 0., "", "", 0., 281.997, 0., 0., "", "", 0., "", "", 
  "", "", "", "", "", "", "", "", "", "", "", "", "", "", "", "", "", "", "", 
  "", "", "", "", "", "", "", 53192., 212.865, "", "", "", 24654.385, "", "", 
  12.84, "", "", "", 2.3, 76.23, 0.779}, {"KNA", "North America", 
  "Saint Kitts and Nevis", "2020-05-21", 15., 0., 0., "", "", 0., 281.997, 
  0., 0., "", "", 0., "", "", "", "", "", "", "", "", "", "", "", "", "", "", 
  "", "", "", "", "", "", "", "", "", "", "", "", "", "", 53192., 212.865, 
  "", "", "", 24654.385, "", "", 12.84, "", "", "", 2.3, 76.23, 0.779}, 
 {"KNA", "North America", "Saint Kitts and Nevis", "2020-05-22", 15., 0., 0., 
  "", "", 0., 281.997, 0., 0., "", "", 0., "", "", "", "", "", "", "", "", 
  "", "", "", "", "", "", "", "", "", "", "", "", "", "", "", "", "", "", "", 
  "", 53192., 212.865, "", "", "", 24654.385, "", "", 12.84, "", "", "", 2.3, 
  76.23, 0.779}, {"KNA", "North America", "Saint Kitts and Nevis", 
  "2020-05-23", 15., 0., 0., "", "", 0., 281.997, 0., 0., "", "", 0., "", "", 
  "", "", "", "", "", "", "", "", "", "", "", "", "", "", "", "", "", "", "", 
  "", "", "", "", "", "", "", 53192., 212.865, "", "", "", 24654.385, "", "", 
  12.84, "", "", "", 2.3, 76.23, 0.779}, {"KNA", "North America", 
  "Saint Kitts and Nevis", "2020-05-24", 15., 0., 0., "", "", 0., 281.997, 
  0., 0., "", "", 0., "", "", "", "", "", "", "", "", "", "", "", "", "", "", 
  "", "", "", "", "", "", "", "", "", "", "", "", "", "", 53192., 212.865, 
  "", "", "", 24654.385, "", "", 12.84, "", "", "", 2.3, 76.23, 0.779}, 
 {"KNA", "North America", "Saint Kitts and Nevis", "2020-05-25", 15., 0., 0., 
  "", "", 0., 281.997, 0., 0., "", "", 0., "", "", "", "", "", "", "", "", 
  "", "", "", "", "", "", "", "", "", "", "", "", "", "", "", "", "", "", "", 
  "", 53192., 212.865, "", "", "", 24654.385, "", "", 12.84, "", "", "", 2.3, 
  76.23, 0.779}, {"KNA", "North America", "Saint Kitts and Nevis", 
  "2020-05-26", 15., 0., 0., "", "", 0., 281.997, 0., 0., "", "", 0., "", "", 
  "", "", "", "", "", "", "", "", "", "", "", "", "", "", "", "", "", "", "", 
  "", "", "", "", "", "", "", 53192., 212.865, "", "", "", 24654.385, "", "", 
  12.84, "", "", "", 2.3, 76.23, 0.779}, {"KNA", "North America", 
  "Saint Kitts and Nevis", "2020-05-27", 15., 0., 0., "", "", 0., 281.997, 
  0., 0., "", "", 0., "", "", "", "", "", "", "", "", "", "", "", "", "", "", 
  "", "", "", "", "", "", "", "", "", "", "", "", "", "", 53192., 212.865, 
  "", "", "", 24654.385, "", "", 12.84, "", "", "", 2.3, 76.23, 0.779}, 
 {"KNA", "North America", "Saint Kitts and Nevis", "2020-05-28", 15., 0., 0., 
  "", "", 0., 281.997, 0., 0., "", "", 0., "", "", "", "", "", "", "", "", 
  "", "", "", "", "", "", "", "", "", "", "", "", "", "", "", "", "", "", "", 
  "", 53192., 212.865, "", "", "", 24654.385, "", "", 12.84, "", "", "", 2.3, 
  76.23, 0.779}, {"KNA", "North America", "Saint Kitts and Nevis", 
  "2020-05-29", 15., 0., 0., "", "", 0., 281.997, 0., 0., "", "", 0., "", "", 
  "", "", "", "", "", "", "", "", "", "", "", "", "", "", "", "", "", "", "", 
  "", "", "", "", "", "", "", 53192., 212.865, "", "", "", 24654.385, "", "", 
  12.84, "", "", "", 2.3, 76.23, 0.779}, {"KNA", "North America", 
  "Saint Kitts and Nevis", "2020-05-30", 15., 0., 0., "", "", 0., 281.997, 
  0., 0., "", "", 0., "", "", "", "", "", "", "", "", "", "", "", "", "", "", 
  "", "", "", "", "", "", "", "", "", "", "", "", "", "", 53192., 212.865, 
  "", "", "", 24654.385, "", "", 12.84, "", "", "", 2.3, 76.23, 0.779}, 
 {"KNA", "North America", "Saint Kitts and Nevis", "2020-05-31", 15., 0., 0., 
  "", "", 0., 281.997, 0., 0., "", "", 0., "", "", "", "", "", "", "", "", 
  "", "", "", "", "", "", "", "", "", "", "", "", "", "", "", "", "", "", "", 
  "", 53192., 212.865, "", "", "", 24654.385, "", "", 12.84, "", "", "", 2.3, 
  76.23, 0.779}, {"KNA", "North America", "Saint Kitts and Nevis", 
  "2020-06-01", 15., 0., 0., "", "", 0., 281.997, 0., 0., "", "", 0., "", "", 
  "", "", "", "", "", "", "", "", "", "", "", "", "", "", "", "", "", "", "", 
  "", "", "", "", "", "", "", 53192., 212.865, "", "", "", 24654.385, "", "", 
  12.84, "", "", "", 2.3, 76.23, 0.779}, {"KNA", "North America", 
  "Saint Kitts and Nevis", "2020-06-02", 15., 0., 0., "", "", 0., 281.997, 
  0., 0., "", "", 0., "", "", "", "", "", "", "", "", "", "", "", "", "", "", 
  "", "", "", "", "", "", "", "", "", "", "", "", "", "", 53192., 212.865, 
  "", "", "", 24654.385, "", "", 12.84, "", "", "", 2.3, 76.23, 0.779}, 
 {"KNA", "North America", "Saint Kitts and Nevis", "2020-06-03", 15., 0., 0., 
  "", "", 0., 281.997, 0., 0., "", "", 0., "", "", "", "", "", "", "", "", 
  "", "", "", "", "", "", "", "", "", "", "", "", "", "", "", "", "", "", "", 
  "", 53192., 212.865, "", "", "", 24654.385, "", "", 12.84, "", "", "", 2.3, 
  76.23, 0.779}, {"KNA", "North America", "Saint Kitts and Nevis", 
  "2020-06-04", 15., 0., 0., "", "", 0., 281.997, 0., 0., "", "", 0., "", "", 
  "", "", "", "", "", "", "", "", "", "", "", "", "", "", "", "", "", "", "", 
  "", "", "", "", "", "", "", 53192., 212.865, "", "", "", 24654.385, "", "", 
  12.84, "", "", "", 2.3, 76.23, 0.779}, {"KNA", "North America", 
  "Saint Kitts and Nevis", "2020-06-05", 15., 0., 0., "", "", 0., 281.997, 
  0., 0., "", "", 0., "", "", "", "", "", "", "", "", "", "", "", "", "", "", 
  "", "", "", "", "", "", "", "", "", "", "", "", "", "", 53192., 212.865, 
  "", "", "", 24654.385, "", "", 12.84, "", "", "", 2.3, 76.23, 0.779}, 
 {"KNA", "North America", "Saint Kitts and Nevis", "2020-06-06", 15., 0., 0., 
  "", "", 0., 281.997, 0., 0., "", "", 0., "", "", "", "", "", "", "", "", 
  "", "", "", "", "", "", "", "", "", "", "", "", "", "", "", "", "", "", "", 
  "", 53192., 212.865, "", "", "", 24654.385, "", "", 12.84, "", "", "", 2.3, 
  76.23, 0.779}, {"KNA", "North America", "Saint Kitts and Nevis", 
  "2020-06-07", 15., 0., 0., "", "", 0., 281.997, 0., 0., "", "", 0., "", "", 
  "", "", "", "", "", "", "", "", "", "", "", "", "", "", "", "", "", "", "", 
  "", "", "", "", "", "", "", 53192., 212.865, "", "", "", 24654.385, "", "", 
  12.84, "", "", "", 2.3, 76.23, 0.779}, {"KNA", "North America", 
  "Saint Kitts and Nevis", "2020-06-08", 15., 0., 0., "", "", 0., 281.997, 
  0., 0., "", "", 0., "", "", "", "", "", "", "", "", "", "", "", "", "", "", 
  "", "", "", "", "", "", "", "", "", "", "", "", "", "", 53192., 212.865, 
  "", "", "", 24654.385, "", "", 12.84, "", "", "", 2.3, 76.23, 0.779}, 
 {"KNA", "North America", "Saint Kitts and Nevis", "2020-06-09", 15., 0., 0., 
  "", "", 0., 281.997, 0., 0., "", "", 0., "", "", "", "", "", "", "", "", 
  "", "", "", "", "", "", "", "", "", "", "", "", "", "", "", "", "", "", "", 
  "", 53192., 212.865, "", "", "", 24654.385, "", "", 12.84, "", "", "", 2.3, 
  76.23, 0.779}, {"KNA", "North America", "Saint Kitts and Nevis", 
  "2020-06-10", 15., 0., 0., "", "", 0., 281.997, 0., 0., "", "", 0., "", "", 
  "", "", "", "", "", "", "", "", "", "", "", "", "", "", "", "", "", "", "", 
  "", "", "", "", "", "", "", 53192., 212.865, "", "", "", 24654.385, "", "", 
  12.84, "", "", "", 2.3, 76.23, 0.779}, {"KNA", "North America", 
  "Saint Kitts and Nevis", "2020-06-11", 15., 0., 0., "", "", 0., 281.997, 
  0., 0., "", "", 0., "", "", "", "", "", "", "", "", "", "", "", "", "", "", 
  "", "", "", "", "", "", "", "", "", "", "", "", "", "", 53192., 212.865, 
  "", "", "", 24654.385, "", "", 12.84, "", "", "", 2.3, 76.23, 0.779}, 
 {"KNA", "North America", "Saint Kitts and Nevis", "2020-06-12", 15., 0., 0., 
  "", "", 0., 281.997, 0., 0., "", "", 0., "", "", "", "", "", "", "", "", 
  "", "", "", "", "", "", "", "", "", "", "", "", "", "", "", "", "", "", "", 
  "", 53192., 212.865, "", "", "", 24654.385, "", "", 12.84, "", "", "", 2.3, 
  76.23, 0.779}, {"KNA", "North America", "Saint Kitts and Nevis", 
  "2020-06-13", 15., 0., 0., "", "", 0., 281.997, 0., 0., "", "", 0., "", "", 
  "", "", "", "", "", "", "", "", "", "", "", "", "", "", "", "", "", "", "", 
  "", "", "", "", "", "", "", 53192., 212.865, "", "", "", 24654.385, "", "", 
  12.84, "", "", "", 2.3, 76.23, 0.779}, {"KNA", "North America", 
  "Saint Kitts and Nevis", "2020-06-14", 15., 0., 0., "", "", 0., 281.997, 
  0., 0., "", "", 0., "", "", "", "", "", "", "", "", "", "", "", "", "", "", 
  "", "", "", "", "", "", "", "", "", "", "", "", "", "", 53192., 212.865, 
  "", "", "", 24654.385, "", "", 12.84, "", "", "", 2.3, 76.23, 0.779}, 
 {"KNA", "North America", "Saint Kitts and Nevis", "2020-06-15", 15., 0., 0., 
  "", "", 0., 281.997, 0., 0., "", "", 0., "", "", "", "", "", "", "", "", 
  "", "", "", "", "", "", "", "", "", "", "", "", "", "", "", "", "", "", "", 
  "", 53192., 212.865, "", "", "", 24654.385, "", "", 12.84, "", "", "", 2.3, 
  76.23, 0.779}, {"KNA", "North America", "Saint Kitts and Nevis", 
  "2020-06-16", 15., 0., 0., "", "", 0., 281.997, 0., 0., "", "", 0., "", "", 
  "", "", "", "", "", "", "", "", "", "", "", "", "", "", "", "", "", "", "", 
  "", "", "", "", "", "", "", 53192., 212.865, "", "", "", 24654.385, "", "", 
  12.84, "", "", "", 2.3, 76.23, 0.779}, {"KNA", "North America", 
  "Saint Kitts and Nevis", "2020-06-17", 15., 0., 0., "", "", 0., 281.997, 
  0., 0., "", "", 0., "", "", "", "", "", "", "", "", "", "", "", "", "", "", 
  "", "", "", "", "", "", "", "", "", "", "", "", "", "", 53192., 212.865, 
  "", "", "", 24654.385, "", "", 12.84, "", "", "", 2.3, 76.23, 0.779}, 
 {"KNA", "North America", "Saint Kitts and Nevis", "2020-06-18", 15., 0., 0., 
  "", "", 0., 281.997, 0., 0., "", "", 0., "", "", "", "", "", "", "", "", 
  "", "", "", "", "", "", "", "", "", "", "", "", "", "", "", "", "", "", "", 
  "", 53192., 212.865, "", "", "", 24654.385, "", "", 12.84, "", "", "", 2.3, 
  76.23, 0.779}, {"KNA", "North America", "Saint Kitts and Nevis", 
  "2020-06-19", 15., 0., 0., "", "", 0., 281.997, 0., 0., "", "", 0., "", "", 
  "", "", "", "", "", "", "", "", "", "", "", "", "", "", "", "", "", "", "", 
  "", "", "", "", "", "", "", 53192., 212.865, "", "", "", 24654.385, "", "", 
  12.84, "", "", "", 2.3, 76.23, 0.779}, {"KNA", "North America", 
  "Saint Kitts and Nevis", "2020-06-20", 15., 0., 0., "", "", 0., 281.997, 
  0., 0., "", "", 0., "", "", "", "", "", "", "", "", "", "", "", "", "", "", 
  "", "", "", "", "", "", "", "", "", "", "", "", "", "", 53192., 212.865, 
  "", "", "", 24654.385, "", "", 12.84, "", "", "", 2.3, 76.23, 0.779}, 
 {"KNA", "North America", "Saint Kitts and Nevis", "2020-06-21", 15., 0., 0., 
  "", "", 0., 281.997, 0., 0., "", "", 0., "", "", "", "", "", "", "", "", 
  "", "", "", "", "", "", "", "", "", "", "", "", "", "", "", "", "", "", "", 
  "", 53192., 212.865, "", "", "", 24654.385, "", "", 12.84, "", "", "", 2.3, 
  76.23, 0.779}, {"KNA", "North America", "Saint Kitts and Nevis", 
  "2020-06-22", 15., 0., 0., "", "", 0., 281.997, 0., 0., "", "", 0., "", "", 
  "", "", "", "", "", "", "", "", "", "", "", "", "", "", "", "", "", "", "", 
  "", "", "", "", "", "", "", 53192., 212.865, "", "", "", 24654.385, "", "", 
  12.84, "", "", "", 2.3, 76.23, 0.779}, {"KNA", "North America", 
  "Saint Kitts and Nevis", "2020-06-23", 15., 0., 0., "", "", 0., 281.997, 
  0., 0., "", "", 0., "", "", "", "", "", "", "", "", "", "", "", "", "", "", 
  "", "", "", "", "", "", "", "", "", "", "", "", "", "", 53192., 212.865, 
  "", "", "", 24654.385, "", "", 12.84, "", "", "", 2.3, 76.23, 0.779}, 
 {"KNA", "North America", "Saint Kitts and Nevis", "2020-06-24", 15., 0., 0., 
  "", "", 0., 281.997, 0., 0., "", "", 0., "", "", "", "", "", "", "", "", 
  "", "", "", "", "", "", "", "", "", "", "", "", "", "", "", "", "", "", "", 
  "", 53192., 212.865, "", "", "", 24654.385, "", "", 12.84, "", "", "", 2.3, 
  76.23, 0.779}, {"KNA", "North America", "Saint Kitts and Nevis", 
  "2020-06-25", 15., 0., 0., "", "", 0., 281.997, 0., 0., "", "", 0., "", "", 
  "", "", "", "", "", "", "", "", "", "", "", "", "", "", "", "", "", "", "", 
  "", "", "", "", "", "", "", 53192., 212.865, "", "", "", 24654.385, "", "", 
  12.84, "", "", "", 2.3, 76.23, 0.779}, {"KNA", "North America", 
  "Saint Kitts and Nevis", "2020-06-26", 15., 0., 0., "", "", 0., 281.997, 
  0., 0., "", "", 0., "", "", "", "", "", "", "", "", "", "", "", "", "", "", 
  "", "", "", "", "", "", "", "", "", "", "", "", "", "", 53192., 212.865, 
  "", "", "", 24654.385, "", "", 12.84, "", "", "", 2.3, 76.23, 0.779}, 
 {"KNA", "North America", "Saint Kitts and Nevis", "2020-06-27", 15., 0., 0., 
  "", "", 0., 281.997, 0., 0., "", "", 0., "", "", "", "", "", "", "", "", 
  "", "", "", "", "", "", "", "", "", "", "", "", "", "", "", "", "", "", "", 
  "", 53192., 212.865, "", "", "", 24654.385, "", "", 12.84, "", "", "", 2.3, 
  76.23, 0.779}, {"KNA", "North America", "Saint Kitts and Nevis", 
  "2020-06-28", 15., 0., 0., "", "", 0., 281.997, 0., 0., "", "", 0., "", "", 
  "", "", "", "", "", "", "", "", "", "", "", "", "", "", "", "", "", "", "", 
  "", "", "", "", "", "", "", 53192., 212.865, "", "", "", 24654.385, "", "", 
  12.84, "", "", "", 2.3, 76.23, 0.779}, {"KNA", "North America", 
  "Saint Kitts and Nevis", "2020-06-29", 15., 0., 0., "", "", 0., 281.997, 
  0., 0., "", "", 0., "", "", "", "", "", "", "", "", "", "", "", "", "", "", 
  "", "", "", "", "", "", "", "", "", "", "", "", "", "", 53192., 212.865, 
  "", "", "", 24654.385, "", "", 12.84, "", "", "", 2.3, 76.23, 0.779}, 
 {"KNA", "North America", "Saint Kitts and Nevis", "2020-06-30", 15., 0., 0., 
  "", "", 0., 281.997, 0., 0., "", "", 0., "", "", "", "", "", "", "", "", 
  "", "", "", "", "", "", "", "", "", "", "", "", "", "", "", "", "", "", "", 
  "", 53192., 212.865, "", "", "", 24654.385, "", "", 12.84, "", "", "", 2.3, 
  76.23, 0.779}, {"KNA", "North America", "Saint Kitts and Nevis", 
  "2020-07-01", 15., 0., 0., "", "", 0., 281.997, 0., 0., "", "", 0., "", "", 
  "", "", "", "", "", "", "", "", "", "", "", "", "", "", "", "", "", "", "", 
  "", "", "", "", "", "", "", 53192., 212.865, "", "", "", 24654.385, "", "", 
  12.84, "", "", "", 2.3, 76.23, 0.779}, {"KNA", "North America", 
  "Saint Kitts and Nevis", "2020-07-02", 15., 0., 0., "", "", 0., 281.997, 
  0., 0., "", "", 0., "", "", "", "", "", "", "", "", "", "", "", "", "", "", 
  "", "", "", "", "", "", "", "", "", "", "", "", "", "", 53192., 212.865, 
  "", "", "", 24654.385, "", "", 12.84, "", "", "", 2.3, 76.23, 0.779}, 
 {"KNA", "North America", "Saint Kitts and Nevis", "2020-07-03", 15., 0., 0., 
  "", "", 0., 281.997, 0., 0., "", "", 0., "", "", "", "", "", "", "", "", 
  "", "", "", "", "", "", "", "", "", "", "", "", "", "", "", "", "", "", "", 
  "", 53192., 212.865, "", "", "", 24654.385, "", "", 12.84, "", "", "", 2.3, 
  76.23, 0.779}, {"KNA", "North America", "Saint Kitts and Nevis", 
  "2020-07-04", 16., 1., 0.143, "", "", 0., 300.797, 18.8, 2.686, "", "", 0., 
  "", "", "", "", "", "", "", "", "", "", "", "", "", "", "", "", "", "", "", 
  "", "", "", "", "", "", "", "", "", 53192., 212.865, "", "", "", 24654.385, 
  "", "", 12.84, "", "", "", 2.3, 76.23, 0.779}, 
 {"KNA", "North America", "Saint Kitts and Nevis", "2020-07-05", 16., 0., 
  0.143, "", "", 0., 300.797, 0., 2.686, "", "", 0., "", "", "", "", "", "", 
  "", "", "", "", "", "", "", "", "", "", "", "", "", "", "", "", "", "", "", 
  "", "", "", 53192., 212.865, "", "", "", 24654.385, "", "", 12.84, "", "", 
  "", 2.3, 76.23, 0.779}, {"KNA", "North America", "Saint Kitts and Nevis", 
  "2020-07-06", 16., 0., 0.143, "", "", 0., 300.797, 0., 2.686, "", "", 0., 
  "", "", "", "", "", "", "", "", "", "", "", "", "", "", "", "", "", "", "", 
  "", "", "", "", "", "", "", "", "", 53192., 212.865, "", "", "", 24654.385, 
  "", "", 12.84, "", "", "", 2.3, 76.23, 0.779}, 
 {"KNA", "North America", "Saint Kitts and Nevis", "2020-07-07", 16., 0., 
  0.143, "", "", 0., 300.797, 0., 2.686, "", "", 0., "", "", "", "", "", "", 
  "", "", "", "", "", "", "", "", "", "", "", "", "", "", "", "", "", "", "", 
  "", "", "", 53192., 212.865, "", "", "", 24654.385, "", "", 12.84, "", "", 
  "", 2.3, 76.23, 0.779}, {"KNA", "North America", "Saint Kitts and Nevis", 
  "2020-07-08", 16., 0., 0.143, "", "", 0., 300.797, 0., 2.686, "", "", 0., 
  "", "", "", "", "", "", "", "", "", "", "", "", "", "", "", "", "", "", "", 
  "", "", "", "", "", "", "", "", "", 53192., 212.865, "", "", "", 24654.385, 
  "", "", 12.84, "", "", "", 2.3, 76.23, 0.779}, 
 {"KNA", "North America", "Saint Kitts and Nevis", "2020-07-09", 16., 0., 
  0.143, "", "", 0., 300.797, 0., 2.686, "", "", 0., "", "", "", "", "", "", 
  "", "", "", "", "", "", "", "", "", "", "", "", "", "", "", "", "", "", "", 
  "", "", "", 53192., 212.865, "", "", "", 24654.385, "", "", 12.84, "", "", 
  "", 2.3, 76.23, 0.779}, {"KNA", "North America", "Saint Kitts and Nevis", 
  "2020-07-10", 17., 1., 0.286, "", "", 0., 319.597, 18.8, 5.371, "", "", 0., 
  "", "", "", "", "", "", "", "", "", "", "", "", "", "", "", "", "", "", "", 
  "", "", "", "", "", "", "", "", "", 53192., 212.865, "", "", "", 24654.385, 
  "", "", 12.84, "", "", "", 2.3, 76.23, 0.779}, 
 {"KNA", "North America", "Saint Kitts and Nevis", "2020-07-11", 17., 0., 
  0.143, "", "", 0., 319.597, 0., 2.686, "", "", 0., "", "", "", "", "", "", 
  "", "", "", "", "", "", "", "", "", "", "", "", "", "", "", "", "", "", "", 
  "", "", "", 53192., 212.865, "", "", "", 24654.385, "", "", 12.84, "", "", 
  "", 2.3, 76.23, 0.779}, {"KNA", "North America", "Saint Kitts and Nevis", 
  "2020-07-12", 17., 0., 0.143, "", "", 0., 319.597, 0., 2.686, "", "", 0., 
  "", "", "", "", "", "", "", "", "", "", "", "", "", "", "", "", "", "", "", 
  "", "", "", "", "", "", "", "", "", 53192., 212.865, "", "", "", 24654.385, 
  "", "", 12.84, "", "", "", 2.3, 76.23, 0.779}, 
 {"KNA", "North America", "Saint Kitts and Nevis", "2020-07-13", 17., 0., 
  0.143, "", "", 0., 319.597, 0., 2.686, "", "", 0., "", "", "", "", "", "", 
  "", "", "", "", "", "", "", "", "", "", "", "", "", "", "", "", "", "", "", 
  "", "", "", 53192., 212.865, "", "", "", 24654.385, "", "", 12.84, "", "", 
  "", 2.3, 76.23, 0.779}, {"KNA", "North America", "Saint Kitts and Nevis", 
  "2020-07-14", 17., 0., 0.143, "", "", 0., 319.597, 0., 2.686, "", "", 0., 
  "", "", "", "", "", "", "", "", "", "", "", "", "", "", "", "", "", "", "", 
  "", "", "", "", "", "", "", "", "", 53192., 212.865, "", "", "", 24654.385, 
  "", "", 12.84, "", "", "", 2.3, 76.23, 0.779}, 
 {"KNA", "North America", "Saint Kitts and Nevis", "2020-07-15", 17., 0., 
  0.143, "", "", 0., 319.597, 0., 2.686, "", "", 0., "", "", "", "", "", "", 
  "", "", "", "", "", "", "", "", "", "", "", "", "", "", "", "", "", "", "", 
  "", "", "", 53192., 212.865, "", "", "", 24654.385, "", "", 12.84, "", "", 
  "", 2.3, 76.23, 0.779}, {"KNA", "North America", "Saint Kitts and Nevis", 
  "2020-07-16", 17., 0., 0.143, "", "", 0., 319.597, 0., 2.686, "", "", 0., 
  "", "", "", "", "", "", "", "", "", "", "", "", "", "", "", "", "", "", "", 
  "", "", "", "", "", "", "", "", "", 53192., 212.865, "", "", "", 24654.385, 
  "", "", 12.84, "", "", "", 2.3, 76.23, 0.779}, 
 {"KNA", "North America", "Saint Kitts and Nevis", "2020-07-17", 17., 0., 0., 
  "", "", 0., 319.597, 0., 0., "", "", 0., "", "", "", "", "", "", "", "", 
  "", "", "", "", "", "", "", "", "", "", "", "", "", "", "", "", "", "", "", 
  "", 53192., 212.865, "", "", "", 24654.385, "", "", 12.84, "", "", "", 2.3, 
  76.23, 0.779}, {"KNA", "North America", "Saint Kitts and Nevis", 
  "2020-07-18", 17., 0., 0., "", "", 0., 319.597, 0., 0., "", "", 0., "", "", 
  "", "", "", "", "", "", "", "", "", "", "", "", "", "", "", "", "", "", "", 
  "", "", "", "", "", "", "", 53192., 212.865, "", "", "", 24654.385, "", "", 
  12.84, "", "", "", 2.3, 76.23, 0.779}, {"KNA", "North America", 
  "Saint Kitts and Nevis", "2020-07-19", 17., 0., 0., "", "", 0., 319.597, 
  0., 0., "", "", 0., "", "", "", "", "", "", "", "", "", "", "", "", "", "", 
  "", "", "", "", "", "", "", "", "", "", "", "", "", "", 53192., 212.865, 
  "", "", "", 24654.385, "", "", 12.84, "", "", "", 2.3, 76.23, 0.779}, 
 {"KNA", "North America", "Saint Kitts and Nevis", "2020-07-20", 17., 0., 0., 
  "", "", 0., 319.597, 0., 0., "", "", 0., "", "", "", "", "", "", "", "", 
  "", "", "", "", "", "", "", "", "", "", "", "", "", "", "", "", "", "", "", 
  "", 53192., 212.865, "", "", "", 24654.385, "", "", 12.84, "", "", "", 2.3, 
  76.23, 0.779}, {"KNA", "North America", "Saint Kitts and Nevis", 
  "2020-07-21", 17., 0., 0., "", "", 0., 319.597, 0., 0., "", "", 0., "", "", 
  "", "", "", "", "", "", "", "", "", "", "", "", "", "", "", "", "", "", "", 
  "", "", "", "", "", "", "", 53192., 212.865, "", "", "", 24654.385, "", "", 
  12.84, "", "", "", 2.3, 76.23, 0.779}, {"KNA", "North America", 
  "Saint Kitts and Nevis", "2020-07-22", 17., 0., 0., "", "", 0., 319.597, 
  0., 0., "", "", 0., "", "", "", "", "", "", "", "", "", "", "", "", "", "", 
  "", "", "", "", "", "", "", "", "", "", "", "", "", "", 53192., 212.865, 
  "", "", "", 24654.385, "", "", 12.84, "", "", "", 2.3, 76.23, 0.779}, 
 {"KNA", "North America", "Saint Kitts and Nevis", "2020-07-23", 17., 0., 0., 
  "", "", 0., 319.597, 0., 0., "", "", 0., "", "", "", "", "", "", "", "", 
  "", "", "", "", "", "", "", "", "", "", "", "", "", "", "", "", "", "", "", 
  "", 53192., 212.865, "", "", "", 24654.385, "", "", 12.84, "", "", "", 2.3, 
  76.23, 0.779}, {"KNA", "North America", "Saint Kitts and Nevis", 
  "2020-07-24", 17., 0., 0., "", "", 0., 319.597, 0., 0., "", "", 0., "", "", 
  "", "", "", "", "", "", "", "", "", "", "", "", "", "", "", "", "", "", "", 
  "", "", "", "", "", "", "", 53192., 212.865, "", "", "", 24654.385, "", "", 
  12.84, "", "", "", 2.3, 76.23, 0.779}, {"KNA", "North America", 
  "Saint Kitts and Nevis", "2020-07-25", 17., 0., 0., "", "", 0., 319.597, 
  0., 0., "", "", 0., "", "", "", "", "", "", "", "", "", "", "", "", "", "", 
  "", "", "", "", "", "", "", "", "", "", "", "", "", "", 53192., 212.865, 
  "", "", "", 24654.385, "", "", 12.84, "", "", "", 2.3, 76.23, 0.779}, 
 {"KNA", "North America", "Saint Kitts and Nevis", "2020-07-26", 17., 0., 0., 
  "", "", 0., 319.597, 0., 0., "", "", 0., "", "", "", "", "", "", "", "", 
  "", "", "", "", "", "", "", "", "", "", "", "", "", "", "", "", "", "", "", 
  "", 53192., 212.865, "", "", "", 24654.385, "", "", 12.84, "", "", "", 2.3, 
  76.23, 0.779}, {"KNA", "North America", "Saint Kitts and Nevis", 
  "2020-07-27", 17., 0., 0., "", "", 0., 319.597, 0., 0., "", "", 0., "", "", 
  "", "", "", "", "", "", "", "", "", "", "", "", "", "", "", "", "", "", "", 
  "", "", "", "", "", "", "", 53192., 212.865, "", "", "", 24654.385, "", "", 
  12.84, "", "", "", 2.3, 76.23, 0.779}, {"KNA", "North America", 
  "Saint Kitts and Nevis", "2020-07-28", 17., 0., 0., "", "", 0., 319.597, 
  0., 0., "", "", 0., "", "", "", "", "", "", "", "", "", "", "", "", "", "", 
  "", "", "", "", "", "", "", "", "", "", "", "", "", "", 53192., 212.865, 
  "", "", "", 24654.385, "", "", 12.84, "", "", "", 2.3, 76.23, 0.779}, 
 {"KNA", "North America", "Saint Kitts and Nevis", "2020-07-29", 17., 0., 0., 
  "", "", 0., 319.597, 0., 0., "", "", 0., "", "", "", "", "", "", "", "", 
  "", "", "", "", "", "", "", "", "", "", "", "", "", "", "", "", "", "", "", 
  "", 53192., 212.865, "", "", "", 24654.385, "", "", 12.84, "", "", "", 2.3, 
  76.23, 0.779}, {"KNA", "North America", "Saint Kitts and Nevis", 
  "2020-07-30", 17., 0., 0., "", "", 0., 319.597, 0., 0., "", "", 0., "", "", 
  "", "", "", "", "", "", "", "", "", "", "", "", "", "", "", "", "", "", "", 
  "", "", "", "", "", "", "", 53192., 212.865, "", "", "", 24654.385, "", "", 
  12.84, "", "", "", 2.3, 76.23, 0.779}, {"KNA", "North America", 
  "Saint Kitts and Nevis", "2020-07-31", 17., 0., 0., "", "", 0., 319.597, 
  0., 0., "", "", 0., "", "", "", "", "", "", "", "", "", "", "", "", "", "", 
  "", "", "", "", "", "", "", "", "", "", "", "", "", "", 53192., 212.865, 
  "", "", "", 24654.385, "", "", 12.84, "", "", "", 2.3, 76.23, 0.779}, 
 {"KNA", "North America", "Saint Kitts and Nevis", "2020-08-01", 17., 0., 0., 
  "", "", 0., 319.597, 0., 0., "", "", 0., "", "", "", "", "", "", "", "", 
  "", "", "", "", "", "", "", "", "", "", "", "", "", "", "", "", "", "", "", 
  "", 53192., 212.865, "", "", "", 24654.385, "", "", 12.84, "", "", "", 2.3, 
  76.23, 0.779}, {"KNA", "North America", "Saint Kitts and Nevis", 
  "2020-08-02", 17., 0., 0., "", "", 0., 319.597, 0., 0., "", "", 0., "", "", 
  "", "", "", "", "", "", "", "", "", "", "", "", "", "", "", "", "", "", "", 
  "", "", "", "", "", "", "", 53192., 212.865, "", "", "", 24654.385, "", "", 
  12.84, "", "", "", 2.3, 76.23, 0.779}, {"KNA", "North America", 
  "Saint Kitts and Nevis", "2020-08-03", 17., 0., 0., "", "", 0., 319.597, 
  0., 0., "", "", 0., "", "", "", "", "", "", "", "", "", "", "", "", "", "", 
  "", "", "", "", "", "", "", "", "", "", "", "", "", "", 53192., 212.865, 
  "", "", "", 24654.385, "", "", 12.84, "", "", "", 2.3, 76.23, 0.779}, 
 {"KNA", "North America", "Saint Kitts and Nevis", "2020-08-04", 17., 0., 0., 
  "", "", 0., 319.597, 0., 0., "", "", 0., "", "", "", "", "", "", "", "", 
  "", "", "", "", "", "", "", "", "", "", "", "", "", "", "", "", "", "", "", 
  "", 53192., 212.865, "", "", "", 24654.385, "", "", 12.84, "", "", "", 2.3, 
  76.23, 0.779}, {"KNA", "North America", "Saint Kitts and Nevis", 
  "2020-08-05", 17., 0., 0., "", "", 0., 319.597, 0., 0., "", "", 0., "", "", 
  "", "", "", "", "", "", "", "", "", "", "", "", "", "", "", "", "", "", "", 
  "", "", "", "", "", "", "", 53192., 212.865, "", "", "", 24654.385, "", "", 
  12.84, "", "", "", 2.3, 76.23, 0.779}, {"KNA", "North America", 
  "Saint Kitts and Nevis", "2020-08-06", 17., 0., 0., "", "", 0., 319.597, 
  0., 0., "", "", 0., "", "", "", "", "", "", "", "", "", "", "", "", "", "", 
  "", "", "", "", "", "", "", "", "", "", "", "", "", "", 53192., 212.865, 
  "", "", "", 24654.385, "", "", 12.84, "", "", "", 2.3, 76.23, 0.779}, 
 {"KNA", "North America", "Saint Kitts and Nevis", "2020-08-07", 17., 0., 0., 
  "", "", 0., 319.597, 0., 0., "", "", 0., "", "", "", "", "", "", "", "", 
  "", "", "", "", "", "", "", "", "", "", "", "", "", "", "", "", "", "", "", 
  "", 53192., 212.865, "", "", "", 24654.385, "", "", 12.84, "", "", "", 2.3, 
  76.23, 0.779}, {"KNA", "North America", "Saint Kitts and Nevis", 
  "2020-08-08", 17., 0., 0., "", "", 0., 319.597, 0., 0., "", "", 0., "", "", 
  "", "", "", "", "", "", "", "", "", "", "", "", "", "", "", "", "", "", "", 
  "", "", "", "", "", "", "", 53192., 212.865, "", "", "", 24654.385, "", "", 
  12.84, "", "", "", 2.3, 76.23, 0.779}, {"KNA", "North America", 
  "Saint Kitts and Nevis", "2020-08-09", 17., 0., 0., "", "", 0., 319.597, 
  0., 0., "", "", 0., "", "", "", "", "", "", "", "", "", "", "", "", "", "", 
  "", "", "", "", "", "", "", "", "", "", "", "", "", "", 53192., 212.865, 
  "", "", "", 24654.385, "", "", 12.84, "", "", "", 2.3, 76.23, 0.779}, 
 {"KNA", "North America", "Saint Kitts and Nevis", "2020-08-10", 17., 0., 0., 
  "", "", 0., 319.597, 0., 0., "", "", 0., "", "", "", "", "", "", "", "", 
  "", "", "", "", "", "", "", "", "", "", "", "", "", "", "", "", "", "", "", 
  "", 53192., 212.865, "", "", "", 24654.385, "", "", 12.84, "", "", "", 2.3, 
  76.23, 0.779}, {"KNA", "North America", "Saint Kitts and Nevis", 
  "2020-08-11", 17., 0., 0., "", "", 0., 319.597, 0., 0., "", "", 0., "", "", 
  "", "", "", "", "", "", "", "", "", "", "", "", "", "", "", "", "", "", "", 
  "", "", "", "", "", "", "", 53192., 212.865, "", "", "", 24654.385, "", "", 
  12.84, "", "", "", 2.3, 76.23, 0.779}, {"KNA", "North America", 
  "Saint Kitts and Nevis", "2020-08-12", 17., 0., 0., "", "", 0., 319.597, 
  0., 0., "", "", 0., "", "", "", "", "", "", "", "", "", "", "", "", "", "", 
  "", "", "", "", "", "", "", "", "", "", "", "", "", "", 53192., 212.865, 
  "", "", "", 24654.385, "", "", 12.84, "", "", "", 2.3, 76.23, 0.779}, 
 {"KNA", "North America", "Saint Kitts and Nevis", "2020-08-13", 17., 0., 0., 
  "", "", 0., 319.597, 0., 0., "", "", 0., "", "", "", "", "", "", "", "", 
  "", "", "", "", "", "", "", "", "", "", "", "", "", "", "", "", "", "", "", 
  "", 53192., 212.865, "", "", "", 24654.385, "", "", 12.84, "", "", "", 2.3, 
  76.23, 0.779}, {"KNA", "North America", "Saint Kitts and Nevis", 
  "2020-08-14", 17., 0., 0., "", "", 0., 319.597, 0., 0., "", "", 0., "", "", 
  "", "", "", "", "", "", "", "", "", "", "", "", "", "", "", "", "", "", "", 
  "", "", "", "", "", "", "", 53192., 212.865, "", "", "", 24654.385, "", "", 
  12.84, "", "", "", 2.3, 76.23, 0.779}, {"KNA", "North America", 
  "Saint Kitts and Nevis", "2020-08-15", 17., 0., 0., "", "", 0., 319.597, 
  0., 0., "", "", 0., "", "", "", "", "", "", "", "", "", "", "", "", "", "", 
  "", "", "", "", "", "", "", "", "", "", "", "", "", "", 53192., 212.865, 
  "", "", "", 24654.385, "", "", 12.84, "", "", "", 2.3, 76.23, 0.779}, 
 {"KNA", "North America", "Saint Kitts and Nevis", "2020-08-16", 17., 0., 0., 
  "", "", 0., 319.597, 0., 0., "", "", 0., "", "", "", "", "", "", "", "", 
  "", "", "", "", "", "", "", "", "", "", "", "", "", "", "", "", "", "", "", 
  "", 53192., 212.865, "", "", "", 24654.385, "", "", 12.84, "", "", "", 2.3, 
  76.23, 0.779}, {"KNA", "North America", "Saint Kitts and Nevis", 
  "2020-08-17", 17., 0., 0., "", "", 0., 319.597, 0., 0., "", "", 0., "", "", 
  "", "", "", "", "", "", "", "", "", "", "", "", "", "", "", "", "", "", "", 
  "", "", "", "", "", "", "", 53192., 212.865, "", "", "", 24654.385, "", "", 
  12.84, "", "", "", 2.3, 76.23, 0.779}, {"KNA", "North America", 
  "Saint Kitts and Nevis", "2020-08-18", 17., 0., 0., "", "", 0., 319.597, 
  0., 0., "", "", 0., "", "", "", "", "", "", "", "", "", "", "", "", "", "", 
  "", "", "", "", "", "", "", "", "", "", "", "", "", "", 53192., 212.865, 
  "", "", "", 24654.385, "", "", 12.84, "", "", "", 2.3, 76.23, 0.779}, 
 {"KNA", "North America", "Saint Kitts and Nevis", "2020-08-19", 17., 0., 0., 
  "", "", 0., 319.597, 0., 0., "", "", 0., "", "", "", "", "", "", "", "", 
  "", "", "", "", "", "", "", "", "", "", "", "", "", "", "", "", "", "", "", 
  "", 53192., 212.865, "", "", "", 24654.385, "", "", 12.84, "", "", "", 2.3, 
  76.23, 0.779}, {"KNA", "North America", "Saint Kitts and Nevis", 
  "2020-08-20", 17., 0., 0., "", "", 0., 319.597, 0., 0., "", "", 0., "", "", 
  "", "", "", "", "", "", "", "", "", "", "", "", "", "", "", "", "", "", "", 
  "", "", "", "", "", "", "", 53192., 212.865, "", "", "", 24654.385, "", "", 
  12.84, "", "", "", 2.3, 76.23, 0.779}, {"KNA", "North America", 
  "Saint Kitts and Nevis", "2020-08-21", 17., 0., 0., "", "", 0., 319.597, 
  0., 0., "", "", 0., "", "", "", "", "", "", "", "", "", "", "", "", "", "", 
  "", "", "", "", "", "", "", "", "", "", "", "", "", "", 53192., 212.865, 
  "", "", "", 24654.385, "", "", 12.84, "", "", "", 2.3, 76.23, 0.779}, 
 {"KNA", "North America", "Saint Kitts and Nevis", "2020-08-22", 17., 0., 0., 
  "", "", 0., 319.597, 0., 0., "", "", 0., "", "", "", "", "", "", "", "", 
  "", "", "", "", "", "", "", "", "", "", "", "", "", "", "", "", "", "", "", 
  "", 53192., 212.865, "", "", "", 24654.385, "", "", 12.84, "", "", "", 2.3, 
  76.23, 0.779}, {"KNA", "North America", "Saint Kitts and Nevis", 
  "2020-08-23", 17., 0., 0., "", "", 0., 319.597, 0., 0., "", "", 0., "", "", 
  "", "", "", "", "", "", "", "", "", "", "", "", "", "", "", "", "", "", "", 
  "", "", "", "", "", "", "", 53192., 212.865, "", "", "", 24654.385, "", "", 
  12.84, "", "", "", 2.3, 76.23, 0.779}, {"KNA", "North America", 
  "Saint Kitts and Nevis", "2020-08-24", 17., 0., 0., "", "", 0., 319.597, 
  0., 0., "", "", 0., "", "", "", "", "", "", "", "", "", "", "", "", "", "", 
  "", "", "", "", "", "", "", "", "", "", "", "", "", "", 53192., 212.865, 
  "", "", "", 24654.385, "", "", 12.84, "", "", "", 2.3, 76.23, 0.779}, 
 {"KNA", "North America", "Saint Kitts and Nevis", "2020-08-25", 17., 0., 0., 
  "", "", 0., 319.597, 0., 0., "", "", 0., "", "", "", "", "", "", "", "", 
  "", "", "", "", "", "", "", "", "", "", "", "", "", "", "", "", "", "", "", 
  "", 53192., 212.865, "", "", "", 24654.385, "", "", 12.84, "", "", "", 2.3, 
  76.23, 0.779}, {"KNA", "North America", "Saint Kitts and Nevis", 
  "2020-08-26", 17., 0., 0., "", "", 0., 319.597, 0., 0., "", "", 0., "", "", 
  "", "", "", "", "", "", "", "", "", "", "", "", "", "", "", "", "", "", "", 
  "", "", "", "", "", "", "", 53192., 212.865, "", "", "", 24654.385, "", "", 
  12.84, "", "", "", 2.3, 76.23, 0.779}, {"KNA", "North America", 
  "Saint Kitts and Nevis", "2020-08-27", 17., 0., 0., "", "", 0., 319.597, 
  0., 0., "", "", 0., "", "", "", "", "", "", "", "", "", "", "", "", "", "", 
  "", "", "", "", "", "", "", "", "", "", "", "", "", "", 53192., 212.865, 
  "", "", "", 24654.385, "", "", 12.84, "", "", "", 2.3, 76.23, 0.779}, 
 {"KNA", "North America", "Saint Kitts and Nevis", "2020-08-28", 17., 0., 0., 
  "", "", 0., 319.597, 0., 0., "", "", 0., "", "", "", "", "", "", "", "", 
  "", "", "", "", "", "", "", "", "", "", "", "", "", "", "", "", "", "", "", 
  "", 53192., 212.865, "", "", "", 24654.385, "", "", 12.84, "", "", "", 2.3, 
  76.23, 0.779}, {"KNA", "North America", "Saint Kitts and Nevis", 
  "2020-08-29", 17., 0., 0., "", "", 0., 319.597, 0., 0., "", "", 0., "", "", 
  "", "", "", "", "", "", "", "", "", "", "", "", "", "", "", "", "", "", "", 
  "", "", "", "", "", "", "", 53192., 212.865, "", "", "", 24654.385, "", "", 
  12.84, "", "", "", 2.3, 76.23, 0.779}, {"KNA", "North America", 
  "Saint Kitts and Nevis", "2020-08-30", 17., 0., 0., "", "", 0., 319.597, 
  0., 0., "", "", 0., "", "", "", "", "", "", "", "", "", "", "", "", "", "", 
  "", "", "", "", "", "", "", "", "", "", "", "", "", "", 53192., 212.865, 
  "", "", "", 24654.385, "", "", 12.84, "", "", "", 2.3, 76.23, 0.779}, 
 {"KNA", "North America", "Saint Kitts and Nevis", "2020-08-31", 17., 0., 0., 
  "", "", 0., 319.597, 0., 0., "", "", 0., "", "", "", "", "", "", "", "", 
  "", "", "", "", "", "", "", "", "", "", "", "", "", "", "", "", "", "", "", 
  "", 53192., 212.865, "", "", "", 24654.385, "", "", 12.84, "", "", "", 2.3, 
  76.23, 0.779}, {"KNA", "North America", "Saint Kitts and Nevis", 
  "2020-09-01", 17., 0., 0., "", "", 0., 319.597, 0., 0., "", "", 0., "", "", 
  "", "", "", "", "", "", "", "", "", "", "", "", "", "", "", "", "", "", "", 
  "", "", "", "", "", "", "", 53192., 212.865, "", "", "", 24654.385, "", "", 
  12.84, "", "", "", 2.3, 76.23, 0.779}, {"KNA", "North America", 
  "Saint Kitts and Nevis", "2020-09-02", 17., 0., 0., "", "", 0., 319.597, 
  0., 0., "", "", 0., "", "", "", "", "", "", "", "", "", "", "", "", "", "", 
  "", "", "", "", "", "", "", "", "", "", "", "", "", "", 53192., 212.865, 
  "", "", "", 24654.385, "", "", 12.84, "", "", "", 2.3, 76.23, 0.779}, 
 {"KNA", "North America", "Saint Kitts and Nevis", "2020-09-03", 17., 0., 0., 
  "", "", 0., 319.597, 0., 0., "", "", 0., "", "", "", "", "", "", "", "", 
  "", "", "", "", "", "", "", "", "", "", "", "", "", "", "", "", "", "", "", 
  "", 53192., 212.865, "", "", "", 24654.385, "", "", 12.84, "", "", "", 2.3, 
  76.23, 0.779}, {"KNA", "North America", "Saint Kitts and Nevis", 
  "2020-09-04", 17., 0., 0., "", "", 0., 319.597, 0., 0., "", "", 0., "", "", 
  "", "", "", "", "", "", "", "", "", "", "", "", "", "", "", "", "", "", "", 
  "", "", "", "", "", "", "", 53192., 212.865, "", "", "", 24654.385, "", "", 
  12.84, "", "", "", 2.3, 76.23, 0.779}, {"KNA", "North America", 
  "Saint Kitts and Nevis", "2020-09-05", 17., 0., 0., "", "", 0., 319.597, 
  0., 0., "", "", 0., "", "", "", "", "", "", "", "", "", "", "", "", "", "", 
  "", "", "", "", "", "", "", "", "", "", "", "", "", "", 53192., 212.865, 
  "", "", "", 24654.385, "", "", 12.84, "", "", "", 2.3, 76.23, 0.779}, 
 {"KNA", "North America", "Saint Kitts and Nevis", "2020-09-06", 17., 0., 0., 
  "", "", 0., 319.597, 0., 0., "", "", 0., "", "", "", "", "", "", "", "", 
  "", "", "", "", "", "", "", "", "", "", "", "", "", "", "", "", "", "", "", 
  "", 53192., 212.865, "", "", "", 24654.385, "", "", 12.84, "", "", "", 2.3, 
  76.23, 0.779}, {"KNA", "North America", "Saint Kitts and Nevis", 
  "2020-09-07", 17., 0., 0., "", "", 0., 319.597, 0., 0., "", "", 0., "", "", 
  "", "", "", "", "", "", "", "", "", "", "", "", "", "", "", "", "", "", "", 
  "", "", "", "", "", "", "", 53192., 212.865, "", "", "", 24654.385, "", "", 
  12.84, "", "", "", 2.3, 76.23, 0.779}, {"KNA", "North America", 
  "Saint Kitts and Nevis", "2020-09-08", 17., 0., 0., "", "", 0., 319.597, 
  0., 0., "", "", 0., "", "", "", "", "", "", "", "", "", "", "", "", "", "", 
  "", "", "", "", "", "", "", "", "", "", "", "", "", "", 53192., 212.865, 
  "", "", "", 24654.385, "", "", 12.84, "", "", "", 2.3, 76.23, 0.779}, 
 {"KNA", "North America", "Saint Kitts and Nevis", "2020-09-09", 17., 0., 0., 
  "", "", 0., 319.597, 0., 0., "", "", 0., "", "", "", "", "", "", "", "", 
  "", "", "", "", "", "", "", "", "", "", "", "", "", "", "", "", "", "", "", 
  "", 53192., 212.865, "", "", "", 24654.385, "", "", 12.84, "", "", "", 2.3, 
  76.23, 0.779}, {"KNA", "North America", "Saint Kitts and Nevis", 
  "2020-09-10", 17., 0., 0., "", "", 0., 319.597, 0., 0., "", "", 0., "", "", 
  "", "", "", "", "", "", "", "", "", "", "", "", "", "", "", "", "", "", "", 
  "", "", "", "", "", "", "", 53192., 212.865, "", "", "", 24654.385, "", "", 
  12.84, "", "", "", 2.3, 76.23, 0.779}, {"KNA", "North America", 
  "Saint Kitts and Nevis", "2020-09-11", 17., 0., 0., "", "", 0., 319.597, 
  0., 0., "", "", 0., "", "", "", "", "", "", "", "", "", "", "", "", "", "", 
  "", "", "", "", "", "", "", "", "", "", "", "", "", "", 53192., 212.865, 
  "", "", "", 24654.385, "", "", 12.84, "", "", "", 2.3, 76.23, 0.779}, 
 {"KNA", "North America", "Saint Kitts and Nevis", "2020-09-12", 17., 0., 0., 
  "", "", 0., 319.597, 0., 0., "", "", 0., "", "", "", "", "", "", "", "", 
  "", "", "", "", "", "", "", "", "", "", "", "", "", "", "", "", "", "", "", 
  "", 53192., 212.865, "", "", "", 24654.385, "", "", 12.84, "", "", "", 2.3, 
  76.23, 0.779}, {"KNA", "North America", "Saint Kitts and Nevis", 
  "2020-09-13", 17., 0., 0., "", "", 0., 319.597, 0., 0., "", "", 0., "", "", 
  "", "", "", "", "", "", "", "", "", "", "", "", "", "", "", "", "", "", "", 
  "", "", "", "", "", "", "", 53192., 212.865, "", "", "", 24654.385, "", "", 
  12.84, "", "", "", 2.3, 76.23, 0.779}, {"KNA", "North America", 
  "Saint Kitts and Nevis", "2020-09-14", 17., 0., 0., "", "", 0., 319.597, 
  0., 0., "", "", 0., "", "", "", "", "", "", "", "", "", "", "", "", "", "", 
  "", "", "", "", "", "", "", "", "", "", "", "", "", "", 53192., 212.865, 
  "", "", "", 24654.385, "", "", 12.84, "", "", "", 2.3, 76.23, 0.779}, 
 {"KNA", "North America", "Saint Kitts and Nevis", "2020-09-15", 17., 0., 0., 
  "", "", 0., 319.597, 0., 0., "", "", 0., "", "", "", "", "", "", "", "", 
  "", "", "", "", "", "", "", "", "", "", "", "", "", "", "", "", "", "", "", 
  "", 53192., 212.865, "", "", "", 24654.385, "", "", 12.84, "", "", "", 2.3, 
  76.23, 0.779}, {"KNA", "North America", "Saint Kitts and Nevis", 
  "2020-09-16", 17., 0., 0., "", "", 0., 319.597, 0., 0., "", "", 0., "", "", 
  "", "", "", "", "", "", "", "", "", "", "", "", "", "", "", "", "", "", "", 
  "", "", "", "", "", "", "", 53192., 212.865, "", "", "", 24654.385, "", "", 
  12.84, "", "", "", 2.3, 76.23, 0.779}, {"KNA", "North America", 
  "Saint Kitts and Nevis", "2020-09-17", 17., 0., 0., "", "", 0., 319.597, 
  0., 0., "", "", 0., "", "", "", "", "", "", "", "", "", "", "", "", "", "", 
  "", "", "", "", "", "", "", "", "", "", "", "", "", "", 53192., 212.865, 
  "", "", "", 24654.385, "", "", 12.84, "", "", "", 2.3, 76.23, 0.779}, 
 {"KNA", "North America", "Saint Kitts and Nevis", "2020-09-18", 17., 0., 0., 
  "", "", 0., 319.597, 0., 0., "", "", 0., "", "", "", "", "", "", "", "", 
  "", "", "", "", "", "", "", "", "", "", "", "", "", "", "", "", "", "", "", 
  "", 53192., 212.865, "", "", "", 24654.385, "", "", 12.84, "", "", "", 2.3, 
  76.23, 0.779}, {"KNA", "North America", "Saint Kitts and Nevis", 
  "2020-09-19", 17., 0., 0., "", "", 0., 319.597, 0., 0., "", "", 0., "", "", 
  "", "", "", "", "", "", "", "", "", "", "", "", "", "", "", "", "", "", "", 
  "", "", "", "", "", "", "", 53192., 212.865, "", "", "", 24654.385, "", "", 
  12.84, "", "", "", 2.3, 76.23, 0.779}, {"KNA", "North America", 
  "Saint Kitts and Nevis", "2020-09-20", 17., 0., 0., "", "", 0., 319.597, 
  0., 0., "", "", 0., "", "", "", "", "", "", "", "", "", "", "", "", "", "", 
  "", "", "", "", "", "", "", "", "", "", "", "", "", "", 53192., 212.865, 
  "", "", "", 24654.385, "", "", 12.84, "", "", "", 2.3, 76.23, 0.779}, 
 {"KNA", "North America", "Saint Kitts and Nevis", "2020-09-21", 19., 2., 
  0.286, "", "", 0., 357.197, 37.6, 5.371, "", "", 0., "", "", "", "", "", 
  "", "", "", "", "", "", "", "", "", "", "", "", "", "", "", "", "", "", "", 
  "", "", "", "", 53192., 212.865, "", "", "", 24654.385, "", "", 12.84, "", 
  "", "", 2.3, 76.23, 0.779}, {"KNA", "North America", 
  "Saint Kitts and Nevis", "2020-09-22", 19., 0., 0.286, "", "", 0., 357.197, 
  0., 5.371, "", "", 0., "", "", "", "", "", "", "", "", "", "", "", "", "", 
  "", "", "", "", "", "", "", "", "", "", "", "", "", "", "", 53192., 
  212.865, "", "", "", 24654.385, "", "", 12.84, "", "", "", 2.3, 76.23, 
  0.779}, {"KNA", "North America", "Saint Kitts and Nevis", "2020-09-23", 
  19., 0., 0.286, "", "", 0., 357.197, 0., 5.371, "", "", 0., "", "", "", "", 
  "", "", "", "", "", "", "", "", "", "", "", "", "", "", "", "", "", "", "", 
  "", "", "", "", "", 53192., 212.865, "", "", "", 24654.385, "", "", 12.84, 
  "", "", "", 2.3, 76.23, 0.779}, {"KNA", "North America", 
  "Saint Kitts and Nevis", "2020-09-24", 19., 0., 0.286, "", "", 0., 357.197, 
  0., 5.371, "", "", 0., "", "", "", "", "", "", "", "", "", "", "", "", "", 
  "", "", "", "", "", "", "", "", "", "", "", "", "", "", "", 53192., 
  212.865, "", "", "", 24654.385, "", "", 12.84, "", "", "", 2.3, 76.23, 
  0.779}, {"KNA", "North America", "Saint Kitts and Nevis", "2020-09-25", 
  19., 0., 0.286, "", "", 0., 357.197, 0., 5.371, "", "", 0., "", "", "", "", 
  "", "", "", "", "", "", "", "", "", "", "", "", "", "", "", "", "", "", "", 
  "", "", "", "", "", 53192., 212.865, "", "", "", 24654.385, "", "", 12.84, 
  "", "", "", 2.3, 76.23, 0.779}, {"KNA", "North America", 
  "Saint Kitts and Nevis", "2020-09-26", 19., 0., 0.286, "", "", 0., 357.197, 
  0., 5.371, "", "", 0., "", "", "", "", "", "", "", "", "", "", "", "", "", 
  "", "", "", "", "", "", "", "", "", "", "", "", "", "", "", 53192., 
  212.865, "", "", "", 24654.385, "", "", 12.84, "", "", "", 2.3, 76.23, 
  0.779}, {"KNA", "North America", "Saint Kitts and Nevis", "2020-09-27", 
  19., 0., 0.286, "", "", 0., 357.197, 0., 5.371, "", "", 0., "", "", "", "", 
  "", "", "", "", "", "", "", "", "", "", "", "", "", "", "", "", "", "", "", 
  "", "", "", "", "", 53192., 212.865, "", "", "", 24654.385, "", "", 12.84, 
  "", "", "", 2.3, 76.23, 0.779}, {"KNA", "North America", 
  "Saint Kitts and Nevis", "2020-09-28", 19., 0., 0., "", "", 0., 357.197, 
  0., 0., "", "", 0., "", "", "", "", "", "", "", "", "", "", "", "", "", "", 
  "", "", "", "", "", "", "", "", "", "", "", "", "", "", 53192., 212.865, 
  "", "", "", 24654.385, "", "", 12.84, "", "", "", 2.3, 76.23, 0.779}, 
 {"KNA", "North America", "Saint Kitts and Nevis", "2020-09-29", 19., 0., 0., 
  "", "", 0., 357.197, 0., 0., "", "", 0., "", "", "", "", "", "", "", "", 
  "", "", "", "", "", "", "", "", "", "", "", "", "", "", "", "", "", "", "", 
  "", 53192., 212.865, "", "", "", 24654.385, "", "", 12.84, "", "", "", 2.3, 
  76.23, 0.779}, {"KNA", "North America", "Saint Kitts and Nevis", 
  "2020-09-30", 19., 0., 0., "", "", 0., 357.197, 0., 0., "", "", 0., "", "", 
  "", "", "", "", "", "", "", "", "", "", "", "", "", "", "", "", "", "", "", 
  "", "", "", "", "", "", "", 53192., 212.865, "", "", "", 24654.385, "", "", 
  12.84, "", "", "", 2.3, 76.23, 0.779}, {"KNA", "North America", 
  "Saint Kitts and Nevis", "2020-10-01", 19., 0., 0., "", "", 0., 357.197, 
  0., 0., "", "", 0., "", "", "", "", "", "", "", "", "", "", "", "", "", "", 
  "", "", "", "", "", "", "", "", "", "", "", "", "", "", 53192., 212.865, 
  "", "", "", 24654.385, "", "", 12.84, "", "", "", 2.3, 76.23, 0.779}, 
 {"KNA", "North America", "Saint Kitts and Nevis", "2020-10-02", 19., 0., 0., 
  "", "", 0., 357.197, 0., 0., "", "", 0., "", "", "", "", "", "", "", "", 
  "", "", "", "", "", "", "", "", "", "", "", "", "", "", "", "", "", "", "", 
  "", 53192., 212.865, "", "", "", 24654.385, "", "", 12.84, "", "", "", 2.3, 
  76.23, 0.779}, {"KNA", "North America", "Saint Kitts and Nevis", 
  "2020-10-03", 19., 0., 0., "", "", 0., 357.197, 0., 0., "", "", 0., "", "", 
  "", "", "", "", "", "", "", "", "", "", "", "", "", "", "", "", "", "", "", 
  "", "", "", "", "", "", "", 53192., 212.865, "", "", "", 24654.385, "", "", 
  12.84, "", "", "", 2.3, 76.23, 0.779}, {"KNA", "North America", 
  "Saint Kitts and Nevis", "2020-10-04", 19., 0., 0., "", "", 0., 357.197, 
  0., 0., "", "", 0., "", "", "", "", "", "", "", "", "", "", "", "", "", "", 
  "", "", "", "", "", "", "", "", "", "", "", "", "", "", 53192., 212.865, 
  "", "", "", 24654.385, "", "", 12.84, "", "", "", 2.3, 76.23, 0.779}, 
 {"KNA", "North America", "Saint Kitts and Nevis", "2020-10-05", 19., 0., 0., 
  "", "", 0., 357.197, 0., 0., "", "", 0., "", "", "", "", "", "", "", "", 
  "", "", "", "", "", "", "", "", "", "", "", "", "", "", "", "", "", "", "", 
  "", 53192., 212.865, "", "", "", 24654.385, "", "", 12.84, "", "", "", 2.3, 
  76.23, 0.779}, {"KNA", "North America", "Saint Kitts and Nevis", 
  "2020-10-06", 19., 0., 0., "", "", 0., 357.197, 0., 0., "", "", 0., "", "", 
  "", "", "", "", "", "", "", "", "", "", "", "", "", "", "", "", "", "", "", 
  "", "", "", "", "", "", "", 53192., 212.865, "", "", "", 24654.385, "", "", 
  12.84, "", "", "", 2.3, 76.23, 0.779}, {"KNA", "North America", 
  "Saint Kitts and Nevis", "2020-10-07", 19., 0., 0., "", "", 0., 357.197, 
  0., 0., "", "", 0., "", "", "", "", "", "", "", "", "", "", "", "", "", "", 
  "", "", "", "", "", "", "", "", "", "", "", "", "", "", 53192., 212.865, 
  "", "", "", 24654.385, "", "", 12.84, "", "", "", 2.3, 76.23, 0.779}, 
 {"KNA", "North America", "Saint Kitts and Nevis", "2020-10-08", 19., 0., 0., 
  "", "", 0., 357.197, 0., 0., "", "", 0., "", "", "", "", "", "", "", "", 
  "", "", "", "", "", "", "", "", "", "", "", "", "", "", "", "", "", "", "", 
  "", 53192., 212.865, "", "", "", 24654.385, "", "", 12.84, "", "", "", 2.3, 
  76.23, 0.779}, {"KNA", "North America", "Saint Kitts and Nevis", 
  "2020-10-09", 19., 0., 0., "", "", 0., 357.197, 0., 0., "", "", 0., "", "", 
  "", "", "", "", "", "", "", "", "", "", "", "", "", "", "", "", "", "", "", 
  "", "", "", "", "", "", "", 53192., 212.865, "", "", "", 24654.385, "", "", 
  12.84, "", "", "", 2.3, 76.23, 0.779}, {"KNA", "North America", 
  "Saint Kitts and Nevis", "2020-10-10", 19., 0., 0., "", "", 0., 357.197, 
  0., 0., "", "", 0., "", "", "", "", "", "", "", "", "", "", "", "", "", "", 
  "", "", "", "", "", "", "", "", "", "", "", "", "", "", 53192., 212.865, 
  "", "", "", 24654.385, "", "", 12.84, "", "", "", 2.3, 76.23, 0.779}, 
 {"KNA", "North America", "Saint Kitts and Nevis", "2020-10-11", 19., 0., 0., 
  "", "", 0., 357.197, 0., 0., "", "", 0., "", "", "", "", "", "", "", "", 
  "", "", "", "", "", "", "", "", "", "", "", "", "", "", "", "", "", "", "", 
  "", 53192., 212.865, "", "", "", 24654.385, "", "", 12.84, "", "", "", 2.3, 
  76.23, 0.779}, {"KNA", "North America", "Saint Kitts and Nevis", 
  "2020-10-12", 19., 0., 0., "", "", 0., 357.197, 0., 0., "", "", 0., "", "", 
  "", "", "", "", "", "", "", "", "", "", "", "", "", "", "", "", "", "", "", 
  "", "", "", "", "", "", "", 53192., 212.865, "", "", "", 24654.385, "", "", 
  12.84, "", "", "", 2.3, 76.23, 0.779}, {"KNA", "North America", 
  "Saint Kitts and Nevis", "2020-10-13", 19., 0., 0., "", "", 0., 357.197, 
  0., 0., "", "", 0., "", "", "", "", "", "", "", "", "", "", "", "", "", "", 
  "", "", "", "", "", "", "", "", "", "", "", "", "", "", 53192., 212.865, 
  "", "", "", 24654.385, "", "", 12.84, "", "", "", 2.3, 76.23, 0.779}, 
 {"KNA", "North America", "Saint Kitts and Nevis", "2020-10-14", 19., 0., 0., 
  "", "", 0., 357.197, 0., 0., "", "", 0., "", "", "", "", "", "", "", "", 
  "", "", "", "", "", "", "", "", "", "", "", "", "", "", "", "", "", "", "", 
  "", 53192., 212.865, "", "", "", 24654.385, "", "", 12.84, "", "", "", 2.3, 
  76.23, 0.779}, {"KNA", "North America", "Saint Kitts and Nevis", 
  "2020-10-15", 19., 0., 0., "", "", 0., 357.197, 0., 0., "", "", 0., "", "", 
  "", "", "", "", "", "", "", "", "", "", "", "", "", "", "", "", "", "", "", 
  "", "", "", "", "", "", "", 53192., 212.865, "", "", "", 24654.385, "", "", 
  12.84, "", "", "", 2.3, 76.23, 0.779}, {"KNA", "North America", 
  "Saint Kitts and Nevis", "2020-10-16", 19., 0., 0., "", "", 0., 357.197, 
  0., 0., "", "", 0., "", "", "", "", "", "", "", "", "", "", "", "", "", "", 
  "", "", "", "", "", "", "", "", "", "", "", "", "", "", 53192., 212.865, 
  "", "", "", 24654.385, "", "", 12.84, "", "", "", 2.3, 76.23, 0.779}, 
 {"KNA", "North America", "Saint Kitts and Nevis", "2020-10-17", 19., 0., 0., 
  "", "", 0., 357.197, 0., 0., "", "", 0., "", "", "", "", "", "", "", "", 
  "", "", "", "", "", "", "", "", "", "", "", "", "", "", "", "", "", "", "", 
  "", 53192., 212.865, "", "", "", 24654.385, "", "", 12.84, "", "", "", 2.3, 
  76.23, 0.779}, {"KNA", "North America", "Saint Kitts and Nevis", 
  "2020-10-18", 19., 0., 0., "", "", 0., 357.197, 0., 0., "", "", 0., "", "", 
  "", "", "", "", "", "", "", "", "", "", "", "", "", "", "", "", "", "", "", 
  "", "", "", "", "", "", "", 53192., 212.865, "", "", "", 24654.385, "", "", 
  12.84, "", "", "", 2.3, 76.23, 0.779}, {"KNA", "North America", 
  "Saint Kitts and Nevis", "2020-10-19", 19., 0., 0., "", "", 0., 357.197, 
  0., 0., "", "", 0., "", "", "", "", "", "", "", "", "", "", "", "", "", "", 
  "", "", "", "", "", "", "", "", "", "", "", "", "", "", 53192., 212.865, 
  "", "", "", 24654.385, "", "", 12.84, "", "", "", 2.3, 76.23, 0.779}, 
 {"KNA", "North America", "Saint Kitts and Nevis", "2020-10-20", 19., 0., 0., 
  "", "", 0., 357.197, 0., 0., "", "", 0., "", "", "", "", "", "", "", "", 
  "", "", "", "", "", "", "", "", "", "", "", "", "", "", "", "", "", "", "", 
  "", 53192., 212.865, "", "", "", 24654.385, "", "", 12.84, "", "", "", 2.3, 
  76.23, 0.779}, {"KNA", "North America", "Saint Kitts and Nevis", 
  "2020-10-21", 19., 0., 0., "", "", 0., 357.197, 0., 0., "", "", 0., "", "", 
  "", "", "", "", "", "", "", "", "", "", "", "", "", "", "", "", "", "", "", 
  "", "", "", "", "", "", "", 53192., 212.865, "", "", "", 24654.385, "", "", 
  12.84, "", "", "", 2.3, 76.23, 0.779}, {"KNA", "North America", 
  "Saint Kitts and Nevis", "2020-10-22", 19., 0., 0., "", "", 0., 357.197, 
  0., 0., "", "", 0., "", "", "", "", "", "", "", "", "", "", "", "", "", "", 
  "", "", "", "", "", "", "", "", "", "", "", "", "", "", 53192., 212.865, 
  "", "", "", 24654.385, "", "", 12.84, "", "", "", 2.3, 76.23, 0.779}, 
 {"KNA", "North America", "Saint Kitts and Nevis", "2020-10-23", 19., 0., 0., 
  "", "", 0., 357.197, 0., 0., "", "", 0., "", "", "", "", "", "", "", "", 
  "", "", "", "", "", "", "", "", "", "", "", "", "", "", "", "", "", "", "", 
  "", 53192., 212.865, "", "", "", 24654.385, "", "", 12.84, "", "", "", 2.3, 
  76.23, 0.779}, {"KNA", "North America", "Saint Kitts and Nevis", 
  "2020-10-24", 19., 0., 0., "", "", 0., 357.197, 0., 0., "", "", 0., "", "", 
  "", "", "", "", "", "", "", "", "", "", "", "", "", "", "", "", "", "", "", 
  "", "", "", "", "", "", "", 53192., 212.865, "", "", "", 24654.385, "", "", 
  12.84, "", "", "", 2.3, 76.23, 0.779}, {"KNA", "North America", 
  "Saint Kitts and Nevis", "2020-10-25", 19., 0., 0., "", "", 0., 357.197, 
  0., 0., "", "", 0., "", "", "", "", "", "", "", "", "", "", "", "", "", "", 
  "", "", "", "", "", "", "", "", "", "", "", "", "", "", 53192., 212.865, 
  "", "", "", 24654.385, "", "", 12.84, "", "", "", 2.3, 76.23, 0.779}, 
 {"KNA", "North America", "Saint Kitts and Nevis", "2020-10-26", 19., 0., 0., 
  "", "", 0., 357.197, 0., 0., "", "", 0., "", "", "", "", "", "", "", "", 
  "", "", "", "", "", "", "", "", "", "", "", "", "", "", "", "", "", "", "", 
  "", 53192., 212.865, "", "", "", 24654.385, "", "", 12.84, "", "", "", 2.3, 
  76.23, 0.779}, {"KNA", "North America", "Saint Kitts and Nevis", 
  "2020-10-27", 19., 0., 0., "", "", 0., 357.197, 0., 0., "", "", 0., "", "", 
  "", "", "", "", "", "", "", "", "", "", "", "", "", "", "", "", "", "", "", 
  "", "", "", "", "", "", "", 53192., 212.865, "", "", "", 24654.385, "", "", 
  12.84, "", "", "", 2.3, 76.23, 0.779}, {"KNA", "North America", 
  "Saint Kitts and Nevis", "2020-10-28", 19., 0., 0., "", "", 0., 357.197, 
  0., 0., "", "", 0., "", "", "", "", "", "", "", "", "", "", "", "", "", "", 
  "", "", "", "", "", "", "", "", "", "", "", "", "", "", 53192., 212.865, 
  "", "", "", 24654.385, "", "", 12.84, "", "", "", 2.3, 76.23, 0.779}, 
 {"KNA", "North America", "Saint Kitts and Nevis", "2020-10-29", 19., 0., 0., 
  "", "", 0., 357.197, 0., 0., "", "", 0., "", "", "", "", "", "", "", "", 
  "", "", "", "", "", "", "", "", "", "", "", "", "", "", "", "", "", "", "", 
  "", 53192., 212.865, "", "", "", 24654.385, "", "", 12.84, "", "", "", 2.3, 
  76.23, 0.779}, {"KNA", "North America", "Saint Kitts and Nevis", 
  "2020-10-30", 19., 0., 0., "", "", 0., 357.197, 0., 0., "", "", 0., "", "", 
  "", "", "", "", "", "", "", "", "", "", "", "", "", "", "", "", "", "", "", 
  "", "", "", "", "", "", "", 53192., 212.865, "", "", "", 24654.385, "", "", 
  12.84, "", "", "", 2.3, 76.23, 0.779}, {"KNA", "North America", 
  "Saint Kitts and Nevis", "2020-10-31", 19., 0., 0., "", "", 0., 357.197, 
  0., 0., "", "", 0., "", "", "", "", "", "", "", "", "", "", "", "", "", "", 
  "", "", "", "", "", "", "", "", "", "", "", "", "", "", 53192., 212.865, 
  "", "", "", 24654.385, "", "", 12.84, "", "", "", 2.3, 76.23, 0.779}, 
 {"KNA", "North America", "Saint Kitts and Nevis", "2020-11-01", 19., 0., 0., 
  "", "", 0., 357.197, 0., 0., "", "", 0., "", "", "", "", "", "", "", "", 
  "", "", "", "", "", "", "", "", "", "", "", "", "", "", "", "", "", "", "", 
  "", 53192., 212.865, "", "", "", 24654.385, "", "", 12.84, "", "", "", 2.3, 
  76.23, 0.779}, {"KNA", "North America", "Saint Kitts and Nevis", 
  "2020-11-02", 19., 0., 0., "", "", 0., 357.197, 0., 0., "", "", 0., "", "", 
  "", "", "", "", "", "", "", "", "", "", "", "", "", "", "", "", "", "", "", 
  "", "", "", "", "", "", "", 53192., 212.865, "", "", "", 24654.385, "", "", 
  12.84, "", "", "", 2.3, 76.23, 0.779}, {"KNA", "North America", 
  "Saint Kitts and Nevis", "2020-11-03", 19., 0., 0., "", "", 0., 357.197, 
  0., 0., "", "", 0., "", "", "", "", "", "", "", "", "", "", "", "", "", "", 
  "", "", "", "", "", "", "", "", "", "", "", "", "", "", 53192., 212.865, 
  "", "", "", 24654.385, "", "", 12.84, "", "", "", 2.3, 76.23, 0.779}, 
 {"KNA", "North America", "Saint Kitts and Nevis", "2020-11-04", 19., 0., 0., 
  "", "", 0., 357.197, 0., 0., "", "", 0., "", "", "", "", "", "", "", "", 
  "", "", "", "", "", "", "", "", "", "", "", "", "", "", "", "", "", "", "", 
  "", 53192., 212.865, "", "", "", 24654.385, "", "", 12.84, "", "", "", 2.3, 
  76.23, 0.779}, {"KNA", "North America", "Saint Kitts and Nevis", 
  "2020-11-05", 19., 0., 0., "", "", 0., 357.197, 0., 0., "", "", 0., "", "", 
  "", "", "", "", "", "", "", "", "", "", "", "", "", "", "", "", "", "", "", 
  "", "", "", "", "", "", "", 53192., 212.865, "", "", "", 24654.385, "", "", 
  12.84, "", "", "", 2.3, 76.23, 0.779}, {"KNA", "North America", 
  "Saint Kitts and Nevis", "2020-11-06", 19., 0., 0., "", "", 0., 357.197, 
  0., 0., "", "", 0., "", "", "", "", "", "", "", "", "", "", "", "", "", "", 
  "", "", "", "", "", "", "", "", "", "", "", "", "", "", 53192., 212.865, 
  "", "", "", 24654.385, "", "", 12.84, "", "", "", 2.3, 76.23, 0.779}, 
 {"KNA", "North America", "Saint Kitts and Nevis", "2020-11-07", 19., 0., 0., 
  "", "", 0., 357.197, 0., 0., "", "", 0., "", "", "", "", "", "", "", "", 
  "", "", "", "", "", "", "", "", "", "", "", "", "", "", "", "", "", "", "", 
  "", 53192., 212.865, "", "", "", 24654.385, "", "", 12.84, "", "", "", 2.3, 
  76.23, 0.779}, {"KNA", "North America", "Saint Kitts and Nevis", 
  "2020-11-08", 19., 0., 0., "", "", 0., 357.197, 0., 0., "", "", 0., "", "", 
  "", "", "", "", "", "", "", "", "", "", "", "", "", "", "", "", "", "", "", 
  "", "", "", "", "", "", "", 53192., 212.865, "", "", "", 24654.385, "", "", 
  12.84, "", "", "", 2.3, 76.23, 0.779}, {"KNA", "North America", 
  "Saint Kitts and Nevis", "2020-11-09", 19., 0., 0., "", "", 0., 357.197, 
  0., 0., "", "", 0., "", "", "", "", "", "", "", "", "", "", "", "", "", "", 
  "", "", "", "", "", "", "", "", "", "", "", "", "", "", 53192., 212.865, 
  "", "", "", 24654.385, "", "", 12.84, "", "", "", 2.3, 76.23, 0.779}, 
 {"KNA", "North America", "Saint Kitts and Nevis", "2020-11-10", 19., 0., 0., 
  "", "", 0., 357.197, 0., 0., "", "", 0., "", "", "", "", "", "", "", "", 
  "", "", "", "", "", "", "", "", "", "", "", "", "", "", "", "", "", "", "", 
  "", 53192., 212.865, "", "", "", 24654.385, "", "", 12.84, "", "", "", 2.3, 
  76.23, 0.779}, {"KNA", "North America", "Saint Kitts and Nevis", 
  "2020-11-11", 19., 0., 0., "", "", 0., 357.197, 0., 0., "", "", 0., "", "", 
  "", "", "", "", "", "", "", "", "", "", "", "", "", "", "", "", "", "", "", 
  "", "", "", "", "", "", "", 53192., 212.865, "", "", "", 24654.385, "", "", 
  12.84, "", "", "", 2.3, 76.23, 0.779}, {"KNA", "North America", 
  "Saint Kitts and Nevis", "2020-11-12", 19., 0., 0., "", "", 0., 357.197, 
  0., 0., "", "", 0., "", "", "", "", "", "", "", "", "", "", "", "", "", "", 
  "", "", "", "", "", "", "", "", "", "", "", "", "", "", 53192., 212.865, 
  "", "", "", 24654.385, "", "", 12.84, "", "", "", 2.3, 76.23, 0.779}, 
 {"KNA", "North America", "Saint Kitts and Nevis", "2020-11-13", 19., 0., 0., 
  "", "", 0., 357.197, 0., 0., "", "", 0., "", "", "", "", "", "", "", "", 
  "", "", "", "", "", "", "", "", "", "", "", "", "", "", "", "", "", "", "", 
  "", 53192., 212.865, "", "", "", 24654.385, "", "", 12.84, "", "", "", 2.3, 
  76.23, 0.779}, {"KNA", "North America", "Saint Kitts and Nevis", 
  "2020-11-14", 19., 0., 0., "", "", 0., 357.197, 0., 0., "", "", 0., "", "", 
  "", "", "", "", "", "", "", "", "", "", "", "", "", "", "", "", "", "", "", 
  "", "", "", "", "", "", "", 53192., 212.865, "", "", "", 24654.385, "", "", 
  12.84, "", "", "", 2.3, 76.23, 0.779}, {"KNA", "North America", 
  "Saint Kitts and Nevis", "2020-11-15", 19., 0., 0., "", "", 0., 357.197, 
  0., 0., "", "", 0., "", "", "", "", "", "", "", "", "", "", "", "", "", "", 
  "", "", "", "", "", "", "", "", "", "", "", "", "", "", 53192., 212.865, 
  "", "", "", 24654.385, "", "", 12.84, "", "", "", 2.3, 76.23, 0.779}, 
 {"KNA", "North America", "Saint Kitts and Nevis", "2020-11-16", 19., 0., 0., 
  "", "", 0., 357.197, 0., 0., "", "", 0., "", "", "", "", "", "", "", "", 
  "", "", "", "", "", "", "", "", "", "", "", "", "", "", "", "", "", "", "", 
  "", 53192., 212.865, "", "", "", 24654.385, "", "", 12.84, "", "", "", 2.3, 
  76.23, 0.779}, {"KNA", "North America", "Saint Kitts and Nevis", 
  "2020-11-17", 19., 0., 0., "", "", 0., 357.197, 0., 0., "", "", 0., "", "", 
  "", "", "", "", "", "", "", "", "", "", "", "", "", "", "", "", "", "", "", 
  "", "", "", "", "", "", "", 53192., 212.865, "", "", "", 24654.385, "", "", 
  12.84, "", "", "", 2.3, 76.23, 0.779}, {"KNA", "North America", 
  "Saint Kitts and Nevis", "2020-11-18", 19., 0., 0., "", "", 0., 357.197, 
  0., 0., "", "", 0., "", "", "", "", "", "", "", "", "", "", "", "", "", "", 
  "", "", "", "", "", "", "", "", "", "", "", "", "", "", 53192., 212.865, 
  "", "", "", 24654.385, "", "", 12.84, "", "", "", 2.3, 76.23, 0.779}, 
 {"KNA", "North America", "Saint Kitts and Nevis", "2020-11-19", 19., 0., 0., 
  "", "", 0., 357.197, 0., 0., "", "", 0., "", "", "", "", "", "", "", "", 
  "", "", "", "", "", "", "", "", "", "", "", "", "", "", "", "", "", "", "", 
  "", 53192., 212.865, "", "", "", 24654.385, "", "", 12.84, "", "", "", 2.3, 
  76.23, 0.779}, {"KNA", "North America", "Saint Kitts and Nevis", 
  "2020-11-20", 19., 0., 0., "", "", 0., 357.197, 0., 0., "", "", 0., "", "", 
  "", "", "", "", "", "", "", "", "", "", "", "", "", "", "", "", "", "", "", 
  "", "", "", "", "", "", "", 53192., 212.865, "", "", "", 24654.385, "", "", 
  12.84, "", "", "", 2.3, 76.23, 0.779}, {"KNA", "North America", 
  "Saint Kitts and Nevis", "2020-11-21", 19., 0., 0., "", "", 0., 357.197, 
  0., 0., "", "", 0., "", "", "", "", "", "", "", "", "", "", "", "", "", "", 
  "", "", "", "", "", "", "", "", "", "", "", "", "", "", 53192., 212.865, 
  "", "", "", 24654.385, "", "", 12.84, "", "", "", 2.3, 76.23, 0.779}, 
 {"KNA", "North America", "Saint Kitts and Nevis", "2020-11-22", 20., 1., 
  0.143, "", "", 0., 375.996, 18.8, 2.686, "", "", 0., "", "", "", "", "", 
  "", "", "", "", "", "", "", "", "", "", "", "", "", "", "", "", "", "", "", 
  "", "", "", "", 53192., 212.865, "", "", "", 24654.385, "", "", 12.84, "", 
  "", "", 2.3, 76.23, 0.779}, {"KNA", "North America", 
  "Saint Kitts and Nevis", "2020-11-23", 20., 0., 0.143, "", "", 0., 375.996, 
  0., 2.686, "", "", 0., "", "", "", "", "", "", "", "", "", "", "", "", "", 
  "", "", "", "", "", "", "", "", "", "", "", "", "", "", "", 53192., 
  212.865, "", "", "", 24654.385, "", "", 12.84, "", "", "", 2.3, 76.23, 
  0.779}, {"KNA", "North America", "Saint Kitts and Nevis", "2020-11-24", 
  22., 2., 0.429, "", "", 0., 413.596, 37.6, 8.057, "", "", 0., "", "", "", 
  "", "", "", "", "", "", "", "", "", "", "", "", "", "", "", "", "", "", "", 
  "", "", "", "", "", "", 53192., 212.865, "", "", "", 24654.385, "", "", 
  12.84, "", "", "", 2.3, 76.23, 0.779}, {"KNA", "North America", 
  "Saint Kitts and Nevis", "2020-11-25", 22., 0., 0.429, "", "", 0., 413.596, 
  0., 8.057, "", "", 0., "", "", "", "", "", "", "", "", "", "", "", "", "", 
  "", "", "", "", "", "", "", "", "", "", "", "", "", "", "", 53192., 
  212.865, "", "", "", 24654.385, "", "", 12.84, "", "", "", 2.3, 76.23, 
  0.779}, {"KNA", "North America", "Saint Kitts and Nevis", "2020-11-26", 
  22., 0., 0.429, "", "", 0., 413.596, 0., 8.057, "", "", 0., "", "", "", "", 
  "", "", "", "", "", "", "", "", "", "", "", "", "", "", "", "", "", "", "", 
  "", "", "", "", "", 53192., 212.865, "", "", "", 24654.385, "", "", 12.84, 
  "", "", "", 2.3, 76.23, 0.779}, {"KNA", "North America", 
  "Saint Kitts and Nevis", "2020-11-27", 22., 0., 0.429, "", "", 0., 413.596, 
  0., 8.057, "", "", 0., "", "", "", "", "", "", "", "", "", "", "", "", "", 
  "", "", "", "", "", "", "", "", "", "", "", "", "", "", "", 53192., 
  212.865, "", "", "", 24654.385, "", "", 12.84, "", "", "", 2.3, 76.23, 
  0.779}, {"KNA", "North America", "Saint Kitts and Nevis", "2020-11-28", 
  22., 0., 0.429, "", "", 0., 413.596, 0., 8.057, "", "", 0., "", "", "", "", 
  "", "", "", "", "", "", "", "", "", "", "", "", "", "", "", "", "", "", "", 
  "", "", "", "", "", 53192., 212.865, "", "", "", 24654.385, "", "", 12.84, 
  "", "", "", 2.3, 76.23, 0.779}, {"KNA", "North America", 
  "Saint Kitts and Nevis", "2020-11-29", 22., 0., 0.286, "", "", 0., 413.596, 
  0., 5.371, "", "", 0., "", "", "", "", "", "", "", "", "", "", "", "", "", 
  "", "", "", "", "", "", "", "", "", "", "", "", "", "", "", 53192., 
  212.865, "", "", "", 24654.385, "", "", 12.84, "", "", "", 2.3, 76.23, 
  0.779}, {"KNA", "North America", "Saint Kitts and Nevis", "2020-11-30", 
  22., 0., 0.286, "", "", 0., 413.596, 0., 5.371, "", "", 0., "", "", "", "", 
  "", "", "", "", "", "", "", "", "", "", "", "", "", "", "", "", "", "", "", 
  "", "", "", "", "", 53192., 212.865, "", "", "", 24654.385, "", "", 12.84, 
  "", "", "", 2.3, 76.23, 0.779}, {"KNA", "North America", 
  "Saint Kitts and Nevis", "2020-12-01", 22., 0., 0., "", "", 0., 413.596, 
  0., 0., "", "", 0., "", "", "", "", "", "", "", "", "", "", "", "", "", "", 
  "", "", "", "", "", "", "", "", "", "", "", "", "", "", 53192., 212.865, 
  "", "", "", 24654.385, "", "", 12.84, "", "", "", 2.3, 76.23, 0.779}, 
 {"KNA", "North America", "Saint Kitts and Nevis", "2020-12-02", 22., 0., 0., 
  "", "", 0., 413.596, 0., 0., "", "", 0., "", "", "", "", "", "", "", "", 
  "", "", "", "", "", "", "", "", "", "", "", "", "", "", "", "", "", "", "", 
  "", 53192., 212.865, "", "", "", 24654.385, "", "", 12.84, "", "", "", 2.3, 
  76.23, 0.779}, {"KNA", "North America", "Saint Kitts and Nevis", 
  "2020-12-03", 22., 0., 0., "", "", 0., 413.596, 0., 0., "", "", 0., "", "", 
  "", "", "", "", "", "", "", "", "", "", "", "", "", "", "", "", "", "", "", 
  "", "", "", "", "", "", "", 53192., 212.865, "", "", "", 24654.385, "", "", 
  12.84, "", "", "", 2.3, 76.23, 0.779}, {"KNA", "North America", 
  "Saint Kitts and Nevis", "2020-12-04", 22., 0., 0., "", "", 0., 413.596, 
  0., 0., "", "", 0., "", "", "", "", "", "", "", "", "", "", "", "", "", "", 
  "", "", "", "", "", "", "", "", "", "", "", "", "", "", 53192., 212.865, 
  "", "", "", 24654.385, "", "", 12.84, "", "", "", 2.3, 76.23, 0.779}, 
 {"KNA", "North America", "Saint Kitts and Nevis", "2020-12-05", 25., 3., 
  0.429, "", "", 0., 469.995, 56.399, 8.057, "", "", 0., "", "", "", "", "", 
  "", "", "", "", "", "", "", "", "", "", "", "", "", "", "", "", "", "", "", 
  "", "", "", "", 53192., 212.865, "", "", "", 24654.385, "", "", 12.84, "", 
  "", "", 2.3, 76.23, 0.779}, {"KNA", "North America", 
  "Saint Kitts and Nevis", "2020-12-06", 25., 0., 0.429, "", "", 0., 469.995, 
  0., 8.057, "", "", 0., "", "", "", "", "", "", "", "", "", "", "", "", "", 
  "", "", "", "", "", "", "", "", "", "", "", "", "", "", "", 53192., 
  212.865, "", "", "", 24654.385, "", "", 12.84, "", "", "", 2.3, 76.23, 
  0.779}, {"KNA", "North America", "Saint Kitts and Nevis", "2020-12-07", 
  25., 0., 0.429, "", "", 0., 469.995, 0., 8.057, "", "", 0., "", "", "", "", 
  "", "", "", "", "", "", "", "", "", "", "", "", "", "", "", "", "", "", "", 
  "", "", "", "", "", 53192., 212.865, "", "", "", 24654.385, "", "", 12.84, 
  "", "", "", 2.3, 76.23, 0.779}, {"KNA", "North America", 
  "Saint Kitts and Nevis", "2020-12-08", 25., 0., 0.429, "", "", 0., 469.995, 
  0., 8.057, "", "", 0., "", "", "", "", "", "", "", "", "", "", "", "", "", 
  "", "", "", "", "", "", "", "", "", "", "", "", "", "", "", 53192., 
  212.865, "", "", "", 24654.385, "", "", 12.84, "", "", "", 2.3, 76.23, 
  0.779}, {"KNA", "North America", "Saint Kitts and Nevis", "2020-12-09", 
  25., 0., 0.429, "", "", 0., 469.995, 0., 8.057, "", "", 0., "", "", "", "", 
  "", "", "", "", "", "", "", "", "", "", "", "", "", "", "", "", "", "", "", 
  "", "", "", "", "", 53192., 212.865, "", "", "", 24654.385, "", "", 12.84, 
  "", "", "", 2.3, 76.23, 0.779}, {"KNA", "North America", 
  "Saint Kitts and Nevis", "2020-12-10", 26., 1., 0.571, "", "", 0., 488.795, 
  18.8, 10.743, "", "", 0., "", "", "", "", "", "", "", "", "", "", "", "", 
  "", "", "", "", "", "", "", "", "", "", "", "", "", "", "", "", 53192., 
  212.865, "", "", "", 24654.385, "", "", 12.84, "", "", "", 2.3, 76.23, 
  0.779}, {"KNA", "North America", "Saint Kitts and Nevis", "2020-12-11", 
  27., 1., 0.714, "", "", 0., 507.595, 18.8, 13.428, "", "", 0., "", "", "", 
  "", "", "", "", "", "", "", "", "", "", "", "", "", "", "", "", "", "", "", 
  "", "", "", "", "", "", 53192., 212.865, "", "", "", 24654.385, "", "", 
  12.84, "", "", "", 2.3, 76.23, 0.779}, {"KNA", "North America", 
  "Saint Kitts and Nevis", "2020-12-12", 27., 0., 0.286, "", "", 0., 507.595, 
  0., 5.371, "", "", 0., "", "", "", "", "", "", "", "", "", "", "", "", "", 
  "", "", "", "", "", "", "", "", "", "", "", "", "", "", "", 53192., 
  212.865, "", "", "", 24654.385, "", "", 12.84, "", "", "", 2.3, 76.23, 
  0.779}, {"KNA", "North America", "Saint Kitts and Nevis", "2020-12-13", 
  27., 0., 0.286, "", "", 0., 507.595, 0., 5.371, "", "", 0., "", "", "", "", 
  "", "", "", "", "", "", "", "", "", "", "", "", "", "", "", "", "", "", "", 
  "", "", "", "", "", 53192., 212.865, "", "", "", 24654.385, "", "", 12.84, 
  "", "", "", 2.3, 76.23, 0.779}, {"KNA", "North America", 
  "Saint Kitts and Nevis", "2020-12-14", 28., 1., 0.429, "", "", 0., 526.395, 
  18.8, 8.057, "", "", 0., "", "", "", "", "", "", "", "", "", "", "", "", 
  "", "", "", "", "", "", "", "", "", "", "", "", "", "", "", "", 53192., 
  212.865, "", "", "", 24654.385, "", "", 12.84, "", "", "", 2.3, 76.23, 
  0.779}, {"KNA", "North America", "Saint Kitts and Nevis", "2020-12-15", 
  28., 0., 0.429, "", "", 0., 526.395, 0., 8.057, "", "", 0., "", "", "", "", 
  "", "", "", "", "", "", "", "", "", "", "", "", "", "", "", "", "", "", "", 
  "", "", "", "", "", 53192., 212.865, "", "", "", 24654.385, "", "", 12.84, 
  "", "", "", 2.3, 76.23, 0.779}, {"KNA", "North America", 
  "Saint Kitts and Nevis", "2020-12-16", 28., 0., 0.429, "", "", 0., 526.395, 
  0., 8.057, "", "", 0., "", "", "", "", "", "", "", "", "", "", "", "", "", 
  "", "", "", "", "", "", "", "", "", "", "", "", "", "", "", 53192., 
  212.865, "", "", "", 24654.385, "", "", 12.84, "", "", "", 2.3, 76.23, 
  0.779}, {"KNA", "North America", "Saint Kitts and Nevis", "2020-12-17", 
  28., 0., 0.286, "", "", 0., 526.395, 0., 5.371, "", "", 0., "", "", "", "", 
  "", "", "", "", "", "", "", "", "", "", "", "", "", "", "", "", "", "", "", 
  "", "", "", "", "", 53192., 212.865, "", "", "", 24654.385, "", "", 12.84, 
  "", "", "", 2.3, 76.23, 0.779}, {"KNA", "North America", 
  "Saint Kitts and Nevis", "2020-12-18", 30., 2., 0.429, "", "", 0., 563.995, 
  37.6, 8.057, "", "", 0., "", "", "", "", "", "", "", "", "", "", "", "", 
  "", "", "", "", "", "", "", "", "", "", "", "", "", "", "", "", 53192., 
  212.865, "", "", "", 24654.385, "", "", 12.84, "", "", "", 2.3, 76.23, 
  0.779}, {"KNA", "North America", "Saint Kitts and Nevis", "2020-12-19", 
  30., 0., 0.429, "", "", 0., 563.995, 0., 8.057, "", "", 0., "", "", "", "", 
  "", "", "", "", "", "", "", "", "", "", "", "", "", "", "", "", "", "", "", 
  "", "", "", "", "", 53192., 212.865, "", "", "", 24654.385, "", "", 12.84, 
  "", "", "", 2.3, 76.23, 0.779}, {"KNA", "North America", 
  "Saint Kitts and Nevis", "2020-12-20", 30., 0., 0.429, "", "", 0., 563.995, 
  0., 8.057, "", "", 0., "", "", "", "", "", "", "", "", "", "", "", "", "", 
  "", "", "", "", "", "", "", "", "", "", "", "", "", "", "", 53192., 
  212.865, "", "", "", 24654.385, "", "", 12.84, "", "", "", 2.3, 76.23, 
  0.779}, {"KNA", "North America", "Saint Kitts and Nevis", "2020-12-21", 
  30., 0., 0.286, "", "", 0., 563.995, 0., 5.371, "", "", 0., "", "", "", "", 
  "", "", "", "", "", "", "", "", "", "", "", "", "", "", "", "", "", "", "", 
  "", "", "", "", "", 53192., 212.865, "", "", "", 24654.385, "", "", 12.84, 
  "", "", "", 2.3, 76.23, 0.779}, {"KNA", "North America", 
  "Saint Kitts and Nevis", "2020-12-22", 30., 0., 0.286, "", "", 0., 563.995, 
  0., 5.371, "", "", 0., "", "", "", "", "", "", "", "", "", "", "", "", "", 
  "", "", "", "", "", "", "", "", "", "", "", "", "", "", "", 53192., 
  212.865, "", "", "", 24654.385, "", "", 12.84, "", "", "", 2.3, 76.23, 
  0.779}, {"KNA", "North America", "Saint Kitts and Nevis", "2020-12-23", 
  30., 0., 0.286, "", "", 0., 563.995, 0., 5.371, "", "", 0., "", "", "", "", 
  "", "", "", "", "", "", "", "", "", "", "", "", "", "", "", "", "", "", "", 
  "", "", "", "", "", 53192., 212.865, "", "", "", 24654.385, "", "", 12.84, 
  "", "", "", 2.3, 76.23, 0.779}, {"KNA", "North America", 
  "Saint Kitts and Nevis", "2020-12-24", 30., 0., 0.286, "", "", 0., 563.995, 
  0., 5.371, "", "", 0., "", "", "", "", "", "", "", "", "", "", "", "", "", 
  "", "", "", "", "", "", "", "", "", "", "", "", "", "", "", 53192., 
  212.865, "", "", "", 24654.385, "", "", 12.84, "", "", "", 2.3, 76.23, 
  0.779}, {"KNA", "North America", "Saint Kitts and Nevis", "2020-12-25", 
  30., 0., 0., "", "", 0., 563.995, 0., 0., "", "", 0., "", "", "", "", "", 
  "", "", "", "", "", "", "", "", "", "", "", "", "", "", "", "", "", "", "", 
  "", "", "", "", 53192., 212.865, "", "", "", 24654.385, "", "", 12.84, "", 
  "", "", 2.3, 76.23, 0.779}, {"KNA", "North America", 
  "Saint Kitts and Nevis", "2020-12-26", 30., 0., 0., "", "", 0., 563.995, 
  0., 0., "", "", 0., "", "", "", "", "", "", "", "", "", "", "", "", "", "", 
  "", "", "", "", "", "", "", "", "", "", "", "", "", "", 53192., 212.865, 
  "", "", "", 24654.385, "", "", 12.84, "", "", "", 2.3, 76.23, 0.779}, 
 {"KNA", "North America", "Saint Kitts and Nevis", "2020-12-27", 32., 2., 
  0.286, "", "", 0., 601.594, 37.6, 5.371, "", "", 0., "", "", "", "", "", 
  "", "", "", "", "", "", "", "", "", "", "", "", "", "", "", "", "", "", "", 
  "", "", "", "", 53192., 212.865, "", "", "", 24654.385, "", "", 12.84, "", 
  "", "", 2.3, 76.23, 0.779}, {"KNA", "North America", 
  "Saint Kitts and Nevis", "2020-12-28", 32., 0., 0.286, "", "", 0., 601.594, 
  0., 5.371, "", "", 0., "", "", "", "", "", "", "", "", "", "", "", "", "", 
  "", "", "", "", "", "", "", "", "", "", "", "", "", "", "", 53192., 
  212.865, "", "", "", 24654.385, "", "", 12.84, "", "", "", 2.3, 76.23, 
  0.779}, {"KNA", "North America", "Saint Kitts and Nevis", "2020-12-29", 
  32., 0., 0.286, "", "", 0., 601.594, 0., 5.371, "", "", 0., "", "", "", "", 
  "", "", "", "", "", "", "", "", "", "", "", "", "", "", "", "", "", "", "", 
  "", "", "", "", "", 53192., 212.865, "", "", "", 24654.385, "", "", 12.84, 
  "", "", "", 2.3, 76.23, 0.779}, {"KNA", "North America", 
  "Saint Kitts and Nevis", "2020-12-30", 32., 0., 0.286, "", "", 0., 601.594, 
  0., 5.371, "", "", 0., "", "", "", "", "", "", "", "", "", "", "", "", "", 
  "", "", "", "", "", "", "", "", "", "", "", "", "", "", "", 53192., 
  212.865, "", "", "", 24654.385, "", "", 12.84, "", "", "", 2.3, 76.23, 
  0.779}, {"KNA", "North America", "Saint Kitts and Nevis", "2020-12-31", 
  32., 0., 0.286, "", "", 0., 601.594, 0., 5.371, "", "", 0., "", "", "", "", 
  "", "", "", "", "", "", "", "", "", "", "", "", "", "", "", "", "", "", "", 
  "", "", "", "", "", 53192., 212.865, "", "", "", 24654.385, "", "", 12.84, 
  "", "", "", 2.3, 76.23, 0.779}, {"KNA", "North America", 
  "Saint Kitts and Nevis", "2021-01-01", 32., 0., 0.286, "", "", 0., 601.594, 
  0., 5.371, "", "", 0., "", "", "", "", "", "", "", "", "", "", "", "", "", 
  "", "", "", "", "", "", "", "", "", "", "", "", "", "", "", 53192., 
  212.865, "", "", "", 24654.385, "", "", 12.84, "", "", "", 2.3, 76.23, 
  0.779}, {"KNA", "North America", "Saint Kitts and Nevis", "2021-01-02", 
  33., 1., 0.429, "", "", 0., 620.394, 18.8, 8.057, "", "", 0., "", "", "", 
  "", "", "", "", "", "", "", "", "", "", "", "", "", "", "", "", "", "", "", 
  "", "", "", "", "", "", 53192., 212.865, "", "", "", 24654.385, "", "", 
  12.84, "", "", "", 2.3, 76.23, 0.779}, {"KNA", "North America", 
  "Saint Kitts and Nevis", "2021-01-03", 33., 0., 0.143, "", "", 0., 620.394, 
  0., 2.686, "", "", 0., "", "", "", "", "", "", "", "", "", "", "", "", "", 
  "", "", "", "", "", "", "", "", "", "", "", "", "", "", "", 53192., 
  212.865, "", "", "", 24654.385, "", "", 12.84, "", "", "", 2.3, 76.23, 
  0.779}, {"KNA", "North America", "Saint Kitts and Nevis", "2021-01-04", 
  33., 0., 0.143, "", "", 0., 620.394, 0., 2.686, "", "", 0., "", "", "", "", 
  "", "", "", "", "", "", "", "", "", "", "", "", "", "", "", "", "", "", "", 
  "", "", "", "", "", 53192., 212.865, "", "", "", 24654.385, "", "", 12.84, 
  "", "", "", 2.3, 76.23, 0.779}, {"KNA", "North America", 
  "Saint Kitts and Nevis", "2021-01-05", 33., 0., 0.143, "", "", 0., 620.394, 
  0., 2.686, "", "", 0., "", "", "", "", "", "", "", "", "", "", "", "", "", 
  "", "", "", "", "", "", "", "", "", "", "", "", "", "", "", 53192., 
  212.865, "", "", "", 24654.385, "", "", 12.84, "", "", "", 2.3, 76.23, 
  0.779}, {"KNA", "North America", "Saint Kitts and Nevis", "2021-01-06", 
  33., 0., 0.143, "", "", 0., 620.394, 0., 2.686, "", "", 0., "", "", "", "", 
  "", "", "", "", "", "", "", "", "", "", "", "", "", "", "", "", "", "", "", 
  "", "", "", "", "", 53192., 212.865, "", "", "", 24654.385, "", "", 12.84, 
  "", "", "", 2.3, 76.23, 0.779}, {"KNA", "North America", 
  "Saint Kitts and Nevis", "2021-01-07", 33., 0., 0.143, "", "", 0., 620.394, 
  0., 2.686, "", "", 0., "", "", "", "", "", "", "", "", "", "", "", "", "", 
  "", "", "", "", "", "", "", "", "", "", "", "", "", "", "", 53192., 
  212.865, "", "", "", 24654.385, "", "", 12.84, "", "", "", 2.3, 76.23, 
  0.779}, {"KNA", "North America", "Saint Kitts and Nevis", "2021-01-08", 
  34., 1., 0.286, "", "", 0., 639.194, 18.8, 5.371, "", "", 0., "", "", "", 
  "", "", "", "", "", "", "", "", "", "", "", "", "", "", "", "", "", "", "", 
  "", "", "", "", "", "", 53192., 212.865, "", "", "", 24654.385, "", "", 
  12.84, "", "", "", 2.3, 76.23, 0.779}, {"KNA", "North America", 
  "Saint Kitts and Nevis", "2021-01-09", 34., 0., 0.143, "", "", 0., 639.194, 
  0., 2.686, "", "", 0., "", "", "", "", "", "", "", "", "", "", "", "", "", 
  "", "", "", "", "", "", "", "", "", "", "", "", "", "", "", 53192., 
  212.865, "", "", "", 24654.385, "", "", 12.84, "", "", "", 2.3, 76.23, 
  0.779}, {"KNA", "North America", "Saint Kitts and Nevis", "2021-01-10", 
  34., 0., 0.143, "", "", 0., 639.194, 0., 2.686, "", "", 0., "", "", "", "", 
  "", "", "", "", "", "", "", "", "", "", "", "", "", "", "", "", "", "", "", 
  "", "", "", "", "", 53192., 212.865, "", "", "", 24654.385, "", "", 12.84, 
  "", "", "", 2.3, 76.23, 0.779}, {"KNA", "North America", 
  "Saint Kitts and Nevis", "2021-01-11", 34., 0., 0.143, "", "", 0., 639.194, 
  0., 2.686, "", "", 0., "", "", "", "", "", "", "", "", "", "", "", "", "", 
  "", "", "", "", "", "", "", "", "", "", "", "", "", "", "", 53192., 
  212.865, "", "", "", 24654.385, "", "", 12.84, "", "", "", 2.3, 76.23, 
  0.779}, {"KNA", "North America", "Saint Kitts and Nevis", "2021-01-12", 
  34., 0., 0.143, "", "", 0., 639.194, 0., 2.686, "", "", 0., "", "", "", "", 
  "", "", "", "", "", "", "", "", "", "", "", "", "", "", "", "", "", "", "", 
  "", "", "", "", "", 53192., 212.865, "", "", "", 24654.385, "", "", 12.84, 
  "", "", "", 2.3, 76.23, 0.779}, {"KNA", "North America", 
  "Saint Kitts and Nevis", "2021-01-13", 34., 0., 0.143, "", "", 0., 639.194, 
  0., 2.686, "", "", 0., "", "", "", "", "", "", "", "", "", "", "", "", "", 
  "", "", "", "", "", "", "", "", "", "", "", "", "", "", "", 53192., 
  212.865, "", "", "", 24654.385, "", "", 12.84, "", "", "", 2.3, 76.23, 
  0.779}, {"KNA", "North America", "Saint Kitts and Nevis", "2021-01-14", 
  34., 0., 0.143, "", "", 0., 639.194, 0., 2.686, "", "", 0., "", "", "", "", 
  "", "", "", "", "", "", "", "", "", "", "", "", "", "", "", "", "", "", "", 
  "", "", "", "", "", 53192., 212.865, "", "", "", 24654.385, "", "", 12.84, 
  "", "", "", 2.3, 76.23, 0.779}, {"KNA", "North America", 
  "Saint Kitts and Nevis", "2021-01-15", 34., 0., 0., "", "", 0., 639.194, 
  0., 0., "", "", 0., "", "", "", "", "", "", "", "", "", "", "", "", "", "", 
  "", "", "", "", "", "", "", "", "", "", "", "", "", "", 53192., 212.865, 
  "", "", "", 24654.385, "", "", 12.84, "", "", "", 2.3, 76.23, 0.779}, 
 {"KNA", "North America", "Saint Kitts and Nevis", "2021-01-16", 34., 0., 0., 
  "", "", 0., 639.194, 0., 0., "", "", 0., "", "", "", "", "", "", "", "", 
  "", "", "", "", "", "", "", "", "", "", "", "", "", "", "", "", "", "", "", 
  "", 53192., 212.865, "", "", "", 24654.385, "", "", 12.84, "", "", "", 2.3, 
  76.23, 0.779}, {"KNA", "North America", "Saint Kitts and Nevis", 
  "2021-01-17", 34., 0., 0., "", "", 0., 639.194, 0., 0., "", "", 0., "", "", 
  "", "", "", "", "", "", "", "", "", "", "", "", "", "", "", "", "", "", "", 
  "", "", "", "", "", "", "", 53192., 212.865, "", "", "", 24654.385, "", "", 
  12.84, "", "", "", 2.3, 76.23, 0.779}, {"KNA", "North America", 
  "Saint Kitts and Nevis", "2021-01-18", 35., 1., 0.143, "", "", 0., 657.994, 
  18.8, 2.686, "", "", 0., "", "", "", "", "", "", "", "", "", "", "", "", 
  "", "", "", "", "", "", "", "", "", "", "", "", "", "", "", "", 53192., 
  212.865, "", "", "", 24654.385, "", "", 12.84, "", "", "", 2.3, 76.23, 
  0.779}, {"KNA", "North America", "Saint Kitts and Nevis", "2021-01-19", 
  35., 0., 0.143, "", "", 0., 657.994, 0., 2.686, "", "", 0., "", "", "", "", 
  "", "", "", "", "", "", "", "", "", "", "", "", "", "", "", "", "", "", "", 
  "", "", "", "", "", 53192., 212.865, "", "", "", 24654.385, "", "", 12.84, 
  "", "", "", 2.3, 76.23, 0.779}, {"KNA", "North America", 
  "Saint Kitts and Nevis", "2021-01-20", 35., 0., 0.143, "", "", 0., 657.994, 
  0., 2.686, "", "", 0., "", "", "", "", "", "", "", "", "", "", "", "", "", 
  "", "", "", "", "", "", "", "", "", "", "", "", "", "", "", 53192., 
  212.865, "", "", "", 24654.385, "", "", 12.84, "", "", "", 2.3, 76.23, 
  0.779}, {"KNA", "North America", "Saint Kitts and Nevis", "2021-01-21", 
  35., 0., 0.143, "", "", 0., 657.994, 0., 2.686, "", "", 0., "", "", "", "", 
  "", "", "", "", "", "", "", "", "", "", "", "", "", "", "", "", "", "", "", 
  "", "", "", "", "", 53192., 212.865, "", "", "", 24654.385, "", "", 12.84, 
  "", "", "", 2.3, 76.23, 0.779}, {"KNA", "North America", 
  "Saint Kitts and Nevis", "2021-01-22", 35., 0., 0.143, "", "", 0., 657.994, 
  0., 2.686, "", "", 0., "", "", "", "", "", "", "", "", "", "", "", "", "", 
  "", "", "", "", "", "", "", "", "", "", "", "", "", "", "", 53192., 
  212.865, "", "", "", 24654.385, "", "", 12.84, "", "", "", 2.3, 76.23, 
  0.779}, {"KNA", "North America", "Saint Kitts and Nevis", "2021-01-23", 
  35., 0., 0.143, "", "", 0., 657.994, 0., 2.686, "", "", 0., "", "", "", "", 
  "", "", "", "", "", "", "", "", "", "", "", "", "", "", "", "", "", "", "", 
  "", "", "", "", "", 53192., 212.865, "", "", "", 24654.385, "", "", 12.84, 
  "", "", "", 2.3, 76.23, 0.779}, {"KNA", "North America", 
  "Saint Kitts and Nevis", "2021-01-24", 35., 0., 0.143, "", "", 0., 657.994, 
  0., 2.686, "", "", 0., "", "", "", "", "", "", "", "", "", "", "", "", "", 
  "", "", "", "", "", "", "", "", "", "", "", "", "", "", "", 53192., 
  212.865, "", "", "", 24654.385, "", "", 12.84, "", "", "", 2.3, 76.23, 
  0.779}, {"KNA", "North America", "Saint Kitts and Nevis", "2021-01-25", 
  35., 0., 0., "", "", 0., 657.994, 0., 0., "", "", 0., "", "", "", "", "", 
  "", "", "", "", "", "", "", "", "", "", "", "", "", "", "", "", "", "", "", 
  "", "", "", "", 53192., 212.865, "", "", "", 24654.385, "", "", 12.84, "", 
  "", "", 2.3, 76.23, 0.779}, {"KNA", "North America", 
  "Saint Kitts and Nevis", "2021-01-26", 37., 2., 0.286, "", "", 0., 695.593, 
  37.6, 5.371, "", "", 0., "", "", "", "", "", "", "", "", "", "", "", "", 
  "", "", "", "", "", "", "", "", "", "", "", "", "", "", "", "", 53192., 
  212.865, "", "", "", 24654.385, "", "", 12.84, "", "", "", 2.3, 76.23, 
  0.779}, {"KNA", "North America", "Saint Kitts and Nevis", "2021-01-27", 
  37., 0., 0.286, "", "", 0., 695.593, 0., 5.371, "", "", 0., "", "", "", "", 
  "", "", "", "", "", "", "", "", "", "", "", "", "", "", "", "", "", "", "", 
  "", "", "", "", "", 53192., 212.865, "", "", "", 24654.385, "", "", 12.84, 
  "", "", "", 2.3, 76.23, 0.779}, {"KNA", "North America", 
  "Saint Kitts and Nevis", "2021-01-28", 37., 0., 0.286, "", "", 0., 695.593, 
  0., 5.371, "", "", 0., "", "", "", "", "", "", "", "", "", "", "", "", "", 
  "", "", "", "", "", "", "", "", "", "", "", "", "", "", "", 53192., 
  212.865, "", "", "", 24654.385, "", "", 12.84, "", "", "", 2.3, 76.23, 
  0.779}, {"KNA", "North America", "Saint Kitts and Nevis", "2021-01-29", 
  37., 0., 0.286, "", "", 0., 695.593, 0., 5.371, "", "", 0., "", "", "", "", 
  "", "", "", "", "", "", "", "", "", "", "", "", "", "", "", "", "", "", "", 
  "", "", "", "", "", 53192., 212.865, "", "", "", 24654.385, "", "", 12.84, 
  "", "", "", 2.3, 76.23, 0.779}, {"KNA", "North America", 
  "Saint Kitts and Nevis", "2021-01-30", 37., 0., 0.286, "", "", 0., 695.593, 
  0., 5.371, "", "", 0., "", "", "", "", "", "", "", "", "", "", "", "", "", 
  "", "", "", "", "", "", "", "", "", "", "", "", "", "", "", 53192., 
  212.865, "", "", "", 24654.385, "", "", 12.84, "", "", "", 2.3, 76.23, 
  0.779}, {"KNA", "North America", "Saint Kitts and Nevis", "2021-01-31", 
  37., 0., 0.286, "", "", 0., 695.593, 0., 5.371, "", "", 0., "", "", "", "", 
  "", "", "", "", "", "", "", "", "", "", "", "", "", "", "", "", "", "", "", 
  "", "", "", "", "", 53192., 212.865, "", "", "", 24654.385, "", "", 12.84, 
  "", "", "", 2.3, 76.23, 0.779}, {"KNA", "North America", 
  "Saint Kitts and Nevis", "2021-02-01", 38., 1., 0.429, "", "", 0., 714.393, 
  18.8, 8.057, "", "", 0., "", "", "", "", "", "", "", "", "", "", "", "", 
  "", "", "", "", "", "", "", "", "", "", "", "", "", "", "", "", 53192., 
  212.865, "", "", "", 24654.385, "", "", 12.84, "", "", "", 2.3, 76.23, 
  0.779}, {"KNA", "North America", "Saint Kitts and Nevis", "2021-02-02", 
  39., 1., 0.286, "", "", 0., 733.193, 18.8, 5.371, "", "", 0., "", "", "", 
  "", "", "", "", "", "", "", "", "", "", "", "", "", "", "", "", "", "", "", 
  "", "", "", "", "", "", 53192., 212.865, "", "", "", 24654.385, "", "", 
  12.84, "", "", "", 2.3, 76.23, 0.779}, {"KNA", "North America", 
  "Saint Kitts and Nevis", "2021-02-03", 39., 0., 0.286, "", "", 0., 733.193, 
  0., 5.371, "", "", 0., "", "", "", "", "", "", "", "", "", "", "", "", "", 
  "", "", "", "", "", "", "", "", "", "", "", "", "", "", "", 53192., 
  212.865, "", "", "", 24654.385, "", "", 12.84, "", "", "", 2.3, 76.23, 
  0.779}, {"KNA", "North America", "Saint Kitts and Nevis", "2021-02-04", 
  39., 0., 0.286, "", "", 0., 733.193, 0., 5.371, "", "", 0., "", "", "", "", 
  "", "", "", "", "", "", "", "", "", "", "", "", "", "", "", "", "", "", "", 
  "", "", "", "", "", 53192., 212.865, "", "", "", 24654.385, "", "", 12.84, 
  "", "", "", 2.3, 76.23, 0.779}, {"KNA", "North America", 
  "Saint Kitts and Nevis", "2021-02-05", 40., 1., 0.429, "", "", 0., 751.993, 
  18.8, 8.057, "", "", 0., "", "", "", "", "", "", "", "", "", "", "", "", 
  "", "", "", "", "", "", "", "", "", "", "", "", "", "", "", "", 53192., 
  212.865, "", "", "", 24654.385, "", "", 12.84, "", "", "", 2.3, 76.23, 
  0.779}, {"KNA", "North America", "Saint Kitts and Nevis", "2021-02-06", 
  40., 0., 0.429, "", "", 0., 751.993, 0., 8.057, "", "", 0., "", "", "", "", 
  "", "", "", "", "", "", "", "", "", "", "", "", "", "", "", "", "", "", "", 
  "", "", "", "", "", 53192., 212.865, "", "", "", 24654.385, "", "", 12.84, 
  "", "", "", 2.3, 76.23, 0.779}, {"KNA", "North America", 
  "Saint Kitts and Nevis", "2021-02-07", 40., 0., 0.429, "", "", 0., 751.993, 
  0., 8.057, "", "", 0., "", "", "", "", "", "", "", "", "", "", "", "", "", 
  "", "", "", "", "", "", "", "", "", "", "", "", "", "", "", 53192., 
  212.865, "", "", "", 24654.385, "", "", 12.84, "", "", "", 2.3, 76.23, 
  0.779}, {"KNA", "North America", "Saint Kitts and Nevis", "2021-02-08", 
  40., 0., 0.286, "", "", 0., 751.993, 0., 5.371, "", "", 0., "", "", "", "", 
  "", "", "", "", "", "", "", "", "", "", "", "", "", "", "", "", "", "", "", 
  "", "", "", "", "", 53192., 212.865, "", "", "", 24654.385, "", "", 12.84, 
  "", "", "", 2.3, 76.23, 0.779}, {"KNA", "North America", 
  "Saint Kitts and Nevis", "2021-02-09", 40., 0., 0.143, "", "", 0., 751.993, 
  0., 2.686, "", "", 0., "", "", "", "", "", "", "", "", "", "", "", "", "", 
  "", "", "", "", "", "", "", "", "", "", "", "", "", "", "", 53192., 
  212.865, "", "", "", 24654.385, "", "", 12.84, "", "", "", 2.3, 76.23, 
  0.779}, {"KNA", "North America", "Saint Kitts and Nevis", "2021-02-10", 
  40., 0., 0.143, "", "", 0., 751.993, 0., 2.686, "", "", 0., "", "", "", "", 
  "", "", "", "", "", "", "", "", "", "", "", "", "", "", "", "", "", "", "", 
  "", "", "", "", "", 53192., 212.865, "", "", "", 24654.385, "", "", 12.84, 
  "", "", "", 2.3, 76.23, 0.779}, {"KNA", "North America", 
  "Saint Kitts and Nevis", "2021-02-11", 40., 0., 0.143, "", "", 0., 751.993, 
  0., 2.686, "", "", 0., "", "", "", "", "", "", "", "", "", "", "", "", "", 
  "", "", "", "", "", "", "", "", "", "", "", "", "", "", "", 53192., 
  212.865, "", "", "", 24654.385, "", "", 12.84, "", "", "", 2.3, 76.23, 
  0.779}, {"KNA", "North America", "Saint Kitts and Nevis", "2021-02-12", 
  40., 0., 0., "", "", 0., 751.993, 0., 0., "", "", 0., "", "", "", "", "", 
  "", "", "", "", "", "", "", "", "", "", "", "", "", "", "", "", "", "", "", 
  "", "", "", "", 53192., 212.865, "", "", "", 24654.385, "", "", 12.84, "", 
  "", "", 2.3, 76.23, 0.779}, {"KNA", "North America", 
  "Saint Kitts and Nevis", "2021-02-13", 40., 0., 0., "", "", 0., 751.993, 
  0., 0., "", "", 0., "", "", "", "", "", "", "", "", "", "", "", "", "", "", 
  "", "", "", "", "", "", "", "", "", "", "", "", "", "", 53192., 212.865, 
  "", "", "", 24654.385, "", "", 12.84, "", "", "", 2.3, 76.23, 0.779}, 
 {"KNA", "North America", "Saint Kitts and Nevis", "2021-02-14", 41., 1., 
  0.143, "", "", 0., 770.793, 18.8, 2.686, "", "", 0., "", "", "", "", "", 
  "", "", "", "", "", "", "", "", "", "", "", "", "", "", "", "", "", "", "", 
  "", "", "", "", 53192., 212.865, "", "", "", 24654.385, "", "", 12.84, "", 
  "", "", 2.3, 76.23, 0.779}, {"KNA", "North America", 
  "Saint Kitts and Nevis", "2021-02-15", 41., 0., 0.143, "", "", 0., 770.793, 
  0., 2.686, "", "", 0., "", "", "", "", "", "", "", "", "", "", "", "", "", 
  "", "", "", "", "", "", "", "", "", "", "", "", "", "", "", 53192., 
  212.865, "", "", "", 24654.385, "", "", 12.84, "", "", "", 2.3, 76.23, 
  0.779}, {"KNA", "North America", "Saint Kitts and Nevis", "2021-02-16", 
  41., 0., 0.143, "", "", 0., 770.793, 0., 2.686, "", "", 0., "", "", "", "", 
  "", "", "", "", "", "", "", "", "", "", "", "", "", "", "", "", "", "", "", 
  "", "", "", "", "", 53192., 212.865, "", "", "", 24654.385, "", "", 12.84, 
  "", "", "", 2.3, 76.23, 0.779}, {"KNA", "North America", 
  "Saint Kitts and Nevis", "2021-02-17", 41., 0., 0.143, "", "", 0., 770.793, 
  0., 2.686, "", "", 0., "", "", "", "", "", "", "", "", "", "", "", "", "", 
  "", "", "", "", "", "", "", "", "", "", "", "", "", "", "", 53192., 
  212.865, "", "", "", 24654.385, "", "", 12.84, "", "", "", 2.3, 76.23, 
  0.779}, {"KNA", "North America", "Saint Kitts and Nevis", "2021-02-18", 
  41., 0., 0.143, "", "", 0., 770.793, 0., 2.686, "", "", 0., "", "", "", "", 
  "", "", "", "", "", "", "", "", "", "", "", "", "", "", "", "", "", "", "", 
  "", "", "", "", "", 53192., 212.865, "", "", "", 24654.385, "", "", 12.84, 
  "", "", "", 2.3, 76.23, 0.779}, {"KNA", "North America", 
  "Saint Kitts and Nevis", "2021-02-19", 41., 0., 0.143, "", "", 0., 770.793, 
  0., 2.686, "", "", 0., "", "", "", "", "", "", "", "", "", "", "", "", "", 
  "", "", "", "", "", "", "", "", "", "", "", "", "", "", "", 53192., 
  212.865, "", "", "", 24654.385, "", "", 12.84, "", "", "", 2.3, 76.23, 
  0.779}, {"KNA", "North America", "Saint Kitts and Nevis", "2021-02-20", 
  41., 0., 0.143, "", "", 0., 770.793, 0., 2.686, "", "", 0., "", "", "", "", 
  "", "", "", "", "", "", "", "", "", "", "", "", "", "", "", "", "", "", "", 
  "", "", "", "", "", 53192., 212.865, "", "", "", 24654.385, "", "", 12.84, 
  "", "", "", 2.3, 76.23, 0.779}, {"KNA", "North America", 
  "Saint Kitts and Nevis", "2021-02-21", 41., 0., 0., "", "", 0., 770.793, 
  0., 0., "", "", 0., "", "", "", "", "", "", "", "", "", "", "", "", "", "", 
  "", "", "", "", "", "", "", "", "", "", "", "", "", "", 53192., 212.865, 
  "", "", "", 24654.385, "", "", 12.84, "", "", "", 2.3, 76.23, 0.779}, 
 {"KNA", "North America", "Saint Kitts and Nevis", "2021-02-22", 41., 0., 0., 
  "", "", 0., 770.793, 0., 0., "", "", 0., "", "", "", "", "", "", "", "", 
  "", "", "", "", "", "", "", "", "", "", 0., 0., "", "", "", 0., 0., "", "", 
  "", 53192., 212.865, "", "", "", 24654.385, "", "", 12.84, "", "", "", 2.3, 
  76.23, 0.779}, {"KNA", "North America", "Saint Kitts and Nevis", 
  "2021-02-23", 41., 0., 0., "", "", 0., 770.793, 0., 0., "", "", 0., "", "", 
  "", "", "", "", "", "", "", "", "", "", "", "", "", "", "", "", "", "", "", 
  "", 314., "", "", "", 5903., "", 53192., 212.865, "", "", "", 24654.385, 
  "", "", 12.84, "", "", "", 2.3, 76.23, 0.779}, 
 {"KNA", "North America", "Saint Kitts and Nevis", "2021-02-24", 41., 0., 0., 
  "", "", 0., 770.793, 0., 0., "", "", 0., "", "", "", "", "", "", "", "", 
  "", "", "", "", "", "", "", "", "", "", "", "", "", "", 314., "", "", "", 
  5903., "", 53192., 212.865, "", "", "", 24654.385, "", "", 12.84, "", "", 
  "", 2.3, 76.23, 0.779}, {"KNA", "North America", "Saint Kitts and Nevis", 
  "2021-02-25", 41., 0., 0., "", "", 0., 770.793, 0., 0., "", "", 0., "", "", 
  "", "", "", "", "", "", "", "", "", "", "", "", "", "", "", "", "", "", "", 
  "", 314., "", "", "", 5903., "", 53192., 212.865, "", "", "", 24654.385, 
  "", "", 12.84, "", "", "", 2.3, 76.23, 0.779}, 
 {"KNA", "North America", "Saint Kitts and Nevis", "2021-02-26", 41., 0., 0., 
  "", "", 0., 770.793, 0., 0., "", "", 0., "", "", "", "", "", "", "", "", 
  "", "", "", "", "", "", "", "", "", "", "", "", "", "", 314., "", "", "", 
  5903., "", 53192., 212.865, "", "", "", 24654.385, "", "", 12.84, "", "", 
  "", 2.3, 76.23, 0.779}, {"KNA", "North America", "Saint Kitts and Nevis", 
  "2021-02-27", 41., 0., 0., "", "", 0., 770.793, 0., 0., "", "", 0., "", "", 
  "", "", "", "", "", "", "", "", "", "", "", "", "", "", "", "", "", "", "", 
  "", 314., "", "", "", 5903., "", 53192., 212.865, "", "", "", 24654.385, 
  "", "", 12.84, "", "", "", 2.3, 76.23, 0.779}, 
 {"KNA", "North America", "Saint Kitts and Nevis", "2021-02-28", 41., 0., 0., 
  "", "", 0., 770.793, 0., 0., "", "", 0., "", "", "", "", "", "", "", "", 
  "", "", "", "", "", "", "", "", "", "", "", "", "", "", 314., "", "", "", 
  5903., "", 53192., 212.865, "", "", "", 24654.385, "", "", 12.84, "", "", 
  "", 2.3, 76.23, 0.779}, {"KNA", "North America", "Saint Kitts and Nevis", 
  "2021-03-01", 41., 0., 0., "", "", 0., 770.793, 0., 0., "", "", 0., "", "", 
  "", "", "", "", "", "", "", "", "", "", "", "", "", "", "", "", "", "", "", 
  "", 314., "", "", "", 5903., "", 53192., 212.865, "", "", "", 24654.385, 
  "", "", 12.84, "", "", "", 2.3, 76.23, 0.779}, 
 {"KNA", "North America", "Saint Kitts and Nevis", "2021-03-02", 41., 0., 0., 
  "", "", 0., 770.793, 0., 0., "", "", 0., "", "", "", "", "", "", "", "", 
  "", "", "", "", "", "", "", "", "", "", "", "", "", "", 314., "", "", "", 
  5903., "", 53192., 212.865, "", "", "", 24654.385, "", "", 12.84, "", "", 
  "", 2.3, 76.23, 0.779}, {"KNA", "North America", "Saint Kitts and Nevis", 
  "2021-03-03", 41., 0., 0., "", "", 0., 770.793, 0., 0., "", "", 0., "", "", 
  "", "", "", "", "", "", "", "", "", "", "", "", "", "", "", "", "", "", "", 
  "", 314., "", "", "", 5903., "", 53192., 212.865, "", "", "", 24654.385, 
  "", "", 12.84, "", "", "", 2.3, 76.23, 0.779}, 
 {"KNA", "North America", "Saint Kitts and Nevis", "2021-03-04", 41., 0., 0., 
  "", "", 0., 770.793, 0., 0., "", "", 0., "", "", "", "", "", "", "", "", 
  "", "", "", "", "", "", "", "", "", "", "", "", "", "", 314., "", "", "", 
  5903., "", 53192., 212.865, "", "", "", 24654.385, "", "", 12.84, "", "", 
  "", 2.3, 76.23, 0.779}, {"KNA", "North America", "Saint Kitts and Nevis", 
  "2021-03-05", 41., 0., 0., "", "", 0., 770.793, 0., 0., "", "", 0., "", "", 
  "", "", "", "", "", "", "", "", "", "", "", "", "", "", "", "", "", "", "", 
  "", 314., "", "", "", 5903., "", 53192., 212.865, "", "", "", 24654.385, 
  "", "", 12.84, "", "", "", 2.3, 76.23, 0.779}, 
 {"KNA", "North America", "Saint Kitts and Nevis", "2021-03-06", 41., 0., 0., 
  "", "", 0., 770.793, 0., 0., "", "", 0., "", "", "", "", "", "", "", "", 
  "", "", "", "", "", "", "", "", "", "", "", "", "", "", 314., "", "", "", 
  5903., "", 53192., 212.865, "", "", "", 24654.385, "", "", 12.84, "", "", 
  "", 2.3, 76.23, 0.779}, {"KNA", "North America", "Saint Kitts and Nevis", 
  "2021-03-07", 41., 0., 0., "", "", 0., 770.793, 0., 0., "", "", 0., "", "", 
  "", "", "", "", "", "", "", "", "", "", "", "", "", "", "", "", "", "", "", 
  "", 314., "", "", "", 5903., "", 53192., 212.865, "", "", "", 24654.385, 
  "", "", 12.84, "", "", "", 2.3, 76.23, 0.779}, 
 {"KNA", "North America", "Saint Kitts and Nevis", "2021-03-08", 41., 0., 0., 
  "", "", 0., 770.793, 0., 0., "", "", 0., "", "", "", "", "", "", "", "", 
  "", "", "", "", "", "", "", "", "", "", "", "", "", "", 314., "", "", "", 
  5903., "", 53192., 212.865, "", "", "", 24654.385, "", "", 12.84, "", "", 
  "", 2.3, 76.23, 0.779}, {"KNA", "North America", "Saint Kitts and Nevis", 
  "2021-03-09", 41., 0., 0., "", "", 0., 770.793, 0., 0., "", "", 0., "", "", 
  "", "", "", "", "", "", "", "", "", "", "", "", "", "", "", "", "", "", "", 
  "", 314., "", "", "", 5903., "", 53192., 212.865, "", "", "", 24654.385, 
  "", "", 12.84, "", "", "", 2.3, 76.23, 0.779}, 
 {"KNA", "North America", "Saint Kitts and Nevis", "2021-03-10", 41., 0., 0., 
  "", "", 0., 770.793, 0., 0., "", "", 0., "", "", "", "", "", "", "", "", 
  "", "", "", "", "", "", "", "", "", "", "", "", "", "", 314., "", "", "", 
  5903., "", 53192., 212.865, "", "", "", 24654.385, "", "", 12.84, "", "", 
  "", 2.3, 76.23, 0.779}, {"KNA", "North America", "Saint Kitts and Nevis", 
  "2021-03-11", 42., 1., 0.143, "", "", 0., 789.592, 18.8, 2.686, "", "", 0., 
  "", "", "", "", "", "", "", "", "", "", "", "", "", "", "", "", "", "", "", 
  "", "", "", 314., "", "", "", 5903., "", 53192., 212.865, "", "", "", 
  24654.385, "", "", 12.84, "", "", "", 2.3, 76.23, 0.779}, 
 {"KNA", "North America", "Saint Kitts and Nevis", "2021-03-12", 42., 0., 
  0.143, "", "", 0., 789.592, 0., 2.686, "", "", 0., "", "", "", "", "", "", 
  "", "", "", "", "", "", "", "", "", "", "", "", "", "", "", "", 314., "", 
  "", "", 5903., "", 53192., 212.865, "", "", "", 24654.385, "", "", 12.84, 
  "", "", "", 2.3, 76.23, 0.779}, {"KNA", "North America", 
  "Saint Kitts and Nevis", "2021-03-13", 43., 1., 0.286, "", "", 0., 808.392, 
  18.8, 5.371, "", "", 0., "", "", "", "", "", "", "", "", "", "", "", "", 
  "", "", "", "", "", "", "", "", "", "", 314., "", "", "", 5903., "", 
  53192., 212.865, "", "", "", 24654.385, "", "", 12.84, "", "", "", 2.3, 
  76.23, 0.779}, {"KNA", "North America", "Saint Kitts and Nevis", 
  "2021-03-14", 43., 0., 0.286, "", "", 0., 808.392, 0., 5.371, "", "", 0., 
  "", "", "", "", "", "", "", "", "", "", "", "", "", "", "", "", "", "", "", 
  "", "", "", 314., "", "", "", 5903., "", 53192., 212.865, "", "", "", 
  24654.385, "", "", 12.84, "", "", "", 2.3, 76.23, 0.779}, 
 {"KNA", "North America", "Saint Kitts and Nevis", "2021-03-15", 43., 0., 
  0.286, "", "", 0., 808.392, 0., 5.371, "", "", 0., "", "", "", "", "", "", 
  "", "", "", "", "", "", "", "", "", "", "", "", "", "", "", "", 314., "", 
  "", "", 5903., "", 53192., 212.865, "", "", "", 24654.385, "", "", 12.84, 
  "", "", "", 2.3, 76.23, 0.779}, {"KNA", "North America", 
  "Saint Kitts and Nevis", "2021-03-16", 43., 0., 0.286, "", "", 0., 808.392, 
  0., 5.371, "", "", 0., "", "", "", "", "", "", "", "", "", "", "", "", "", 
  "", "", "", "", "", 6903., 6903., "", "", 314., 12.98, 12.98, "", 5903., 
  "", 53192., 212.865, "", "", "", 24654.385, "", "", 12.84, "", "", "", 2.3, 
  76.23, 0.779}, {"KNA", "North America", "Saint Kitts and Nevis", 
  "2021-03-17", 43., 0., 0.286, "", "", 0., 808.392, 0., 5.371, "", "", 0., 
  "", "", "", "", "", "", "", "", "", "", "", "", "", "", "", "", "", "", "", 
  "", "", "", 301., "", "", "", 5659., "", 53192., 212.865, "", "", "", 
  24654.385, "", "", 12.84, "", "", "", 2.3, 76.23, 0.779}, 
 {"KNA", "North America", "Saint Kitts and Nevis", "2021-03-18", 44., 1., 
  0.286, "", "", 0., 827.192, 18.8, 5.371, "", "", 0., "", "", "", "", "", 
  "", "", "", "", "", "", "", "", "", "", "", "", "", "", "", "", "", 289., 
  "", "", "", 5433., "", 53192., 212.865, "", "", "", 24654.385, "", "", 
  12.84, "", "", "", 2.3, 76.23, 0.779}, {"KNA", "North America", 
  "Saint Kitts and Nevis", "2021-03-19", 44., 0., 0.286, "", "", 0., 827.192, 
  0., 5.371, "", "", 0., "", "", "", "", "", "", "", "", "", "", "", "", "", 
  "", "", "", "", "", 7580., 7580., "", "", 276., 14.25, 14.25, "", 5189., 
  "", 53192., 212.865, "", "", "", 24654.385, "", "", 12.84, "", "", "", 2.3, 
  76.23, 0.779}, {"KNA", "North America", "Saint Kitts and Nevis", 
  "2021-03-20", 44., 0., 0.143, "", "", 0., 827.192, 0., 2.686, "", "", 0., 
  "", "", "", "", "", "", "", "", "", "", "", "", "", "", "", "", "", "", "", 
  "", "", "", 249., "", "", "", 4681., "", 53192., 212.865, "", "", "", 
  24654.385, "", "", 12.84, "", "", "", 2.3, 76.23, 0.779}, 
 {"KNA", "North America", "Saint Kitts and Nevis", "2021-03-21", 44., 0., 
  0.143, "", "", 0., 827.192, 0., 2.686, "", "", 0., "", "", "", "", "", "", 
  "", "", "", "", "", "", "", "", "", "", "", "", "", "", "", "", 222., "", 
  "", "", 4174., "", 53192., 212.865, "", "", "", 24654.385, "", "", 12.84, 
  "", "", "", 2.3, 76.23, 0.779}, {"KNA", "North America", 
  "Saint Kitts and Nevis", "2021-03-22", 44., 0., 0.143, "", "", 0., 827.192, 
  0., 2.686, "", "", 0., "", "", "", "", "", "", "", "", "", "", "", "", "", 
  "", "", "", "", "", "", "", "", "", 195., "", "", "", 3666., "", 53192., 
  212.865, "", "", "", 24654.385, "", "", 12.84, "", "", "", 2.3, 76.23, 
  0.779}, {"KNA", "North America", "Saint Kitts and Nevis", "2021-03-23", 
  44., 0., 0.143, "", "", 0., 827.192, 0., 2.686, "", "", 0., "", "", "", "", 
  "", "", "", "", "", "", "", "", "", "", "", "", "", "", "", "", "", "", 
  168., "", "", "", 3158., "", 53192., 212.865, "", "", "", 24654.385, "", 
  "", 12.84, "", "", "", 2.3, 76.23, 0.779}, {"KNA", "North America", 
  "Saint Kitts and Nevis", "2021-03-24", 44., 0., 0.143, "", "", 0., 827.192, 
  0., 2.686, "", "", 0., "", "", "", "", "", "", "", "", "", "", "", "", "", 
  "", "", "", "", "", "", "", "", "", 153., "", "", "", 2876., "", 53192., 
  212.865, "", "", "", 24654.385, "", "", 12.84, "", "", "", 2.3, 76.23, 
  0.779}, {"KNA", "North America", "Saint Kitts and Nevis", "2021-03-25", 
  44., 0., 0., "", "", 0., 827.192, 0., 0., "", "", 0., "", "", "", "", "", 
  "", "", "", "", "", "", "", "", "", "", "", "", "", "", "", "", "", 139., 
  "", "", "", 2613., "", 53192., 212.865, "", "", "", 24654.385, "", "", 
  12.84, "", "", "", 2.3, 76.23, 0.779}, {"KNA", "North America", 
  "Saint Kitts and Nevis", "2021-03-26", 44., 0., 0., "", "", 0., 827.192, 
  0., 0., "", "", 0., "", "", "", "", "", "", "", "", "", "", "", "", "", "", 
  "", "", "", "", "", "", "", "", 124., "", "", "", 2331., "", 53192., 
  212.865, "", "", "", 24654.385, "", "", 12.84, "", "", "", 2.3, 76.23, 
  0.779}, {"KNA", "North America", "Saint Kitts and Nevis", "2021-03-27", 
  44., 0., 0., "", "", 0., 827.192, 0., 0., "", "", 0., "", "", "", "", "", 
  "", "", "", "", "", "", "", "", "", "", "", "", "", 8573., 8573., "", "", 
  124., 16.12, 16.12, "", 2331., "", 53192., 212.865, "", "", "", 24654.385, 
  "", "", 12.84, "", "", "", 2.3, 76.23, 0.779}, 
 {"KNA", "North America", "Saint Kitts and Nevis", "2021-03-28", 44., 0., 0., 
  "", "", 0., 827.192, 0., 0., "", "", 0., "", "", "", "", "", "", "", "", 
  "", "", "", "", "", "", "", "", "", "", "", "", "", "", 126., "", "", "", 
  2369., "", 53192., 212.865, "", "", "", 24654.385, "", "", 12.84, "", "", 
  "", 2.3, 76.23, 0.779}, {"KNA", "North America", "Saint Kitts and Nevis", 
  "2021-03-29", 44., 0., 0., "", "", 0., 827.192, 0., 0., "", "", 0., "", "", 
  "", "", "", "", "", "", "", "", "", "", "", "", "", "", "", "", "", "", "", 
  "", 127., "", "", "", 2388., "", 53192., 212.865, "", "", "", 24654.385, 
  "", "", 12.84, "", "", "", 2.3, 76.23, 0.779}, 
 {"KNA", "North America", "Saint Kitts and Nevis", "2021-03-30", 44., 0., 0., 
  "", "", 0., 827.192, 0., 0., "", "", 0., "", "", "", "", "", "", "", "", 
  "", "", "", "", "", "", "", "", "", "", "", "", "", "", 129., "", "", "", 
  2425., "", 53192., 212.865, "", "", "", 24654.385, "", "", 12.84, "", "", 
  "", 2.3, 76.23, 0.779}, {"KNA", "North America", "Saint Kitts and Nevis", 
  "2021-03-31", 44., 0., 0., "", "", 0., 827.192, 0., 0., "", "", 0., "", "", 
  "", "", "", "", "", "", "", "", "", "", "", "", "", "", "", "", "", "", "", 
  "", 130., "", "", "", 2444., "", 53192., 212.865, "", "", "", 24654.385, 
  "", "", 12.84, "", "", "", 2.3, 76.23, 0.779}, 
 {"KNA", "North America", "Saint Kitts and Nevis", "2021-04-01", 44., 0., 0., 
  "", "", 0., 827.192, 0., 0., "", "", 0., "", "", "", "", "", "", "", "", 
  "", "", "", "", "", "", "", "", "", "", "", "", "", "", 132., "", "", "", 
  2482., "", 53192., 212.865, "", "", "", 24654.385, "", "", 12.84, "", "", 
  "", 2.3, 76.23, 0.779}, {"KNA", "North America", "Saint Kitts and Nevis", 
  "2021-04-02", 44., 0., 0., "", "", 0., 827.192, 0., 0., "", "", 0., "", "", 
  "", "", "", "", "", "", "", "", "", "", "", "", "", "", "", "", "", "", "", 
  "", 133., "", "", "", 2500., "", 53192., 212.865, "", "", "", 24654.385, 
  "", "", 12.84, "", "", "", 2.3, 76.23, 0.779}, 
 {"KNA", "North America", "Saint Kitts and Nevis", "2021-04-03", 44., 0., 0., 
  "", "", 0., 827.192, 0., 0., "", "", 0., "", "", "", "", "", "", "", "", 
  "", "", "", "", "", "", "", "", "", "", "", "", "", "", 134., "", "", "", 
  2519., "", 53192., 212.865, "", "", "", 24654.385, "", "", 12.84, "", "", 
  "", 2.3, 76.23, 0.779}, {"KNA", "North America", "Saint Kitts and Nevis", 
  "2021-04-04", 44., 0., 0., "", "", 0., 827.192, 0., 0., "", "", 0., "", "", 
  "", "", "", "", "", "", "", "", "", "", "", "", "", "", "", "", "", "", "", 
  "", 134., "", "", "", 2519., "", 53192., 212.865, "", "", "", 24654.385, 
  "", "", 12.84, "", "", "", 2.3, 76.23, 0.779}, 
 {"KNA", "North America", "Saint Kitts and Nevis", "2021-04-05", 44., 0., 0., 
  "", "", 0., 827.192, 0., 0., "", "", 0., "", "", "", "", "", "", "", "", 
  "", "", "", "", "", "", "", "", "", "", "", "", "", "", 134., "", "", "", 
  2519., "", 53192., 212.865, "", "", "", 24654.385, "", "", 12.84, "", "", 
  "", 2.3, 76.23, 0.779}, {"KNA", "North America", "Saint Kitts and Nevis", 
  "2021-04-06", 44., 0., 0., "", "", 0., 827.192, 0., 0., "", "", 0., "", "", 
  "", "", "", "", "", "", "", "", "", "", "", "", "", "", "", "", "", "", "", 
  "", 134., "", "", "", 2519., "", 53192., 212.865, "", "", "", 24654.385, 
  "", "", 12.84, "", "", "", 2.3, 76.23, 0.779}, 
 {"KNA", "North America", "Saint Kitts and Nevis", "2021-04-07", 44., 0., 0., 
  "", "", 0., 827.192, 0., 0., "", "", 0., "", "", "", "", "", "", "", "", 
  "", "", "", "", "", "", "", "", "", "", "", "", "", "", 134., "", "", "", 
  2519., "", 53192., 212.865, "", "", "", 24654.385, "", "", 12.84, "", "", 
  "", 2.3, 76.23, 0.779}, {"KNA", "North America", "Saint Kitts and Nevis", 
  "2021-04-08", 44., 0., 0., "", "", 0., 827.192, 0., 0., "", "", 0., "", "", 
  "", "", "", "", "", "", "", "", "", "", "", "", "", "", "", "", "", "", "", 
  "", 134., "", "", "", 2519., "", 53192., 212.865, "", "", "", 24654.385, 
  "", "", 12.84, "", "", "", 2.3, 76.23, 0.779}, 
 {"KNA", "North America", "Saint Kitts and Nevis", "2021-04-09", 44., 0., 0., 
  "", "", 0., 827.192, 0., 0., "", "", 0., "", "", "", "", "", "", "", "", 
  "", "", "", "", "", "", "", "", "", "", "", "", "", "", 134., "", "", "", 
  2519., "", 53192., 212.865, "", "", "", 24654.385, "", "", 12.84, "", "", 
  "", 2.3, 76.23, 0.779}, {"KNA", "North America", "Saint Kitts and Nevis", 
  "2021-04-10", 44., 0., 0., "", "", 0., 827.192, 0., 0., "", "", 0., "", "", 
  "", "", "", "", "", "", "", "", "", "", "", "", "", "", "", "", 10456., 
  10456., "", "", 134., 19.66, 19.66, "", 2519., "", 53192., 212.865, "", "", 
  "", 24654.385, "", "", 12.84, "", "", "", 2.3, 76.23, 0.779}, 
 {"KNA", "North America", "Saint Kitts and Nevis", "2021-04-11", 44., 0., 0., 
  "", "", 0., 827.192, 0., 0., "", "", 0., "", "", "", "", "", "", "", "", 
  "", "", "", "", "", "", "", "", "", "", "", "", "", "", 140., "", "", "", 
  2632., "", 53192., 212.865, "", "", "", 24654.385, "", "", 12.84, "", "", 
  "", 2.3, 76.23, 0.779}, {"KNA", "North America", "Saint Kitts and Nevis", 
  "2021-04-12", 44., 0., 0., "", "", 0., 827.192, 0., 0., "", "", 0., "", "", 
  "", "", "", "", "", "", "", "", "", "", "", "", "", "", "", "", "", "", "", 
  "", 146., "", "", "", 2745., "", 53192., 212.865, "", "", "", 24654.385, 
  "", "", 12.84, "", "", "", 2.3, 76.23, 0.779}, 
 {"KNA", "North America", "Saint Kitts and Nevis", "2021-04-13", 44., 0., 0., 
  "", "", 0., 827.192, 0., 0., "", "", 0., "", "", "", "", "", "", "", "", 
  "", "", "", "", "", "", "", "", "", "", "", "", "", "", 151., "", "", "", 
  2839., "", 53192., 212.865, "", "", "", 24654.385, "", "", 12.84, "", "", 
  "", 2.3, 76.23, 0.779}, {"KNA", "North America", "Saint Kitts and Nevis", 
  "2021-04-14", 44., 0., 0., "", "", 0., 827.192, 0., 0., "", "", 0., "", "", 
  "", "", "", "", "", "", "", "", "", "", "", "", "", "", "", "", 11152., 
  11152., "", "", 157., 20.97, 20.97, "", 2952., "", 53192., 212.865, "", "", 
  "", 24654.385, "", "", 12.84, "", "", "", 2.3, 76.23, 0.779}, 
 {"KNA", "North America", "Saint Kitts and Nevis", "2021-04-15", 44., 0., 0., 
  "", "", 0., 827.192, 0., 0., "", "", 0., "", "", "", "", "", "", "", "", 
  "", "", "", "", "", "", "", "", "", "", 11451., 11451., "", 299., 181., 
  21.53, 21.53, "", 3403., "", 53192., 212.865, "", "", "", 24654.385, "", 
  "", 12.84, "", "", "", 2.3, 76.23, 0.779}, {"KNA", "North America", 
  "Saint Kitts and Nevis", "2021-04-16", 44., 0., 0., "", "", 0., 827.192, 
  0., 0., "", "", 0., "", "", "", "", "", "", "", "", "", "", "", "", "", "", 
  "", "", "", "", "", "", "", "", 171., "", "", "", 3215., "", 53192., 
  212.865, "", "", "", 24654.385, "", "", 12.84, "", "", "", 2.3, 76.23, 
  0.779}, {"KNA", "North America", "Saint Kitts and Nevis", "2021-04-17", 
  44., 0., 0., "", "", 0., 827.192, 0., 0., "", "", 0., "", "", "", "", "", 
  "", "", "", "", "", "", "", "", "", "", "", "", "", "", "", "", "", 161., 
  "", "", "", 3027., "", 53192., 212.865, "", "", "", 24654.385, "", "", 
  12.84, "", "", "", 2.3, 76.23, 0.779}, {"KNA", "North America", 
  "Saint Kitts and Nevis", "2021-04-18", 44., 0., 0., "", "", 0., 827.192, 
  0., 0., "", "", 0., "", "", "", "", "", "", "", "", "", "", "", "", "", "", 
  "", "", "", "", "", "", "", "", 146., "", "", "", 2745., "", 53192., 
  212.865, "", "", "", 24654.385, "", "", 12.84, "", "", "", 2.3, 76.23, 
  0.779}, {"KNA", "North America", "Saint Kitts and Nevis", "2021-04-19", 
  44., 0., 0., "", "", 0., 827.192, 0., 0., "", "", 0., "", "", "", "", "", 
  "", "", "", "", "", "", "", "", "", "", "", "", "", "", "", "", "", 130., 
  "", "", "", 2444., "", 53192., 212.865, "", "", "", 24654.385, "", "", 
  12.84, "", "", "", 2.3, 76.23, 0.779}, {"KNA", "North America", 
  "Saint Kitts and Nevis", "2021-04-20", 44., 0., 0., "", "", 0., 827.192, 
  0., 0., "", "", 0., "", "", "", "", "", "", "", "", "", "", "", "", "", "", 
  "", "", "", "", "", "", "", "", 115., "", "", "", 2162., "", 53192., 
  212.865, "", "", "", 24654.385, "", "", 12.84, "", "", "", 2.3, 76.23, 
  0.779}, {"KNA", "North America", "Saint Kitts and Nevis", "2021-04-21", 
  44., 0., 0., "", "", 0., 827.192, 0., 0., "", "", 0., "", "", "", "", "", 
  "", "", "", "", "", "", "", "", "", "", "", "", "", 11848., 11848., "", "", 
  99., 22.27, 22.27, "", 1861., "", 53192., 212.865, "", "", "", 24654.385, 
  "", "", 12.84, "", "", "", 2.3, 76.23, 0.779}, 
 {"KNA", "North America", "Saint Kitts and Nevis", "2021-04-22", 44., 0., 0., 
  "", "", 0., 827.192, 0., 0., "", "", 0., "", "", "", "", "", "", "", "", 
  "", "", "", "", "", "", "", "", "", "", "", "", "", "", 70., "", "", "", 
  1316., "", 53192., 212.865, "", "", "", 24654.385, "", "", 12.84, "", "", 
  "", 2.3, 76.23, 0.779}, {"KNA", "North America", "Saint Kitts and Nevis", 
  "2021-04-23", 44., 0., 0., "", "", 0., 827.192, 0., 0., "", "", 0., "", "", 
  "", "", "", "", "", "", "", "", "", "", "", "", "", "", "", "", "", "", "", 
  "", 74., "", "", "", 1391., "", 53192., 212.865, "", "", "", 24654.385, "", 
  "", 12.84, "", "", "", 2.3, 76.23, 0.779}, {"KNA", "North America", 
  "Saint Kitts and Nevis", "2021-04-24", 44., 0., 0., "", "", 0., 827.192, 
  0., 0., "", "", 0., "", "", "", "", "", "", "", "", "", "", "", "", "", "", 
  "", "", "", "", "", "", "", "", 78., "", "", "", 1466., "", 53192., 
  212.865, "", "", "", 24654.385, "", "", 12.84, "", "", "", 2.3, 76.23, 
  0.779}, {"KNA", "North America", "Saint Kitts and Nevis", "2021-04-25", 
  44., 0., 0., "", "", 0., 827.192, 0., 0., "", "", 0., "", "", "", "", "", 
  "", "", "", "", "", "", "", "", "", "", "", "", "", "", "", "", "", 82., 
  "", "", "", 1542., "", 53192., 212.865, "", "", "", 24654.385, "", "", 
  12.84, "", "", "", 2.3, 76.23, 0.779}, {"KNA", "North America", 
  "Saint Kitts and Nevis", "2021-04-26", 44., 0., 0., "", "", 0., 827.192, 
  0., 0., "", "", 0., "", "", "", "", "", "", "", "", "", "", "", "", "", "", 
  "", "", "", "", "", "", "", "", 86., "", "", "", 1617., "", 53192., 
  212.865, "", "", "", 24654.385, "", "", 12.84, "", "", "", 2.3, 76.23, 
  0.779}, {"KNA", "North America", "Saint Kitts and Nevis", "2021-04-27", 
  44., 0., 0., "", "", 0., 827.192, 0., 0., "", "", 0., "", "", "", "", "", 
  "", "", "", "", "", "", "", "", "", "", "", "", "", "", "", "", "", 90., 
  "", "", "", 1692., "", 53192., 212.865, "", "", "", 24654.385, "", "", 
  12.84, "", "", "", 2.3, 76.23, 0.779}, {"KNA", "North America", 
  "Saint Kitts and Nevis", "2021-04-28", 44., 0., 0., "", "", 0., 827.192, 
  0., 0., "", "", 0., "", "", "", "", "", "", "", "", "", "", "", "", "", "", 
  "", "", "", "", "", "", "", "", 94., "", "", "", 1767., "", 53192., 
  212.865, "", "", "", 24654.385, "", "", 12.84, "", "", "", 2.3, 76.23, 
  0.779}, {"KNA", "North America", "Saint Kitts and Nevis", "2021-04-29", 
  44., 0., 0., "", "", 0., 827.192, 0., 0., "", "", 0., "", "", "", "", "", 
  "", "", "", "", "", "", "", "", "", "", "", "", "", "", "", "", "", 94., 
  "", "", "", 1767., "", 53192., 212.865, "", "", "", 24654.385, "", "", 
  12.84, "", "", "", 2.3, 76.23, 0.779}, {"KNA", "North America", 
  "Saint Kitts and Nevis", "2021-04-30", 44., 0., 0., "", "", 0., 827.192, 
  0., 0., "", "", 0., "", "", "", "", "", "", "", "", "", "", "", "", "", "", 
  "", "", "", "", "", "", "", "", 94., "", "", "", 1767., "", 53192., 
  212.865, "", "", "", 24654.385, "", "", 12.84, "", "", "", 2.3, 76.23, 
  0.779}, {"KNA", "North America", "Saint Kitts and Nevis", "2021-05-01", 
  45., 1., 0.143, "", "", 0., 845.992, 18.8, 2.686, "", "", 0., "", "", "", 
  "", "", "", "", "", "", "", "", "", "", "", "", "", "", "", "", "", "", "", 
  94., "", "", "", 1767., "", 53192., 212.865, "", "", "", 24654.385, "", "", 
  12.84, "", "", "", 2.3, 76.23, 0.779}, {"KNA", "North America", 
  "Saint Kitts and Nevis", "2021-05-02", 45., 0., 0.143, "", "", 0., 845.992, 
  0., 2.686, "", "", 0., "", "", "", "", "", "", "", "", "", "", "", "", "", 
  "", "", "", "", "", "", "", "", "", 94., "", "", "", 1767., "", 53192., 
  212.865, "", "", "", 24654.385, "", "", 12.84, "", "", "", 2.3, 76.23, 
  0.779}, {"KNA", "North America", "Saint Kitts and Nevis", "2021-05-03", 
  45., 0., 0.143, "", "", 0., 845.992, 0., 2.686, "", "", 0., "", "", "", "", 
  "", "", "", "", "", "", "", "", "", "", "", "", "", "", "", "", "", "", 
  94., "", "", "", 1767., "", 53192., 212.865, "", "", "", 24654.385, "", "", 
  12.84, "", "", "", 2.3, 76.23, 0.779}, {"KNA", "North America", 
  "Saint Kitts and Nevis", "2021-05-04", 45., 0., 0.143, "", "", 0., 845.992, 
  0., 2.686, "", "", 0., "", "", "", "", "", "", "", "", "", "", "", "", "", 
  "", "", "", "", "", 13070., 12943., 127., "", 94., 24.57, 24.33, 0.24, 
  1767., "", 53192., 212.865, "", "", "", 24654.385, "", "", 12.84, "", "", 
  "", 2.3, 76.23, 0.779}, {"KNA", "North America", "Saint Kitts and Nevis", 
  "2021-05-05", 45., 0., 0.143, "", "", 0., 845.992, 0., 2.686, "", "", 0., 
  "", "", "", "", "", "", "", "", "", "", "", "", "", "", "", "", "", "", "", 
  "", "", "", 125., "", "", "", 2350., "", 53192., 212.865, "", "", "", 
  24654.385, "", "", 12.84, "", "", "", 2.3, 76.23, 0.779}, 
 {"KNA", "North America", "Saint Kitts and Nevis", "2021-05-06", 45., 0., 
  0.143, "", "", 0., 845.992, 0., 2.686, "", "", 0., "", "", "", "", "", "", 
  "", "", "", "", "", "", "", "", "", "", "", "", "", "", "", "", 156., "", 
  "", "", 2933., "", 53192., 212.865, "", "", "", 24654.385, "", "", 12.84, 
  "", "", "", 2.3, 76.23, 0.779}, {"KNA", "North America", 
  "Saint Kitts and Nevis", "2021-05-07", 45., 0., 0.143, "", "", 0., 845.992, 
  0., 2.686, "", "", 0., "", "", "", "", "", "", "", "", "", "", "", "", "", 
  "", "", "", "", "", "", "", "", "", 187., "", "", "", 3516., "", 53192., 
  212.865, "", "", "", 24654.385, "", "", 12.84, "", "", "", 2.3, 76.23, 
  0.779}, {"KNA", "North America", "Saint Kitts and Nevis", "2021-05-08", 
  45., 0., 0., "", "", 0., 845.992, 0., 0., "", "", 0., "", "", "", "", "", 
  "", "", "", "", "", "", "", "", "", "", "", "", "", "", "", "", "", 219., 
  "", "", "", 4117., "", 53192., 212.865, "", "", "", 24654.385, "", "", 
  12.84, "", "", "", 2.3, 76.23, 0.779}, {"KNA", "North America", 
  "Saint Kitts and Nevis", "2021-05-09", 45., 0., 0., "", "", 0., 845.992, 
  0., 0., "", "", 0., "", "", "", "", "", "", "", "", "", "", "", "", "", "", 
  "", "", "", "", "", "", "", "", 250., "", "", "", 4700., "", 53192., 
  212.865, "", "", "", 24654.385, "", "", 12.84, "", "", "", 2.3, 76.23, 
  0.779}, {"KNA", "North America", "Saint Kitts and Nevis", "2021-05-10", 
  45., 0., 0., "", "", 0., 845.992, 0., 0., "", "", 0., "", "", "", "", "", 
  "", "", "", "", "", "", "", "", "", "", "", "", "", "", "", "", "", 281., 
  "", "", "", 5283., "", 53192., 212.865, "", "", "", 24654.385, "", "", 
  12.84, "", "", "", 2.3, 76.23, 0.779}, {"KNA", "North America", 
  "Saint Kitts and Nevis", "2021-05-11", 45., 0., 0., "", "", 0., 845.992, 
  0., 0., "", "", 0., "", "", "", "", "", "", "", "", "", "", "", "", "", "", 
  "", "", "", "", "", "", "", "", 312., "", "", "", 5866., "", 53192., 
  212.865, "", "", "", 24654.385, "", "", 12.84, "", "", "", 2.3, 76.23, 
  0.779}, {"KNA", "North America", "Saint Kitts and Nevis", "2021-05-12", 
  45., 0., 0., "", "", 0., 845.992, 0., 0., "", "", 0., "", "", "", "", "", 
  "", "", "", "", "", "", "", "", "", "", "", "", "", 15567., 13821., 1746., 
  "", 312., 29.27, 25.98, 3.28, 5866., "", 53192., 212.865, "", "", "", 
  24654.385, "", "", 12.84, "", "", "", 2.3, 76.23, 0.779}, 
 {"KNA", "North America", "Saint Kitts and Nevis", "2021-05-13", 45., 0., 0., 
  "", "", 0., 845.992, 0., 0., "", "", 0., "", "", "", "", "", "", "", "", 
  "", "", "", "", "", "", "", "", "", "", "", "", "", "", 342., "", "", "", 
  6430., "", 53192., 212.865, "", "", "", 24654.385, "", "", 12.84, "", "", 
  "", 2.3, 76.23, 0.779}, {"KNA", "North America", "Saint Kitts and Nevis", 
  "2021-05-14", 45., 0., 0., "", "", 0., 845.992, 0., 0., "", "", 0., "", "", 
  "", "", "", "", "", "", "", "", "", "", "", "", "", "", "", "", "", "", "", 
  "", 372., "", "", "", 6994., "", 53192., 212.865, "", "", "", 24654.385, 
  "", "", 12.84, "", "", "", 2.3, 76.23, 0.779}, 
 {"KNA", "North America", "Saint Kitts and Nevis", "2021-05-15", 45., 0., 0., 
  "", "", 0., 845.992, 0., 0., "", "", 0., "", "", "", "", "", "", "", "", 
  "", "", "", "", "", "", "", "", "", "", "", "", "", "", 402., "", "", "", 
  7558., "", 53192., 212.865, "", "", "", 24654.385, "", "", 12.84, "", "", 
  "", 2.3, 76.23, 0.779}, {"KNA", "North America", "Saint Kitts and Nevis", 
  "2021-05-16", 45., 0., 0., "", "", 0., 845.992, 0., 0., "", "", 0., "", "", 
  "", "", "", "", "", "", "", "", "", "", "", "", "", "", "", "", "", "", "", 
  "", 432., "", "", "", 8122., "", 53192., 212.865, "", "", "", 24654.385, 
  "", "", 12.84, "", "", "", 2.3, 76.23, 0.779}, 
 {"KNA", "North America", "Saint Kitts and Nevis", "2021-05-17", 45., 0., 0., 
  "", "", 0., 845.992, 0., 0., "", "", 0., "", "", "", "", "", "", "", "", 
  "", "", "", "", "", "", "", "", "", "", "", "", "", "", 462., "", "", "", 
  8686., "", 53192., 212.865, "", "", "", 24654.385, "", "", 12.84, "", "", 
  "", 2.3, 76.23, 0.779}, {"KNA", "North America", "Saint Kitts and Nevis", 
  "2021-05-18", 45., 0., 0., "", "", 0., 845.992, 0., 0., "", "", 0., "", "", 
  "", "", "", "", "", "", "", "", "", "", "", "", "", "", "", "", 18695., 
  14588., 4107., "", 491., 35.15, 27.43, 7.72, 9231., "", 53192., 212.865, 
  "", "", "", 24654.385, "", "", 12.84, "", "", "", 2.3, 76.23, 0.779}, 
 {"KNA", "North America", "Saint Kitts and Nevis", "2021-05-19", 45., 0., 0., 
  "", "", 0., 845.992, 0., 0., "", "", 0., "", "", "", "", "", "", "", "", 
  "", "", "", "", "", "", "", "", "", "", "", "", "", "", 546., "", "", "", 
  10265., "", 53192., 212.865, "", "", "", 24654.385, "", "", 12.84, "", "", 
  "", 2.3, 76.23, 0.779}, {"KNA", "North America", "Saint Kitts and Nevis", 
  "2021-05-20", 46., 1., 0.143, "", "", 0., 864.792, 18.8, 2.686, "", "", 0., 
  "", "", "", "", "", "", "", "", "", "", "", "", "", "", "", "", "", "", "", 
  "", "", "", 570., "", "", "", 10716., "", 53192., 212.865, "", "", "", 
  24654.385, "", "", 12.84, "", "", "", 2.3, 76.23, 0.779}, 
 {"KNA", "North America", "Saint Kitts and Nevis", "2021-05-21", 46., 0., 
  0.143, "", "", 0., 864.792, 0., 2.686, "", "", 0., "", "", "", "", "", "", 
  "", "", "", "", "", "", "", "", "", "", "", "", "", "", "", "", 594., "", 
  "", "", 11167., "", 53192., 212.865, "", "", "", 24654.385, "", "", 12.84, 
  "", "", "", 2.3, 76.23, 0.779}, {"KNA", "North America", 
  "Saint Kitts and Nevis", "2021-05-22", 46., 0., 0.143, "", "", 0., 864.792, 
  0., 2.686, "", "", 0., "", "", "", "", "", "", "", "", "", "", "", "", "", 
  "", "", "", "", "", 21459., 15619., 5840., "", 618., 40.34, 29.36, 10.98, 
  11618., "", 53192., 212.865, "", "", "", 24654.385, "", "", 12.84, "", "", 
  "", 2.3, 76.23, 0.779}, {"KNA", "North America", "Saint Kitts and Nevis", 
  "2021-05-23", 50., 4., 0.714, "", "", 0., 939.991, 75.199, 13.428, "", "", 
  0., "", "", "", "", "", "", "", "", "", "", "", "", "", "", "", "", "", "", 
  "", "", "", "", 655., "", "", "", 12314., "", 53192., 212.865, "", "", "", 
  24654.385, "", "", 12.84, "", "", "", 2.3, 76.23, 0.779}, 
 {"KNA", "North America", "Saint Kitts and Nevis", "2021-05-24", 60., 10., 
  2.143, "", "", 0., 1127.989, 187.998, 40.285, "", "", 0., "", "", "", "", 
  "", "", "", "", "", "", "", "", "", "", "", "", "", "", "", "", "", "", 
  692., "", "", "", 13009., "", 53192., 212.865, "", "", "", 24654.385, "", 
  "", 12.84, "", "", "", 2.3, 76.23, 0.779}, {"KNA", "North America", 
  "Saint Kitts and Nevis", "2021-05-25", 60., 0., 2.143, "", "", 0., 
  1127.989, 0., 40.285, "", "", 0., "", "", "", "", "", "", "", "", "", "", 
  "", "", "", "", "", "", "", "", "", "", "", "", 728., "", "", "", 13686., 
  "", 53192., 212.865, "", "", "", 24654.385, "", "", 12.84, "", "", "", 2.3, 
  76.23, 0.779}, {"KNA", "North America", "Saint Kitts and Nevis", 
  "2021-05-26", 60., 0., 2.143, "", "", 0., 1127.989, 0., 40.285, "", "", 0., 
  "", "", "", "", "", "", "", "", "", "", "", "", "", "", "", "", "", "", "", 
  "", "", "", 740., "", "", "", 13912., "", 53192., 212.865, "", "", "", 
  24654.385, "", "", 12.84, "", "", "", 2.3, 76.23, 0.779}, 
 {"KNA", "North America", "Saint Kitts and Nevis", "2021-05-27", 64., 4., 
  2.571, "", "", 0., 1203.188, 75.199, 48.342, "", "", 0., "", "", "", "", 
  "", "", "", "", "", "", "", "", "", "", "", "", "", "", 25347., 18425., 
  6922., "", 753., 47.65, 34.64, 13.01, 14156., "", 53192., 212.865, "", "", 
  "", 24654.385, "", "", 12.84, "", "", "", 2.3, 76.23, 0.779}, 
 {"KNA", "North America", "Saint Kitts and Nevis", "2021-05-28", 68., 4., 
  3.143, "", "", 0., 1278.388, 75.199, 59.085, "", "", 0., "", "", "", "", 
  "", "", "", "", "", "", "", "", "", "", "", "", "", "", "", "", "", "", 
  942., "", "", "", 17709., "", 53192., 212.865, "", "", "", 24654.385, "", 
  "", 12.84, "", "", "", 2.3, 76.23, 0.779}, {"KNA", "North America", 
  "Saint Kitts and Nevis", "2021-05-29", 68., 0., 3.143, "", "", 0., 
  1278.388, 0., 59.085, "", "", 0., "", "", "", "", "", "", "", "", "", "", 
  "", "", "", "", "", "", "", "", "", "", "", "", 1130., "", "", "", 21244., 
  "", 53192., 212.865, "", "", "", 24654.385, "", "", 12.84, "", "", "", 2.3, 
  76.23, 0.779}, {"KNA", "North America", "Saint Kitts and Nevis", 
  "2021-05-30", 68., 0., 2.571, "", "", 0., 1278.388, 0., 48.342, "", "", 0., 
  "", "", "", "", "", "", "", "", "", "", "", "", "", "", "", "", "", "", "", 
  "", "", "", 1307., "", "", "", 24571., "", 53192., 212.865, "", "", "", 
  24654.385, "", "", 12.84, "", "", "", 2.3, 76.23, 0.779}, 
 {"KNA", "North America", "Saint Kitts and Nevis", "2021-05-31", 68., 0., 
  1.143, "", "", 0., 1278.388, 0., 21.486, "", "", 0., "", "", "", "", "", 
  "", "", "", "", "", "", "", "", "", "", "", "", "", "", "", "", "", 1483., 
  "", "", "", 27880., "", 53192., 212.865, "", "", "", 24654.385, "", "", 
  12.84, "", "", "", 2.3, 76.23, 0.779}, {"KNA", "North America", 
  "Saint Kitts and Nevis", "2021-06-01", 73., 5., 1.857, "", "", 0., 
  1372.387, 93.999, 34.914, "", "", 0., "", "", "", "", "", "", "", "", "", 
  "", "", "", "", "", "", "", "", "", 35408., 27749., 7659., "", 1659., 
  66.57, 52.17, 14.4, 31189., "", 53192., 212.865, "", "", "", 24654.385, "", 
  "", 12.84, "", "", "", 2.3, 76.23, 0.779}, {"KNA", "North America", 
  "Saint Kitts and Nevis", "2021-06-02", 73., 0., 1.857, "", "", 0., 
  1372.387, 0., 34.914, "", "", 0., "", "", "", "", "", "", "", "", "", "", 
  "", "", "", "", "", "", "", "", "", "", "", "", 1648., "", "", "", 30982., 
  "", 53192., 212.865, "", "", "", 24654.385, "", "", 12.84, "", "", "", 2.3, 
  76.23, 0.779}, {"KNA", "North America", "Saint Kitts and Nevis", 
  "2021-06-03", 75., 2., 1.571, "", "", 0., 1409.986, 37.6, 29.543, "", "", 
  0., "", "", "", "", "", "", "", "", "", "", "", "", "", "", "", "", "", "", 
  "", "", "", "", 1636., "", "", "", 30757., "", 53192., 212.865, "", "", "", 
  24654.385, "", "", 12.84, "", "", "", 2.3, 76.23, 0.779}, 
 {"KNA", "North America", "Saint Kitts and Nevis", "2021-06-04", 78., 3., 
  1.429, "", "", 0., 1466.386, 56.399, 26.857, "", "", 0., "", "", "", "", 
  "", "", "", "", "", "", "", "", "", "", "", "", "", "", "", "", "", "", 
  1448., "", "", "", 27222., "", 53192., 212.865, "", "", "", 24654.385, "", 
  "", 12.84, "", "", "", 2.3, 76.23, 0.779}, {"KNA", "North America", 
  "Saint Kitts and Nevis", "2021-06-05", 83., 5., 2.143, "", "", 0., 
  1560.385, 93.999, 40.285, "", "", 0., "", "", "", "", "", "", "", "", "", 
  "", "", "", "", "", "", "", "", "", 38190., 29628., 8562., "", 1260., 71.8, 
  55.7, 16.1, 23688., "", 53192., 212.865, "", "", "", 24654.385, "", "", 
  12.84, "", "", "", 2.3, 76.23, 0.779}, {"KNA", "North America", 
  "Saint Kitts and Nevis", "2021-06-06", 83., 0., 2.143, "", "", 0., 
  1560.385, 0., 40.285, "", "", 0., "", "", "", "", "", "", "", "", "", "", 
  "", "", "", "", "", "", "", "", "", "", "", "", "", "", "", "", "", "", 
  53192., 212.865, "", "", "", 24654.385, "", "", 12.84, "", "", "", 2.3, 
  76.23, 0.779}, {"KNA", "North America", "Saint Kitts and Nevis", 
  "2021-06-07", 83., 0., 2.143, "", "", 0., 1560.385, 0., 40.285, "", "", 0., 
  "", "", "", "", "", "", "", "", "", "", "", "", "", "", "", "", "", "", "", 
  "", "", "", "", "", "", "", "", "", 53192., 212.865, "", "", "", 24654.385, 
  "", "", 12.84, "", "", "", 2.3, 76.23, 0.779}, 
 {"LCA", "North America", "Saint Lucia", "2020-03-14", 1., 1., "", "", "", 
  "", 5.446, 5.446, "", "", "", "", "", "", "", "", "", "", "", "", "", "", 
  "", "", "", "", "", "", "", "", "", "", "", "", "", "", "", "", "", "", 
  183629., 293.187, 34.9, 9.721, 6.405, 12951.839, "", 204.62, 11.62, "", "", 
  87.202, 1.3, 76.2, 0.759}, {"LCA", "North America", "Saint Lucia", 
  "2020-03-15", 2., 1., "", "", "", "", 10.892, 5.446, "", "", "", "", "", 
  "", "", "", "", "", "", "", "", "", "", "", "", "", "", "", "", "", "", "", 
  "", "", "", "", "", "", "", "", 183629., 293.187, 34.9, 9.721, 6.405, 
  12951.839, "", 204.62, 11.62, "", "", 87.202, 1.3, 76.2, 0.759}, 
 {"LCA", "North America", "Saint Lucia", "2020-03-16", 2., 0., "", "", "", 
  "", 10.892, 0., "", "", "", "", "", "", "", "", "", "", "", "", "", "", "", 
  "", "", "", "", "", "", "", "", "", "", "", "", "", "", "", "", "", 
  183629., 293.187, 34.9, 9.721, 6.405, 12951.839, "", 204.62, 11.62, "", "", 
  87.202, 1.3, 76.2, 0.759}, {"LCA", "North America", "Saint Lucia", 
  "2020-03-17", 2., 0., "", "", "", "", 10.892, 0., "", "", "", "", "", "", 
  "", "", "", "", "", "", "", "", "", "", "", "", "", "", "", "", "", "", "", 
  "", "", "", "", "", "", "", 183629., 293.187, 34.9, 9.721, 6.405, 
  12951.839, "", 204.62, 11.62, "", "", 87.202, 1.3, 76.2, 0.759}, 
 {"LCA", "North America", "Saint Lucia", "2020-03-18", 2., 0., "", "", "", 
  "", 10.892, 0., "", "", "", "", "", "", "", "", "", "", "", "", "", "", "", 
  "", "", "", "", "", "", "", "", "", "", "", "", "", "", "", "", "", 
  183629., 293.187, 34.9, 9.721, 6.405, 12951.839, "", 204.62, 11.62, "", "", 
  87.202, 1.3, 76.2, 0.759}, {"LCA", "North America", "Saint Lucia", 
  "2020-03-19", 2., 0., 0.286, "", "", 0., 10.892, 0., 1.556, "", "", 0., "", 
  "", "", "", "", "", "", "", "", "", "", "", "", "", "", "", "", "", "", "", 
  "", "", "", "", "", "", "", "", 183629., 293.187, 34.9, 9.721, 6.405, 
  12951.839, "", 204.62, 11.62, "", "", 87.202, 1.3, 76.2, 0.759}, 
 {"LCA", "North America", "Saint Lucia", "2020-03-20", 2., 0., 0.286, "", "", 
  0., 10.892, 0., 1.556, "", "", 0., "", "", "", "", "", "", "", "", "", "", 
  "", "", "", "", "", "", "", "", "", "", "", "", "", "", "", "", "", "", 
  183629., 293.187, 34.9, 9.721, 6.405, 12951.839, "", 204.62, 11.62, "", "", 
  87.202, 1.3, 76.2, 0.759}, {"LCA", "North America", "Saint Lucia", 
  "2020-03-21", 2., 0., 0.143, "", "", 0., 10.892, 0., 0.778, "", "", 0., "", 
  "", "", "", "", "", "", "", "", "", "", "", "", "", "", "", "", "", "", "", 
  "", "", "", "", "", "", "", "", 183629., 293.187, 34.9, 9.721, 6.405, 
  12951.839, "", 204.62, 11.62, "", "", 87.202, 1.3, 76.2, 0.759}, 
 {"LCA", "North America", "Saint Lucia", "2020-03-22", 2., 0., 0., "", "", 
  0., 10.892, 0., 0., "", "", 0., "", "", "", "", "", "", "", "", "", "", "", 
  "", "", "", "", "", "", "", "", "", "", "", "", "", "", "", "", "", 
  183629., 293.187, 34.9, 9.721, 6.405, 12951.839, "", 204.62, 11.62, "", "", 
  87.202, 1.3, 76.2, 0.759}, {"LCA", "North America", "Saint Lucia", 
  "2020-03-23", 3., 1., 0.143, "", "", 0., 16.337, 5.446, 0.778, "", "", 0., 
  "", "", "", "", "", "", "", "", "", "", "", "", "", "", "", "", "", "", "", 
  "", "", "", "", "", "", "", "", "", 183629., 293.187, 34.9, 9.721, 6.405, 
  12951.839, "", 204.62, 11.62, "", "", 87.202, 1.3, 76.2, 0.759}, 
 {"LCA", "North America", "Saint Lucia", "2020-03-24", 3., 0., 0.143, "", "", 
  0., 16.337, 0., 0.778, "", "", 0., "", "", "", "", "", "", "", "", "", "", 
  "", "", "", "", "", "", "", "", "", "", "", "", "", "", "", "", "", "", 
  183629., 293.187, 34.9, 9.721, 6.405, 12951.839, "", 204.62, 11.62, "", "", 
  87.202, 1.3, 76.2, 0.759}, {"LCA", "North America", "Saint Lucia", 
  "2020-03-25", 3., 0., 0.143, "", "", 0., 16.337, 0., 0.778, "", "", 0., "", 
  "", "", "", "", "", "", "", "", "", "", "", "", "", "", "", "", "", "", "", 
  "", "", "", "", "", "", "", "", 183629., 293.187, 34.9, 9.721, 6.405, 
  12951.839, "", 204.62, 11.62, "", "", 87.202, 1.3, 76.2, 0.759}, 
 {"LCA", "North America", "Saint Lucia", "2020-03-26", 3., 0., 0.143, "", "", 
  0., 16.337, 0., 0.778, "", "", 0., "", "", "", "", "", "", "", "", "", "", 
  "", "", "", "", "", "", "", "", "", "", "", "", "", "", "", "", "", "", 
  183629., 293.187, 34.9, 9.721, 6.405, 12951.839, "", 204.62, 11.62, "", "", 
  87.202, 1.3, 76.2, 0.759}, {"LCA", "North America", "Saint Lucia", 
  "2020-03-27", 3., 0., 0.143, "", "", 0., 16.337, 0., 0.778, "", "", 0., "", 
  "", "", "", "", "", "", "", "", "", "", "", "", "", "", "", "", "", "", "", 
  "", "", "", "", "", "", "", "", 183629., 293.187, 34.9, 9.721, 6.405, 
  12951.839, "", 204.62, 11.62, "", "", 87.202, 1.3, 76.2, 0.759}, 
 {"LCA", "North America", "Saint Lucia", "2020-03-28", 3., 0., 0.143, "", "", 
  0., 16.337, 0., 0.778, "", "", 0., "", "", "", "", "", "", "", "", "", "", 
  "", "", "", "", "", "", "", "", "", "", "", "", "", "", "", "", "", "", 
  183629., 293.187, 34.9, 9.721, 6.405, 12951.839, "", 204.62, 11.62, "", "", 
  87.202, 1.3, 76.2, 0.759}, {"LCA", "North America", "Saint Lucia", 
  "2020-03-29", 9., 6., 1., "", "", 0., 49.012, 32.675, 5.446, "", "", 0., 
  "", "", "", "", "", "", "", "", "", "", "", "", "", "", "", "", "", "", "", 
  "", "", "", "", "", "", "", "", "", 183629., 293.187, 34.9, 9.721, 6.405, 
  12951.839, "", 204.62, 11.62, "", "", 87.202, 1.3, 76.2, 0.759}, 
 {"LCA", "North America", "Saint Lucia", "2020-03-30", 9., 0., 0.857, "", "", 
  0., 49.012, 0., 4.668, "", "", 0., "", "", "", "", "", "", "", "", "", "", 
  "", "", "", "", "", "", "", "", "", "", "", "", "", "", "", "", "", "", 
  183629., 293.187, 34.9, 9.721, 6.405, 12951.839, "", 204.62, 11.62, "", "", 
  87.202, 1.3, 76.2, 0.759}, {"LCA", "North America", "Saint Lucia", 
  "2020-03-31", 13., 4., 1.429, "", "", 0., 70.795, 21.783, 7.78, "", "", 0., 
  "", "", "", "", "", "", "", "", "", "", "", "", "", "", "", "", "", "", "", 
  "", "", "", "", "", "", "", "", "", 183629., 293.187, 34.9, 9.721, 6.405, 
  12951.839, "", 204.62, 11.62, "", "", 87.202, 1.3, 76.2, 0.759}, 
 {"LCA", "North America", "Saint Lucia", "2020-04-01", 13., 0., 1.429, "", 
  "", 0., 70.795, 0., 7.78, "", "", 0., "", "", "", "", "", "", "", "", "", 
  "", "", "", "", "", "", "", "", "", "", "", "", "", "", "", "", "", "", "", 
  183629., 293.187, 34.9, 9.721, 6.405, 12951.839, "", 204.62, 11.62, "", "", 
  87.202, 1.3, 76.2, 0.759}, {"LCA", "North America", "Saint Lucia", 
  "2020-04-02", 13., 0., 1.429, "", "", 0., 70.795, 0., 7.78, "", "", 0., "", 
  "", "", "", "", "", "", "", "", "", "", "", "", "", "", "", "", "", "", "", 
  "", "", "", "", "", "", "", "", 183629., 293.187, 34.9, 9.721, 6.405, 
  12951.839, "", 204.62, 11.62, "", "", 87.202, 1.3, 76.2, 0.759}, 
 {"LCA", "North America", "Saint Lucia", "2020-04-03", 13., 0., 1.429, "", 
  "", 0., 70.795, 0., 7.78, "", "", 0., "", "", "", "", "", "", "", "", "", 
  "", "", "", "", "", "", "", "", "", "", "", "", "", "", "", "", "", "", "", 
  183629., 293.187, 34.9, 9.721, 6.405, 12951.839, "", 204.62, 11.62, "", "", 
  87.202, 1.3, 76.2, 0.759}, {"LCA", "North America", "Saint Lucia", 
  "2020-04-04", 14., 1., 1.571, "", "", 0., 76.241, 5.446, 8.558, "", "", 0., 
  "", "", "", "", "", "", "", "", "", "", "", "", "", "", "", "", "", "", "", 
  "", "", "", "", "", "", "", "", "", 183629., 293.187, 34.9, 9.721, 6.405, 
  12951.839, "", 204.62, 11.62, "", "", 87.202, 1.3, 76.2, 0.759}, 
 {"LCA", "North America", "Saint Lucia", "2020-04-05", 14., 0., 0.714, "", 
  "", 0., 76.241, 0., 3.89, "", "", 0., "", "", "", "", "", "", "", "", "", 
  "", "", "", "", "", "", "", "", "", "", "", "", "", "", "", "", "", "", "", 
  183629., 293.187, 34.9, 9.721, 6.405, 12951.839, "", 204.62, 11.62, "", "", 
  87.202, 1.3, 76.2, 0.759}, {"LCA", "North America", "Saint Lucia", 
  "2020-04-06", 14., 0., 0.714, "", "", 0., 76.241, 0., 3.89, "", "", 0., "", 
  "", "", "", "", "", "", "", "", "", "", "", "", "", "", "", "", "", "", "", 
  "", "", "", "", "", "", "", "", 183629., 293.187, 34.9, 9.721, 6.405, 
  12951.839, "", 204.62, 11.62, "", "", 87.202, 1.3, 76.2, 0.759}, 
 {"LCA", "North America", "Saint Lucia", "2020-04-07", 14., 0., 0.143, "", 
  "", 0., 76.241, 0., 0.778, "", "", 0., "", "", "", "", "", "", "", "", "", 
  "", "", "", "", "", "", "", "", "", "", "", "", "", "", "", "", "", "", "", 
  183629., 293.187, 34.9, 9.721, 6.405, 12951.839, "", 204.62, 11.62, "", "", 
  87.202, 1.3, 76.2, 0.759}, {"LCA", "North America", "Saint Lucia", 
  "2020-04-08", 14., 0., 0.143, "", "", 0., 76.241, 0., 0.778, "", "", 0., 
  "", "", "", "", "", "", "", "", "", "", "", "", "", "", "", "", "", "", "", 
  "", "", "", "", "", "", "", "", "", 183629., 293.187, 34.9, 9.721, 6.405, 
  12951.839, "", 204.62, 11.62, "", "", 87.202, 1.3, 76.2, 0.759}, 
 {"LCA", "North America", "Saint Lucia", "2020-04-09", 14., 0., 0.143, "", 
  "", 0., 76.241, 0., 0.778, "", "", 0., "", "", "", "", "", "", "", "", "", 
  "", "", "", "", "", "", "", "", "", "", "", "", "", "", "", "", "", "", "", 
  183629., 293.187, 34.9, 9.721, 6.405, 12951.839, "", 204.62, 11.62, "", "", 
  87.202, 1.3, 76.2, 0.759}, {"LCA", "North America", "Saint Lucia", 
  "2020-04-10", 15., 1., 0.286, "", "", 0., 81.686, 5.446, 1.556, "", "", 0., 
  "", "", "", "", "", "", "", "", "", "", "", "", "", "", "", "", "", "", "", 
  "", "", "", "", "", "", "", "", "", 183629., 293.187, 34.9, 9.721, 6.405, 
  12951.839, "", 204.62, 11.62, "", "", 87.202, 1.3, 76.2, 0.759}, 
 {"LCA", "North America", "Saint Lucia", "2020-04-11", 15., 0., 0.143, "", 
  "", 0., 81.686, 0., 0.778, "", "", 0., "", "", "", "", "", "", "", "", "", 
  "", "", "", "", "", "", "", "", "", "", "", "", "", "", "", "", "", "", "", 
  183629., 293.187, 34.9, 9.721, 6.405, 12951.839, "", 204.62, 11.62, "", "", 
  87.202, 1.3, 76.2, 0.759}, {"LCA", "North America", "Saint Lucia", 
  "2020-04-12", 15., 0., 0.143, "", "", 0., 81.686, 0., 0.778, "", "", 0., 
  "", "", "", "", "", "", "", "", "", "", "", "", "", "", "", "", "", "", "", 
  "", "", "", "", "", "", "", "", "", 183629., 293.187, 34.9, 9.721, 6.405, 
  12951.839, "", 204.62, 11.62, "", "", 87.202, 1.3, 76.2, 0.759}, 
 {"LCA", "North America", "Saint Lucia", "2020-04-13", 15., 0., 0.143, "", 
  "", 0., 81.686, 0., 0.778, "", "", 0., "", "", "", "", "", "", "", "", "", 
  "", "", "", "", "", "", "", "", "", "", "", "", "", "", "", "", "", "", "", 
  183629., 293.187, 34.9, 9.721, 6.405, 12951.839, "", 204.62, 11.62, "", "", 
  87.202, 1.3, 76.2, 0.759}, {"LCA", "North America", "Saint Lucia", 
  "2020-04-14", 15., 0., 0.143, "", "", 0., 81.686, 0., 0.778, "", "", 0., 
  "", "", "", "", "", "", "", "", "", "", "", "", "", "", "", "", "", "", "", 
  "", "", "", "", "", "", "", "", "", 183629., 293.187, 34.9, 9.721, 6.405, 
  12951.839, "", 204.62, 11.62, "", "", 87.202, 1.3, 76.2, 0.759}, 
 {"LCA", "North America", "Saint Lucia", "2020-04-15", 15., 0., 0.143, "", 
  "", 0., 81.686, 0., 0.778, "", "", 0., "", "", "", "", "", "", "", "", "", 
  "", "", "", "", "", "", "", "", "", "", "", "", "", "", "", "", "", "", "", 
  183629., 293.187, 34.9, 9.721, 6.405, 12951.839, "", 204.62, 11.62, "", "", 
  87.202, 1.3, 76.2, 0.759}, {"LCA", "North America", "Saint Lucia", 
  "2020-04-16", 15., 0., 0.143, "", "", 0., 81.686, 0., 0.778, "", "", 0., 
  "", "", "", "", "", "", "", "", "", "", "", "", "", "", "", "", "", "", "", 
  "", "", "", "", "", "", "", "", "", 183629., 293.187, 34.9, 9.721, 6.405, 
  12951.839, "", 204.62, 11.62, "", "", 87.202, 1.3, 76.2, 0.759}, 
 {"LCA", "North America", "Saint Lucia", "2020-04-17", 15., 0., 0., "", "", 
  0., 81.686, 0., 0., "", "", 0., "", "", "", "", "", "", "", "", "", "", "", 
  "", "", "", "", "", "", "", "", "", "", "", "", "", "", "", "", "", 
  183629., 293.187, 34.9, 9.721, 6.405, 12951.839, "", 204.62, 11.62, "", "", 
  87.202, 1.3, 76.2, 0.759}, {"LCA", "North America", "Saint Lucia", 
  "2020-04-18", 15., 0., 0., "", "", 0., 81.686, 0., 0., "", "", 0., "", "", 
  "", "", "", "", "", "", "", "", "", "", "", "", "", "", "", "", "", "", "", 
  "", "", "", "", "", "", "", 183629., 293.187, 34.9, 9.721, 6.405, 
  12951.839, "", 204.62, 11.62, "", "", 87.202, 1.3, 76.2, 0.759}, 
 {"LCA", "North America", "Saint Lucia", "2020-04-19", 15., 0., 0., "", "", 
  0., 81.686, 0., 0., "", "", 0., "", "", "", "", "", "", "", "", "", "", "", 
  "", "", "", "", "", "", "", "", "", "", "", "", "", "", "", "", "", 
  183629., 293.187, 34.9, 9.721, 6.405, 12951.839, "", 204.62, 11.62, "", "", 
  87.202, 1.3, 76.2, 0.759}, {"LCA", "North America", "Saint Lucia", 
  "2020-04-20", 15., 0., 0., "", "", 0., 81.686, 0., 0., "", "", 0., "", "", 
  "", "", "", "", "", "", "", "", "", "", "", "", "", "", "", "", "", "", "", 
  "", "", "", "", "", "", "", 183629., 293.187, 34.9, 9.721, 6.405, 
  12951.839, "", 204.62, 11.62, "", "", 87.202, 1.3, 76.2, 0.759}, 
 {"LCA", "North America", "Saint Lucia", "2020-04-21", 15., 0., 0., "", "", 
  0., 81.686, 0., 0., "", "", 0., "", "", "", "", "", "", "", "", "", "", "", 
  "", "", "", "", "", "", "", "", "", "", "", "", "", "", "", "", "", 
  183629., 293.187, 34.9, 9.721, 6.405, 12951.839, "", 204.62, 11.62, "", "", 
  87.202, 1.3, 76.2, 0.759}, {"LCA", "North America", "Saint Lucia", 
  "2020-04-22", 15., 0., 0., "", "", 0., 81.686, 0., 0., "", "", 0., "", "", 
  "", "", "", "", "", "", "", "", "", "", "", "", "", "", "", "", "", "", "", 
  "", "", "", "", "", "", "", 183629., 293.187, 34.9, 9.721, 6.405, 
  12951.839, "", 204.62, 11.62, "", "", 87.202, 1.3, 76.2, 0.759}, 
 {"LCA", "North America", "Saint Lucia", "2020-04-23", 15., 0., 0., "", "", 
  0., 81.686, 0., 0., "", "", 0., "", "", "", "", "", "", "", "", "", "", "", 
  "", "", "", "", "", "", "", "", "", "", "", "", "", "", "", "", "", 
  183629., 293.187, 34.9, 9.721, 6.405, 12951.839, "", 204.62, 11.62, "", "", 
  87.202, 1.3, 76.2, 0.759}, {"LCA", "North America", "Saint Lucia", 
  "2020-04-24", 15., 0., 0., "", "", 0., 81.686, 0., 0., "", "", 0., "", "", 
  "", "", "", "", "", "", "", "", "", "", "", "", "", "", "", "", "", "", "", 
  "", "", "", "", "", "", "", 183629., 293.187, 34.9, 9.721, 6.405, 
  12951.839, "", 204.62, 11.62, "", "", 87.202, 1.3, 76.2, 0.759}, 
 {"LCA", "North America", "Saint Lucia", "2020-04-25", 15., 0., 0., "", "", 
  0., 81.686, 0., 0., "", "", 0., "", "", "", "", "", "", "", "", "", "", "", 
  "", "", "", "", "", "", "", "", "", "", "", "", "", "", "", "", "", 
  183629., 293.187, 34.9, 9.721, 6.405, 12951.839, "", 204.62, 11.62, "", "", 
  87.202, 1.3, 76.2, 0.759}, {"LCA", "North America", "Saint Lucia", 
  "2020-04-26", 15., 0., 0., "", "", 0., 81.686, 0., 0., "", "", 0., "", "", 
  "", "", "", "", "", "", "", "", "", "", "", "", "", "", "", "", "", "", "", 
  "", "", "", "", "", "", "", 183629., 293.187, 34.9, 9.721, 6.405, 
  12951.839, "", 204.62, 11.62, "", "", 87.202, 1.3, 76.2, 0.759}, 
 {"LCA", "North America", "Saint Lucia", "2020-04-27", 15., 0., 0., "", "", 
  0., 81.686, 0., 0., "", "", 0., "", "", "", "", "", "", "", "", "", "", "", 
  "", "", "", "", "", "", "", "", "", "", "", "", "", "", "", "", "", 
  183629., 293.187, 34.9, 9.721, 6.405, 12951.839, "", 204.62, 11.62, "", "", 
  87.202, 1.3, 76.2, 0.759}, {"LCA", "North America", "Saint Lucia", 
  "2020-04-28", 15., 0., 0., "", "", 0., 81.686, 0., 0., "", "", 0., "", "", 
  "", "", "", "", "", "", "", "", "", "", "", "", "", "", "", "", "", "", "", 
  "", "", "", "", "", "", "", 183629., 293.187, 34.9, 9.721, 6.405, 
  12951.839, "", 204.62, 11.62, "", "", 87.202, 1.3, 76.2, 0.759}, 
 {"LCA", "North America", "Saint Lucia", "2020-04-29", 17., 2., 0.286, "", 
  "", 0., 92.578, 10.892, 1.556, "", "", 0., "", "", "", "", "", "", "", "", 
  "", "", "", "", "", "", "", "", "", "", "", "", "", "", "", "", "", "", "", 
  "", 183629., 293.187, 34.9, 9.721, 6.405, 12951.839, "", 204.62, 11.62, "", 
  "", 87.202, 1.3, 76.2, 0.759}, {"LCA", "North America", "Saint Lucia", 
  "2020-04-30", 17., 0., 0.286, "", "", 0., 92.578, 0., 1.556, "", "", 0., 
  "", "", "", "", "", "", "", "", "", "", "", "", "", "", "", "", "", "", "", 
  "", "", "", "", "", "", "", "", "", 183629., 293.187, 34.9, 9.721, 6.405, 
  12951.839, "", 204.62, 11.62, "", "", 87.202, 1.3, 76.2, 0.759}, 
 {"LCA", "North America", "Saint Lucia", "2020-05-01", 17., 0., 0.286, "", 
  "", 0., 92.578, 0., 1.556, "", "", 0., "", "", "", "", "", "", "", "", "", 
  "", "", "", "", "", "", "", "", "", "", "", "", "", "", "", "", "", "", "", 
  183629., 293.187, 34.9, 9.721, 6.405, 12951.839, "", 204.62, 11.62, "", "", 
  87.202, 1.3, 76.2, 0.759}, {"LCA", "North America", "Saint Lucia", 
  "2020-05-02", 17., 0., 0.286, "", "", 0., 92.578, 0., 1.556, "", "", 0., 
  "", "", "", "", "", "", "", "", "", "", "", "", "", "", "", "", "", "", "", 
  "", "", "", "", "", "", "", "", "", 183629., 293.187, 34.9, 9.721, 6.405, 
  12951.839, "", 204.62, 11.62, "", "", 87.202, 1.3, 76.2, 0.759}, 
 {"LCA", "North America", "Saint Lucia", "2020-05-03", 18., 1., 0.429, "", 
  "", 0., 98.024, 5.446, 2.334, "", "", 0., "", "", "", "", "", "", "", "", 
  "", "", "", "", "", "", "", "", "", "", "", "", "", "", "", "", "", "", "", 
  "", 183629., 293.187, 34.9, 9.721, 6.405, 12951.839, "", 204.62, 11.62, "", 
  "", 87.202, 1.3, 76.2, 0.759}, {"LCA", "North America", "Saint Lucia", 
  "2020-05-04", 18., 0., 0.429, "", "", 0., 98.024, 0., 2.334, "", "", 0., 
  "", "", "", "", "", "", "", "", "", "", "", "", "", "", "", "", "", "", "", 
  "", "", "", "", "", "", "", "", "", 183629., 293.187, 34.9, 9.721, 6.405, 
  12951.839, "", 204.62, 11.62, "", "", 87.202, 1.3, 76.2, 0.759}, 
 {"LCA", "North America", "Saint Lucia", "2020-05-05", 18., 0., 0.429, "", 
  "", 0., 98.024, 0., 2.334, "", "", 0., "", "", "", "", "", "", "", "", "", 
  "", "", "", "", "", "", "", "", "", "", "", "", "", "", "", "", "", "", "", 
  183629., 293.187, 34.9, 9.721, 6.405, 12951.839, "", 204.62, 11.62, "", "", 
  87.202, 1.3, 76.2, 0.759}, {"LCA", "North America", "Saint Lucia", 
  "2020-05-06", 18., 0., 0.143, "", "", 0., 98.024, 0., 0.778, "", "", 0., 
  "", "", "", "", "", "", "", "", "", "", "", "", "", "", "", "", "", "", "", 
  "", "", "", "", "", "", "", "", "", 183629., 293.187, 34.9, 9.721, 6.405, 
  12951.839, "", 204.62, 11.62, "", "", 87.202, 1.3, 76.2, 0.759}, 
 {"LCA", "North America", "Saint Lucia", "2020-05-07", 18., 0., 0.143, "", 
  "", 0., 98.024, 0., 0.778, "", "", 0., "", "", "", "", "", "", "", "", "", 
  "", "", "", "", "", "", "", "", "", "", "", "", "", "", "", "", "", "", "", 
  183629., 293.187, 34.9, 9.721, 6.405, 12951.839, "", 204.62, 11.62, "", "", 
  87.202, 1.3, 76.2, 0.759}, {"LCA", "North America", "Saint Lucia", 
  "2020-05-08", 18., 0., 0.143, "", "", 0., 98.024, 0., 0.778, "", "", 0., 
  "", "", "", "", "", "", "", "", "", "", "", "", "", "", "", "", "", "", "", 
  "", "", "", "", "", "", "", "", "", 183629., 293.187, 34.9, 9.721, 6.405, 
  12951.839, "", 204.62, 11.62, "", "", 87.202, 1.3, 76.2, 0.759}, 
 {"LCA", "North America", "Saint Lucia", "2020-05-09", 18., 0., 0.143, "", 
  "", 0., 98.024, 0., 0.778, "", "", 0., "", "", "", "", "", "", "", "", "", 
  "", "", "", "", "", "", "", "", "", "", "", "", "", "", "", "", "", "", "", 
  183629., 293.187, 34.9, 9.721, 6.405, 12951.839, "", 204.62, 11.62, "", "", 
  87.202, 1.3, 76.2, 0.759}, {"LCA", "North America", "Saint Lucia", 
  "2020-05-10", 18., 0., 0., "", "", 0., 98.024, 0., 0., "", "", 0., "", "", 
  "", "", "", "", "", "", "", "", "", "", "", "", "", "", "", "", "", "", "", 
  "", "", "", "", "", "", "", 183629., 293.187, 34.9, 9.721, 6.405, 
  12951.839, "", 204.62, 11.62, "", "", 87.202, 1.3, 76.2, 0.759}, 
 {"LCA", "North America", "Saint Lucia", "2020-05-11", 18., 0., 0., "", "", 
  0., 98.024, 0., 0., "", "", 0., "", "", "", "", "", "", "", "", "", "", "", 
  "", "", "", "", "", "", "", "", "", "", "", "", "", "", "", "", "", 
  183629., 293.187, 34.9, 9.721, 6.405, 12951.839, "", 204.62, 11.62, "", "", 
  87.202, 1.3, 76.2, 0.759}, {"LCA", "North America", "Saint Lucia", 
  "2020-05-12", 18., 0., 0., "", "", 0., 98.024, 0., 0., "", "", 0., "", "", 
  "", "", "", "", "", "", "", "", "", "", "", "", "", "", "", "", "", "", "", 
  "", "", "", "", "", "", "", 183629., 293.187, 34.9, 9.721, 6.405, 
  12951.839, "", 204.62, 11.62, "", "", 87.202, 1.3, 76.2, 0.759}, 
 {"LCA", "North America", "Saint Lucia", "2020-05-13", 18., 0., 0., "", "", 
  0., 98.024, 0., 0., "", "", 0., "", "", "", "", "", "", "", "", "", "", "", 
  "", "", "", "", "", "", "", "", "", "", "", "", "", "", "", "", "", 
  183629., 293.187, 34.9, 9.721, 6.405, 12951.839, "", 204.62, 11.62, "", "", 
  87.202, 1.3, 76.2, 0.759}, {"LCA", "North America", "Saint Lucia", 
  "2020-05-14", 18., 0., 0., "", "", 0., 98.024, 0., 0., "", "", 0., "", "", 
  "", "", "", "", "", "", "", "", "", "", "", "", "", "", "", "", "", "", "", 
  "", "", "", "", "", "", "", 183629., 293.187, 34.9, 9.721, 6.405, 
  12951.839, "", 204.62, 11.62, "", "", 87.202, 1.3, 76.2, 0.759}, 
 {"LCA", "North America", "Saint Lucia", "2020-05-15", 18., 0., 0., "", "", 
  0., 98.024, 0., 0., "", "", 0., "", "", "", "", "", "", "", "", "", "", "", 
  "", "", "", "", "", "", "", "", "", "", "", "", "", "", "", "", "", 
  183629., 293.187, 34.9, 9.721, 6.405, 12951.839, "", 204.62, 11.62, "", "", 
  87.202, 1.3, 76.2, 0.759}, {"LCA", "North America", "Saint Lucia", 
  "2020-05-16", 18., 0., 0., "", "", 0., 98.024, 0., 0., "", "", 0., "", "", 
  "", "", "", "", "", "", "", "", "", "", "", "", "", "", "", "", "", "", "", 
  "", "", "", "", "", "", "", 183629., 293.187, 34.9, 9.721, 6.405, 
  12951.839, "", 204.62, 11.62, "", "", 87.202, 1.3, 76.2, 0.759}, 
 {"LCA", "North America", "Saint Lucia", "2020-05-17", 18., 0., 0., "", "", 
  0., 98.024, 0., 0., "", "", 0., "", "", "", "", "", "", "", "", "", "", "", 
  "", "", "", "", "", "", "", "", "", "", "", "", "", "", "", "", "", 
  183629., 293.187, 34.9, 9.721, 6.405, 12951.839, "", 204.62, 11.62, "", "", 
  87.202, 1.3, 76.2, 0.759}, {"LCA", "North America", "Saint Lucia", 
  "2020-05-18", 18., 0., 0., "", "", 0., 98.024, 0., 0., "", "", 0., "", "", 
  "", "", "", "", "", "", "", "", "", "", "", "", "", "", "", "", "", "", "", 
  "", "", "", "", "", "", "", 183629., 293.187, 34.9, 9.721, 6.405, 
  12951.839, "", 204.62, 11.62, "", "", 87.202, 1.3, 76.2, 0.759}, 
 {"LCA", "North America", "Saint Lucia", "2020-05-19", 18., 0., 0., "", "", 
  0., 98.024, 0., 0., "", "", 0., "", "", "", "", "", "", "", "", "", "", "", 
  "", "", "", "", "", "", "", "", "", "", "", "", "", "", "", "", "", 
  183629., 293.187, 34.9, 9.721, 6.405, 12951.839, "", 204.62, 11.62, "", "", 
  87.202, 1.3, 76.2, 0.759}, {"LCA", "North America", "Saint Lucia", 
  "2020-05-20", 18., 0., 0., "", "", 0., 98.024, 0., 0., "", "", 0., "", "", 
  "", "", "", "", "", "", "", "", "", "", "", "", "", "", "", "", "", "", "", 
  "", "", "", "", "", "", "", 183629., 293.187, 34.9, 9.721, 6.405, 
  12951.839, "", 204.62, 11.62, "", "", 87.202, 1.3, 76.2, 0.759}, 
 {"LCA", "North America", "Saint Lucia", "2020-05-21", 18., 0., 0., "", "", 
  0., 98.024, 0., 0., "", "", 0., "", "", "", "", "", "", "", "", "", "", "", 
  "", "", "", "", "", "", "", "", "", "", "", "", "", "", "", "", "", 
  183629., 293.187, 34.9, 9.721, 6.405, 12951.839, "", 204.62, 11.62, "", "", 
  87.202, 1.3, 76.2, 0.759}, {"LCA", "North America", "Saint Lucia", 
  "2020-05-22", 18., 0., 0., "", "", 0., 98.024, 0., 0., "", "", 0., "", "", 
  "", "", "", "", "", "", "", "", "", "", "", "", "", "", "", "", "", "", "", 
  "", "", "", "", "", "", "", 183629., 293.187, 34.9, 9.721, 6.405, 
  12951.839, "", 204.62, 11.62, "", "", 87.202, 1.3, 76.2, 0.759}, 
 {"LCA", "North America", "Saint Lucia", "2020-05-23", 18., 0., 0., "", "", 
  0., 98.024, 0., 0., "", "", 0., "", "", "", "", "", "", "", "", "", "", "", 
  "", "", "", "", "", "", "", "", "", "", "", "", "", "", "", "", "", 
  183629., 293.187, 34.9, 9.721, 6.405, 12951.839, "", 204.62, 11.62, "", "", 
  87.202, 1.3, 76.2, 0.759}, {"LCA", "North America", "Saint Lucia", 
  "2020-05-24", 18., 0., 0., "", "", 0., 98.024, 0., 0., "", "", 0., "", "", 
  "", "", "", "", "", "", "", "", "", "", "", "", "", "", "", "", "", "", "", 
  "", "", "", "", "", "", "", 183629., 293.187, 34.9, 9.721, 6.405, 
  12951.839, "", 204.62, 11.62, "", "", 87.202, 1.3, 76.2, 0.759}, 
 {"LCA", "North America", "Saint Lucia", "2020-05-25", 18., 0., 0., "", "", 
  0., 98.024, 0., 0., "", "", 0., "", "", "", "", "", "", "", "", "", "", "", 
  "", "", "", "", "", "", "", "", "", "", "", "", "", "", "", "", "", 
  183629., 293.187, 34.9, 9.721, 6.405, 12951.839, "", 204.62, 11.62, "", "", 
  87.202, 1.3, 76.2, 0.759}, {"LCA", "North America", "Saint Lucia", 
  "2020-05-26", 18., 0., 0., "", "", 0., 98.024, 0., 0., "", "", 0., "", "", 
  "", "", "", "", "", "", "", "", "", "", "", "", "", "", "", "", "", "", "", 
  "", "", "", "", "", "", "", 183629., 293.187, 34.9, 9.721, 6.405, 
  12951.839, "", 204.62, 11.62, "", "", 87.202, 1.3, 76.2, 0.759}, 
 {"LCA", "North America", "Saint Lucia", "2020-05-27", 18., 0., 0., "", "", 
  0., 98.024, 0., 0., "", "", 0., "", "", "", "", "", "", "", "", "", "", "", 
  "", "", "", "", "", "", "", "", "", "", "", "", "", "", "", "", "", 
  183629., 293.187, 34.9, 9.721, 6.405, 12951.839, "", 204.62, 11.62, "", "", 
  87.202, 1.3, 76.2, 0.759}, {"LCA", "North America", "Saint Lucia", 
  "2020-05-28", 18., 0., 0., "", "", 0., 98.024, 0., 0., "", "", 0., "", "", 
  "", "", "", "", "", "", "", "", "", "", "", "", "", "", "", "", "", "", "", 
  "", "", "", "", "", "", "", 183629., 293.187, 34.9, 9.721, 6.405, 
  12951.839, "", 204.62, 11.62, "", "", 87.202, 1.3, 76.2, 0.759}, 
 {"LCA", "North America", "Saint Lucia", "2020-05-29", 18., 0., 0., "", "", 
  0., 98.024, 0., 0., "", "", 0., "", "", "", "", "", "", "", "", "", "", "", 
  "", "", "", "", "", "", "", "", "", "", "", "", "", "", "", "", "", 
  183629., 293.187, 34.9, 9.721, 6.405, 12951.839, "", 204.62, 11.62, "", "", 
  87.202, 1.3, 76.2, 0.759}, {"LCA", "North America", "Saint Lucia", 
  "2020-05-30", 18., 0., 0., "", "", 0., 98.024, 0., 0., "", "", 0., "", "", 
  "", "", "", "", "", "", "", "", "", "", "", "", "", "", "", "", "", "", "", 
  "", "", "", "", "", "", "", 183629., 293.187, 34.9, 9.721, 6.405, 
  12951.839, "", 204.62, 11.62, "", "", 87.202, 1.3, 76.2, 0.759}, 
 {"LCA", "North America", "Saint Lucia", "2020-05-31", 18., 0., 0., "", "", 
  0., 98.024, 0., 0., "", "", 0., "", "", "", "", "", "", "", "", "", "", "", 
  "", "", "", "", "", "", "", "", "", "", "", "", "", "", "", "", "", 
  183629., 293.187, 34.9, 9.721, 6.405, 12951.839, "", 204.62, 11.62, "", "", 
  87.202, 1.3, 76.2, 0.759}, {"LCA", "North America", "Saint Lucia", 
  "2020-06-01", 18., 0., 0., "", "", 0., 98.024, 0., 0., "", "", 0., "", "", 
  "", "", "", "", "", "", "", "", "", "", "", "", "", "", "", "", "", "", "", 
  "", "", "", "", "", "", "", 183629., 293.187, 34.9, 9.721, 6.405, 
  12951.839, "", 204.62, 11.62, "", "", 87.202, 1.3, 76.2, 0.759}, 
 {"LCA", "North America", "Saint Lucia", "2020-06-02", 18., 0., 0., "", "", 
  0., 98.024, 0., 0., "", "", 0., "", "", "", "", "", "", "", "", "", "", "", 
  "", "", "", "", "", "", "", "", "", "", "", "", "", "", "", "", "", 
  183629., 293.187, 34.9, 9.721, 6.405, 12951.839, "", 204.62, 11.62, "", "", 
  87.202, 1.3, 76.2, 0.759}, {"LCA", "North America", "Saint Lucia", 
  "2020-06-03", 18., 0., 0., "", "", 0., 98.024, 0., 0., "", "", 0., "", "", 
  "", "", "", "", "", "", "", "", "", "", "", "", "", "", "", "", "", "", "", 
  "", "", "", "", "", "", "", 183629., 293.187, 34.9, 9.721, 6.405, 
  12951.839, "", 204.62, 11.62, "", "", 87.202, 1.3, 76.2, 0.759}, 
 {"LCA", "North America", "Saint Lucia", "2020-06-04", 19., 1., 0.143, "", 
  "", 0., 103.469, 5.446, 0.778, "", "", 0., "", "", "", "", "", "", "", "", 
  "", "", "", "", "", "", "", "", "", "", "", "", "", "", "", "", "", "", "", 
  "", 183629., 293.187, 34.9, 9.721, 6.405, 12951.839, "", 204.62, 11.62, "", 
  "", 87.202, 1.3, 76.2, 0.759}, {"LCA", "North America", "Saint Lucia", 
  "2020-06-05", 19., 0., 0.143, "", "", 0., 103.469, 0., 0.778, "", "", 0., 
  "", "", "", "", "", "", "", "", "", "", "", "", "", "", "", "", "", "", "", 
  "", "", "", "", "", "", "", "", "", 183629., 293.187, 34.9, 9.721, 6.405, 
  12951.839, "", 204.62, 11.62, "", "", 87.202, 1.3, 76.2, 0.759}, 
 {"LCA", "North America", "Saint Lucia", "2020-06-06", 19., 0., 0.143, "", 
  "", 0., 103.469, 0., 0.778, "", "", 0., "", "", "", "", "", "", "", "", "", 
  "", "", "", "", "", "", "", "", "", "", "", "", "", "", "", "", "", "", "", 
  183629., 293.187, 34.9, 9.721, 6.405, 12951.839, "", 204.62, 11.62, "", "", 
  87.202, 1.3, 76.2, 0.759}, {"LCA", "North America", "Saint Lucia", 
  "2020-06-07", 19., 0., 0.143, "", "", 0., 103.469, 0., 0.778, "", "", 0., 
  "", "", "", "", "", "", "", "", "", "", "", "", "", "", "", "", "", "", "", 
  "", "", "", "", "", "", "", "", "", 183629., 293.187, 34.9, 9.721, 6.405, 
  12951.839, "", 204.62, 11.62, "", "", 87.202, 1.3, 76.2, 0.759}, 
 {"LCA", "North America", "Saint Lucia", "2020-06-08", 19., 0., 0.143, "", 
  "", 0., 103.469, 0., 0.778, "", "", 0., "", "", "", "", "", "", "", "", "", 
  "", "", "", "", "", "", "", "", "", "", "", "", "", "", "", "", "", "", "", 
  183629., 293.187, 34.9, 9.721, 6.405, 12951.839, "", 204.62, 11.62, "", "", 
  87.202, 1.3, 76.2, 0.759}, {"LCA", "North America", "Saint Lucia", 
  "2020-06-09", 19., 0., 0.143, "", "", 0., 103.469, 0., 0.778, "", "", 0., 
  "", "", "", "", "", "", "", "", "", "", "", "", "", "", "", "", "", "", "", 
  "", "", "", "", "", "", "", "", "", 183629., 293.187, 34.9, 9.721, 6.405, 
  12951.839, "", 204.62, 11.62, "", "", 87.202, 1.3, 76.2, 0.759}, 
 {"LCA", "North America", "Saint Lucia", "2020-06-10", 19., 0., 0.143, "", 
  "", 0., 103.469, 0., 0.778, "", "", 0., "", "", "", "", "", "", "", "", "", 
  "", "", "", "", "", "", "", "", "", "", "", "", "", "", "", "", "", "", "", 
  183629., 293.187, 34.9, 9.721, 6.405, 12951.839, "", 204.62, 11.62, "", "", 
  87.202, 1.3, 76.2, 0.759}, {"LCA", "North America", "Saint Lucia", 
  "2020-06-11", 19., 0., 0., "", "", 0., 103.469, 0., 0., "", "", 0., "", "", 
  "", "", "", "", "", "", "", "", "", "", "", "", "", "", "", "", "", "", "", 
  "", "", "", "", "", "", "", 183629., 293.187, 34.9, 9.721, 6.405, 
  12951.839, "", 204.62, 11.62, "", "", 87.202, 1.3, 76.2, 0.759}, 
 {"LCA", "North America", "Saint Lucia", "2020-06-12", 19., 0., 0., "", "", 
  0., 103.469, 0., 0., "", "", 0., "", "", "", "", "", "", "", "", "", "", 
  "", "", "", "", "", "", "", "", "", "", "", "", "", "", "", "", "", "", 
  183629., 293.187, 34.9, 9.721, 6.405, 12951.839, "", 204.62, 11.62, "", "", 
  87.202, 1.3, 76.2, 0.759}, {"LCA", "North America", "Saint Lucia", 
  "2020-06-13", 19., 0., 0., "", "", 0., 103.469, 0., 0., "", "", 0., "", "", 
  "", "", "", "", "", "", "", "", "", "", "", "", "", "", "", "", "", "", "", 
  "", "", "", "", "", "", "", 183629., 293.187, 34.9, 9.721, 6.405, 
  12951.839, "", 204.62, 11.62, "", "", 87.202, 1.3, 76.2, 0.759}, 
 {"LCA", "North America", "Saint Lucia", "2020-06-14", 19., 0., 0., "", "", 
  0., 103.469, 0., 0., "", "", 0., "", "", "", "", "", "", "", "", "", "", 
  "", "", "", "", "", "", "", "", "", "", "", "", "", "", "", "", "", "", 
  183629., 293.187, 34.9, 9.721, 6.405, 12951.839, "", 204.62, 11.62, "", "", 
  87.202, 1.3, 76.2, 0.759}, {"LCA", "North America", "Saint Lucia", 
  "2020-06-15", 19., 0., 0., "", "", 0., 103.469, 0., 0., "", "", 0., "", "", 
  "", "", "", "", "", "", "", "", "", "", "", "", "", "", "", "", "", "", "", 
  "", "", "", "", "", "", "", 183629., 293.187, 34.9, 9.721, 6.405, 
  12951.839, "", 204.62, 11.62, "", "", 87.202, 1.3, 76.2, 0.759}, 
 {"LCA", "North America", "Saint Lucia", "2020-06-16", 19., 0., 0., "", "", 
  0., 103.469, 0., 0., "", "", 0., "", "", "", "", "", "", "", "", "", "", 
  "", "", "", "", "", "", "", "", "", "", "", "", "", "", "", "", "", "", 
  183629., 293.187, 34.9, 9.721, 6.405, 12951.839, "", 204.62, 11.62, "", "", 
  87.202, 1.3, 76.2, 0.759}, {"LCA", "North America", "Saint Lucia", 
  "2020-06-17", 19., 0., 0., "", "", 0., 103.469, 0., 0., "", "", 0., "", "", 
  "", "", "", "", "", "", "", "", "", "", "", "", "", "", "", "", "", "", "", 
  "", "", "", "", "", "", "", 183629., 293.187, 34.9, 9.721, 6.405, 
  12951.839, "", 204.62, 11.62, "", "", 87.202, 1.3, 76.2, 0.759}, 
 {"LCA", "North America", "Saint Lucia", "2020-06-18", 19., 0., 0., "", "", 
  0., 103.469, 0., 0., "", "", 0., "", "", "", "", "", "", "", "", "", "", 
  "", "", "", "", "", "", "", "", "", "", "", "", "", "", "", "", "", "", 
  183629., 293.187, 34.9, 9.721, 6.405, 12951.839, "", 204.62, 11.62, "", "", 
  87.202, 1.3, 76.2, 0.759}, {"LCA", "North America", "Saint Lucia", 
  "2020-06-19", 19., 0., 0., "", "", 0., 103.469, 0., 0., "", "", 0., "", "", 
  "", "", "", "", "", "", "", "", "", "", "", "", "", "", "", "", "", "", "", 
  "", "", "", "", "", "", "", 183629., 293.187, 34.9, 9.721, 6.405, 
  12951.839, "", 204.62, 11.62, "", "", 87.202, 1.3, 76.2, 0.759}, 
 {"LCA", "North America", "Saint Lucia", "2020-06-20", 19., 0., 0., "", "", 
  0., 103.469, 0., 0., "", "", 0., "", "", "", "", "", "", "", "", "", "", 
  "", "", "", "", "", "", "", "", "", "", "", "", "", "", "", "", "", "", 
  183629., 293.187, 34.9, 9.721, 6.405, 12951.839, "", 204.62, 11.62, "", "", 
  87.202, 1.3, 76.2, 0.759}, {"LCA", "North America", "Saint Lucia", 
  "2020-06-21", 19., 0., 0., "", "", 0., 103.469, 0., 0., "", "", 0., "", "", 
  "", "", "", "", "", "", "", "", "", "", "", "", "", "", "", "", "", "", "", 
  "", "", "", "", "", "", "", 183629., 293.187, 34.9, 9.721, 6.405, 
  12951.839, "", 204.62, 11.62, "", "", 87.202, 1.3, 76.2, 0.759}, 
 {"LCA", "North America", "Saint Lucia", "2020-06-22", 19., 0., 0., "", "", 
  0., 103.469, 0., 0., "", "", 0., "", "", "", "", "", "", "", "", "", "", 
  "", "", "", "", "", "", "", "", "", "", "", "", "", "", "", "", "", "", 
  183629., 293.187, 34.9, 9.721, 6.405, 12951.839, "", 204.62, 11.62, "", "", 
  87.202, 1.3, 76.2, 0.759}, {"LCA", "North America", "Saint Lucia", 
  "2020-06-23", 19., 0., 0., "", "", 0., 103.469, 0., 0., "", "", 0., "", "", 
  "", "", "", "", "", "", "", "", "", "", "", "", "", "", "", "", "", "", "", 
  "", "", "", "", "", "", "", 183629., 293.187, 34.9, 9.721, 6.405, 
  12951.839, "", 204.62, 11.62, "", "", 87.202, 1.3, 76.2, 0.759}, 
 {"LCA", "North America", "Saint Lucia", "2020-06-24", 19., 0., 0., "", "", 
  0., 103.469, 0., 0., "", "", 0., "", "", "", "", "", "", "", "", "", "", 
  "", "", "", "", "", "", "", "", "", "", "", "", "", "", "", "", "", "", 
  183629., 293.187, 34.9, 9.721, 6.405, 12951.839, "", 204.62, 11.62, "", "", 
  87.202, 1.3, 76.2, 0.759}, {"LCA", "North America", "Saint Lucia", 
  "2020-06-25", 19., 0., 0., "", "", 0., 103.469, 0., 0., "", "", 0., "", "", 
  "", "", "", "", "", "", "", "", "", "", "", "", "", "", "", "", "", "", "", 
  "", "", "", "", "", "", "", 183629., 293.187, 34.9, 9.721, 6.405, 
  12951.839, "", 204.62, 11.62, "", "", 87.202, 1.3, 76.2, 0.759}, 
 {"LCA", "North America", "Saint Lucia", "2020-06-26", 19., 0., 0., "", "", 
  0., 103.469, 0., 0., "", "", 0., "", "", "", "", "", "", "", "", "", "", 
  "", "", "", "", "", "", "", "", "", "", "", "", "", "", "", "", "", "", 
  183629., 293.187, 34.9, 9.721, 6.405, 12951.839, "", 204.62, 11.62, "", "", 
  87.202, 1.3, 76.2, 0.759}, {"LCA", "North America", "Saint Lucia", 
  "2020-06-27", 19., 0., 0., "", "", 0., 103.469, 0., 0., "", "", 0., "", "", 
  "", "", "", "", "", "", "", "", "", "", "", "", "", "", "", "", "", "", "", 
  "", "", "", "", "", "", "", 183629., 293.187, 34.9, 9.721, 6.405, 
  12951.839, "", 204.62, 11.62, "", "", 87.202, 1.3, 76.2, 0.759}, 
 {"LCA", "North America", "Saint Lucia", "2020-06-28", 19., 0., 0., "", "", 
  0., 103.469, 0., 0., "", "", 0., "", "", "", "", "", "", "", "", "", "", 
  "", "", "", "", "", "", "", "", "", "", "", "", "", "", "", "", "", "", 
  183629., 293.187, 34.9, 9.721, 6.405, 12951.839, "", 204.62, 11.62, "", "", 
  87.202, 1.3, 76.2, 0.759}, {"LCA", "North America", "Saint Lucia", 
  "2020-06-29", 19., 0., 0., "", "", 0., 103.469, 0., 0., "", "", 0., "", "", 
  "", "", "", "", "", "", "", "", "", "", "", "", "", "", "", "", "", "", "", 
  "", "", "", "", "", "", "", 183629., 293.187, 34.9, 9.721, 6.405, 
  12951.839, "", 204.62, 11.62, "", "", 87.202, 1.3, 76.2, 0.759}, 
 {"LCA", "North America", "Saint Lucia", "2020-06-30", 19., 0., 0., "", "", 
  0., 103.469, 0., 0., "", "", 0., "", "", "", "", "", "", "", "", "", "", 
  "", "", "", "", "", "", "", "", "", "", "", "", "", "", "", "", "", "", 
  183629., 293.187, 34.9, 9.721, 6.405, 12951.839, "", 204.62, 11.62, "", "", 
  87.202, 1.3, 76.2, 0.759}, {"LCA", "North America", "Saint Lucia", 
  "2020-07-01", 19., 0., 0., "", "", 0., 103.469, 0., 0., "", "", 0., "", "", 
  "", "", "", "", "", "", "", "", "", "", "", "", "", "", "", "", "", "", "", 
  "", "", "", "", "", "", "", 183629., 293.187, 34.9, 9.721, 6.405, 
  12951.839, "", 204.62, 11.62, "", "", 87.202, 1.3, 76.2, 0.759}, 
 {"LCA", "North America", "Saint Lucia", "2020-07-02", 19., 0., 0., "", "", 
  0., 103.469, 0., 0., "", "", 0., "", "", "", "", "", "", "", "", "", "", 
  "", "", "", "", "", "", "", "", "", "", "", "", "", "", "", "", "", "", 
  183629., 293.187, 34.9, 9.721, 6.405, 12951.839, "", 204.62, 11.62, "", "", 
  87.202, 1.3, 76.2, 0.759}, {"LCA", "North America", "Saint Lucia", 
  "2020-07-03", 22., 3., 0.429, "", "", 0., 119.807, 16.337, 2.334, "", "", 
  0., "", "", "", "", "", "", "", "", "", "", "", "", "", "", "", "", "", "", 
  "", "", "", "", "", "", "", "", "", "", 183629., 293.187, 34.9, 9.721, 
  6.405, 12951.839, "", 204.62, 11.62, "", "", 87.202, 1.3, 76.2, 0.759}, 
 {"LCA", "North America", "Saint Lucia", "2020-07-04", 22., 0., 0.429, "", 
  "", 0., 119.807, 0., 2.334, "", "", 0., "", "", "", "", "", "", "", "", "", 
  "", "", "", "", "", "", "", "", "", "", "", "", "", "", "", "", "", "", "", 
  183629., 293.187, 34.9, 9.721, 6.405, 12951.839, "", 204.62, 11.62, "", "", 
  87.202, 1.3, 76.2, 0.759}, {"LCA", "North America", "Saint Lucia", 
  "2020-07-05", 22., 0., 0.429, "", "", 0., 119.807, 0., 2.334, "", "", 0., 
  "", "", "", "", "", "", "", "", "", "", "", "", "", "", "", "", "", "", "", 
  "", "", "", "", "", "", "", "", "", 183629., 293.187, 34.9, 9.721, 6.405, 
  12951.839, "", 204.62, 11.62, "", "", 87.202, 1.3, 76.2, 0.759}, 
 {"LCA", "North America", "Saint Lucia", "2020-07-06", 22., 0., 0.429, "", 
  "", 0., 119.807, 0., 2.334, "", "", 0., "", "", "", "", "", "", "", "", "", 
  "", "", "", "", "", "", "", "", "", "", "", "", "", "", "", "", "", "", "", 
  183629., 293.187, 34.9, 9.721, 6.405, 12951.839, "", 204.62, 11.62, "", "", 
  87.202, 1.3, 76.2, 0.759}, {"LCA", "North America", "Saint Lucia", 
  "2020-07-07", 22., 0., 0.429, "", "", 0., 119.807, 0., 2.334, "", "", 0., 
  "", "", "", "", "", "", "", "", "", "", "", "", "", "", "", "", "", "", "", 
  "", "", "", "", "", "", "", "", "", 183629., 293.187, 34.9, 9.721, 6.405, 
  12951.839, "", 204.62, 11.62, "", "", 87.202, 1.3, 76.2, 0.759}, 
 {"LCA", "North America", "Saint Lucia", "2020-07-08", 22., 0., 0.429, "", 
  "", 0., 119.807, 0., 2.334, "", "", 0., "", "", "", "", "", "", "", "", "", 
  "", "", "", "", "", "", "", "", "", "", "", "", "", "", "", "", "", "", "", 
  183629., 293.187, 34.9, 9.721, 6.405, 12951.839, "", 204.62, 11.62, "", "", 
  87.202, 1.3, 76.2, 0.759}, {"LCA", "North America", "Saint Lucia", 
  "2020-07-09", 22., 0., 0.429, "", "", 0., 119.807, 0., 2.334, "", "", 0., 
  "", "", "", "", "", "", "", "", "", "", "", "", "", "", "", "", "", "", "", 
  "", "", "", "", "", "", "", "", "", 183629., 293.187, 34.9, 9.721, 6.405, 
  12951.839, "", 204.62, 11.62, "", "", 87.202, 1.3, 76.2, 0.759}, 
 {"LCA", "North America", "Saint Lucia", "2020-07-10", 22., 0., 0., "", "", 
  0., 119.807, 0., 0., "", "", 0., "", "", "", "", "", "", "", "", "", "", 
  "", "", "", "", "", "", "", "", "", "", "", "", "", "", "", "", "", "", 
  183629., 293.187, 34.9, 9.721, 6.405, 12951.839, "", 204.62, 11.62, "", "", 
  87.202, 1.3, 76.2, 0.759}, {"LCA", "North America", "Saint Lucia", 
  "2020-07-11", 22., 0., 0., "", "", 0., 119.807, 0., 0., "", "", 0., "", "", 
  "", "", "", "", "", "", "", "", "", "", "", "", "", "", "", "", "", "", "", 
  "", "", "", "", "", "", "", 183629., 293.187, 34.9, 9.721, 6.405, 
  12951.839, "", 204.62, 11.62, "", "", 87.202, 1.3, 76.2, 0.759}, 
 {"LCA", "North America", "Saint Lucia", "2020-07-12", 22., 0., 0., "", "", 
  0., 119.807, 0., 0., "", "", 0., "", "", "", "", "", "", "", "", "", "", 
  "", "", "", "", "", "", "", "", "", "", "", "", "", "", "", "", "", "", 
  183629., 293.187, 34.9, 9.721, 6.405, 12951.839, "", 204.62, 11.62, "", "", 
  87.202, 1.3, 76.2, 0.759}, {"LCA", "North America", "Saint Lucia", 
  "2020-07-13", 22., 0., 0., "", "", 0., 119.807, 0., 0., "", "", 0., "", "", 
  "", "", "", "", "", "", "", "", "", "", "", "", "", "", "", "", "", "", "", 
  "", "", "", "", "", "", "", 183629., 293.187, 34.9, 9.721, 6.405, 
  12951.839, "", 204.62, 11.62, "", "", 87.202, 1.3, 76.2, 0.759}, 
 {"LCA", "North America", "Saint Lucia", "2020-07-14", 22., 0., 0., "", "", 
  0., 119.807, 0., 0., "", "", 0., "", "", "", "", "", "", "", "", "", "", 
  "", "", "", "", "", "", "", "", "", "", "", "", "", "", "", "", "", "", 
  183629., 293.187, 34.9, 9.721, 6.405, 12951.839, "", 204.62, 11.62, "", "", 
  87.202, 1.3, 76.2, 0.759}, {"LCA", "North America", "Saint Lucia", 
  "2020-07-15", 22., 0., 0., "", "", 0., 119.807, 0., 0., "", "", 0., "", "", 
  "", "", "", "", "", "", "", "", "", "", "", "", "", "", "", "", "", "", "", 
  "", "", "", "", "", "", "", 183629., 293.187, 34.9, 9.721, 6.405, 
  12951.839, "", 204.62, 11.62, "", "", 87.202, 1.3, 76.2, 0.759}, 
 {"LCA", "North America", "Saint Lucia", "2020-07-16", 23., 1., 0.143, "", 
  "", 0., 125.253, 5.446, 0.778, "", "", 0., "", "", "", "", "", "", "", "", 
  "", "", "", "", "", "", "", "", "", "", "", "", "", "", "", "", "", "", "", 
  "", 183629., 293.187, 34.9, 9.721, 6.405, 12951.839, "", 204.62, 11.62, "", 
  "", 87.202, 1.3, 76.2, 0.759}, {"LCA", "North America", "Saint Lucia", 
  "2020-07-17", 23., 0., 0.143, "", "", 0., 125.253, 0., 0.778, "", "", 0., 
  "", "", "", "", "", "", "", "", "", "", "", "", "", "", "", "", "", "", "", 
  "", "", "", "", "", "", "", "", "", 183629., 293.187, 34.9, 9.721, 6.405, 
  12951.839, "", 204.62, 11.62, "", "", 87.202, 1.3, 76.2, 0.759}, 
 {"LCA", "North America", "Saint Lucia", "2020-07-18", 23., 0., 0.143, "", 
  "", 0., 125.253, 0., 0.778, "", "", 0., "", "", "", "", "", "", "", "", "", 
  "", "", "", "", "", "", "", "", "", "", "", "", "", "", "", "", "", "", "", 
  183629., 293.187, 34.9, 9.721, 6.405, 12951.839, "", 204.62, 11.62, "", "", 
  87.202, 1.3, 76.2, 0.759}, {"LCA", "North America", "Saint Lucia", 
  "2020-07-19", 23., 0., 0.143, "", "", 0., 125.253, 0., 0.778, "", "", 0., 
  "", "", "", "", "", "", "", "", "", "", "", "", "", "", "", "", "", "", "", 
  "", "", "", "", "", "", "", "", "", 183629., 293.187, 34.9, 9.721, 6.405, 
  12951.839, "", 204.62, 11.62, "", "", 87.202, 1.3, 76.2, 0.759}, 
 {"LCA", "North America", "Saint Lucia", "2020-07-20", 23., 0., 0.143, "", 
  "", 0., 125.253, 0., 0.778, "", "", 0., "", "", "", "", "", "", "", "", "", 
  "", "", "", "", "", "", "", "", "", "", "", "", "", "", "", "", "", "", "", 
  183629., 293.187, 34.9, 9.721, 6.405, 12951.839, "", 204.62, 11.62, "", "", 
  87.202, 1.3, 76.2, 0.759}, {"LCA", "North America", "Saint Lucia", 
  "2020-07-21", 23., 0., 0.143, "", "", 0., 125.253, 0., 0.778, "", "", 0., 
  "", "", "", "", "", "", "", "", "", "", "", "", "", "", "", "", "", "", "", 
  "", "", "", "", "", "", "", "", "", 183629., 293.187, 34.9, 9.721, 6.405, 
  12951.839, "", 204.62, 11.62, "", "", 87.202, 1.3, 76.2, 0.759}, 
 {"LCA", "North America", "Saint Lucia", "2020-07-22", 23., 0., 0.143, "", 
  "", 0., 125.253, 0., 0.778, "", "", 0., "", "", "", "", "", "", "", "", "", 
  "", "", "", "", "", "", "", "", "", "", "", "", "", "", "", "", "", "", "", 
  183629., 293.187, 34.9, 9.721, 6.405, 12951.839, "", 204.62, 11.62, "", "", 
  87.202, 1.3, 76.2, 0.759}, {"LCA", "North America", "Saint Lucia", 
  "2020-07-23", 24., 1., 0.143, "", "", 0., 130.698, 5.446, 0.778, "", "", 
  0., "", "", "", "", "", "", "", "", "", "", "", "", "", "", "", "", "", "", 
  "", "", "", "", "", "", "", "", "", "", 183629., 293.187, 34.9, 9.721, 
  6.405, 12951.839, "", 204.62, 11.62, "", "", 87.202, 1.3, 76.2, 0.759}, 
 {"LCA", "North America", "Saint Lucia", "2020-07-24", 24., 0., 0.143, "", 
  "", 0., 130.698, 0., 0.778, "", "", 0., "", "", "", "", "", "", "", "", "", 
  "", "", "", "", "", "", "", "", "", "", "", "", "", "", "", "", "", "", "", 
  183629., 293.187, 34.9, 9.721, 6.405, 12951.839, "", 204.62, 11.62, "", "", 
  87.202, 1.3, 76.2, 0.759}, {"LCA", "North America", "Saint Lucia", 
  "2020-07-25", 24., 0., 0.143, "", "", 0., 130.698, 0., 0.778, "", "", 0., 
  "", "", "", "", "", "", "", "", "", "", "", "", "", "", "", "", "", "", "", 
  "", "", "", "", "", "", "", "", "", 183629., 293.187, 34.9, 9.721, 6.405, 
  12951.839, "", 204.62, 11.62, "", "", 87.202, 1.3, 76.2, 0.759}, 
 {"LCA", "North America", "Saint Lucia", "2020-07-26", 24., 0., 0.143, "", 
  "", 0., 130.698, 0., 0.778, "", "", 0., "", "", "", "", "", "", "", "", "", 
  "", "", "", "", "", "", "", "", "", "", "", "", "", "", "", "", "", "", "", 
  183629., 293.187, 34.9, 9.721, 6.405, 12951.839, "", 204.62, 11.62, "", "", 
  87.202, 1.3, 76.2, 0.759}, {"LCA", "North America", "Saint Lucia", 
  "2020-07-27", 24., 0., 0.143, "", "", 0., 130.698, 0., 0.778, "", "", 0., 
  "", "", "", "", "", "", "", "", "", "", "", "", "", "", "", "", "", "", "", 
  "", "", "", "", "", "", "", "", "", 183629., 293.187, 34.9, 9.721, 6.405, 
  12951.839, "", 204.62, 11.62, "", "", 87.202, 1.3, 76.2, 0.759}, 
 {"LCA", "North America", "Saint Lucia", "2020-07-28", 24., 0., 0.143, "", 
  "", 0., 130.698, 0., 0.778, "", "", 0., "", "", "", "", "", "", "", "", "", 
  "", "", "", "", "", "", "", "", "", "", "", "", "", "", "", "", "", "", "", 
  183629., 293.187, 34.9, 9.721, 6.405, 12951.839, "", 204.62, 11.62, "", "", 
  87.202, 1.3, 76.2, 0.759}, {"LCA", "North America", "Saint Lucia", 
  "2020-07-29", 24., 0., 0.143, "", "", 0., 130.698, 0., 0.778, "", "", 0., 
  "", "", "", "", "", "", "", "", "", "", "", "", "", "", "", "", "", "", "", 
  "", "", "", "", "", "", "", "", "", 183629., 293.187, 34.9, 9.721, 6.405, 
  12951.839, "", 204.62, 11.62, "", "", 87.202, 1.3, 76.2, 0.759}, 
 {"LCA", "North America", "Saint Lucia", "2020-07-30", 25., 1., 0.143, "", 
  "", 0., 136.144, 5.446, 0.778, "", "", 0., "", "", "", "", "", "", "", "", 
  "", "", "", "", "", "", "", "", "", "", "", "", "", "", "", "", "", "", "", 
  "", 183629., 293.187, 34.9, 9.721, 6.405, 12951.839, "", 204.62, 11.62, "", 
  "", 87.202, 1.3, 76.2, 0.759}, {"LCA", "North America", "Saint Lucia", 
  "2020-07-31", 25., 0., 0.143, "", "", 0., 136.144, 0., 0.778, "", "", 0., 
  "", "", "", "", "", "", "", "", "", "", "", "", "", "", "", "", "", "", "", 
  "", "", "", "", "", "", "", "", "", 183629., 293.187, 34.9, 9.721, 6.405, 
  12951.839, "", 204.62, 11.62, "", "", 87.202, 1.3, 76.2, 0.759}, 
 {"LCA", "North America", "Saint Lucia", "2020-08-01", 25., 0., 0.143, "", 
  "", 0., 136.144, 0., 0.778, "", "", 0., "", "", "", "", "", "", "", "", "", 
  "", "", "", "", "", "", "", "", "", "", "", "", "", "", "", "", "", "", "", 
  183629., 293.187, 34.9, 9.721, 6.405, 12951.839, "", 204.62, 11.62, "", "", 
  87.202, 1.3, 76.2, 0.759}, {"LCA", "North America", "Saint Lucia", 
  "2020-08-02", 25., 0., 0.143, "", "", 0., 136.144, 0., 0.778, "", "", 0., 
  "", "", "", "", "", "", "", "", "", "", "", "", "", "", "", "", "", "", "", 
  "", "", "", "", "", "", "", "", "", 183629., 293.187, 34.9, 9.721, 6.405, 
  12951.839, "", 204.62, 11.62, "", "", 87.202, 1.3, 76.2, 0.759}, 
 {"LCA", "North America", "Saint Lucia", "2020-08-03", 25., 0., 0.143, "", 
  "", 0., 136.144, 0., 0.778, "", "", 0., "", "", "", "", "", "", "", "", "", 
  "", "", "", "", "", "", "", "", "", "", "", "", "", "", "", "", "", "", "", 
  183629., 293.187, 34.9, 9.721, 6.405, 12951.839, "", 204.62, 11.62, "", "", 
  87.202, 1.3, 76.2, 0.759}, {"LCA", "North America", "Saint Lucia", 
  "2020-08-04", 25., 0., 0.143, "", "", 0., 136.144, 0., 0.778, "", "", 0., 
  "", "", "", "", "", "", "", "", "", "", "", "", "", "", "", "", "", "", "", 
  "", "", "", "", "", "", "", "", "", 183629., 293.187, 34.9, 9.721, 6.405, 
  12951.839, "", 204.62, 11.62, "", "", 87.202, 1.3, 76.2, 0.759}, 
 {"LCA", "North America", "Saint Lucia", "2020-08-05", 25., 0., 0.143, "", 
  "", 0., 136.144, 0., 0.778, "", "", 0., "", "", "", "", "", "", "", "", "", 
  "", "", "", "", "", "", "", "", "", "", "", "", "", "", "", "", "", "", "", 
  183629., 293.187, 34.9, 9.721, 6.405, 12951.839, "", 204.62, 11.62, "", "", 
  87.202, 1.3, 76.2, 0.759}, {"LCA", "North America", "Saint Lucia", 
  "2020-08-06", 25., 0., 0., "", "", 0., 136.144, 0., 0., "", "", 0., "", "", 
  "", "", "", "", "", "", "", "", "", "", "", "", "", "", "", "", "", "", "", 
  "", "", "", "", "", "", "", 183629., 293.187, 34.9, 9.721, 6.405, 
  12951.839, "", 204.62, 11.62, "", "", 87.202, 1.3, 76.2, 0.759}, 
 {"LCA", "North America", "Saint Lucia", "2020-08-07", 25., 0., 0., "", "", 
  0., 136.144, 0., 0., "", "", 0., "", "", "", "", "", "", "", "", "", "", 
  "", "", "", "", "", "", "", "", "", "", "", "", "", "", "", "", "", "", 
  183629., 293.187, 34.9, 9.721, 6.405, 12951.839, "", 204.62, 11.62, "", "", 
  87.202, 1.3, 76.2, 0.759}, {"LCA", "North America", "Saint Lucia", 
  "2020-08-08", 25., 0., 0., "", "", 0., 136.144, 0., 0., "", "", 0., "", "", 
  "", "", "", "", "", "", "", "", "", "", "", "", "", "", "", "", "", "", "", 
  "", "", "", "", "", "", "", 183629., 293.187, 34.9, 9.721, 6.405, 
  12951.839, "", 204.62, 11.62, "", "", 87.202, 1.3, 76.2, 0.759}, 
 {"LCA", "North America", "Saint Lucia", "2020-08-09", 25., 0., 0., "", "", 
  0., 136.144, 0., 0., "", "", 0., "", "", "", "", "", "", "", "", "", "", 
  "", "", "", "", "", "", "", "", "", "", "", "", "", "", "", "", "", "", 
  183629., 293.187, 34.9, 9.721, 6.405, 12951.839, "", 204.62, 11.62, "", "", 
  87.202, 1.3, 76.2, 0.759}, {"LCA", "North America", "Saint Lucia", 
  "2020-08-10", 25., 0., 0., "", "", 0., 136.144, 0., 0., "", "", 0., "", "", 
  "", "", "", "", "", "", "", "", "", "", "", "", "", "", "", "", "", "", "", 
  "", "", "", "", "", "", "", 183629., 293.187, 34.9, 9.721, 6.405, 
  12951.839, "", 204.62, 11.62, "", "", 87.202, 1.3, 76.2, 0.759}, 
 {"LCA", "North America", "Saint Lucia", "2020-08-11", 25., 0., 0., "", "", 
  0., 136.144, 0., 0., "", "", 0., "", "", "", "", "", "", "", "", "", "", 
  "", "", "", "", "", "", "", "", "", "", "", "", "", "", "", "", "", "", 
  183629., 293.187, 34.9, 9.721, 6.405, 12951.839, "", 204.62, 11.62, "", "", 
  87.202, 1.3, 76.2, 0.759}, {"LCA", "North America", "Saint Lucia", 
  "2020-08-12", 25., 0., 0., "", "", 0., 136.144, 0., 0., "", "", 0., "", "", 
  "", "", "", "", "", "", "", "", "", "", "", "", "", "", "", "", "", "", "", 
  "", "", "", "", "", "", "", 183629., 293.187, 34.9, 9.721, 6.405, 
  12951.839, "", 204.62, 11.62, "", "", 87.202, 1.3, 76.2, 0.759}, 
 {"LCA", "North America", "Saint Lucia", "2020-08-13", 25., 0., 0., "", "", 
  0., 136.144, 0., 0., "", "", 0., "", "", "", "", "", "", "", "", "", "", 
  "", "", "", "", "", "", "", "", "", "", "", "", "", "", "", "", "", "", 
  183629., 293.187, 34.9, 9.721, 6.405, 12951.839, "", 204.62, 11.62, "", "", 
  87.202, 1.3, 76.2, 0.759}, {"LCA", "North America", "Saint Lucia", 
  "2020-08-14", 25., 0., 0., "", "", 0., 136.144, 0., 0., "", "", 0., "", "", 
  "", "", "", "", "", "", "", "", "", "", "", "", "", "", "", "", "", "", "", 
  "", "", "", "", "", "", "", 183629., 293.187, 34.9, 9.721, 6.405, 
  12951.839, "", 204.62, 11.62, "", "", 87.202, 1.3, 76.2, 0.759}, 
 {"LCA", "North America", "Saint Lucia", "2020-08-15", 25., 0., 0., "", "", 
  0., 136.144, 0., 0., "", "", 0., "", "", "", "", "", "", "", "", "", "", 
  "", "", "", "", "", "", "", "", "", "", "", "", "", "", "", "", "", "", 
  183629., 293.187, 34.9, 9.721, 6.405, 12951.839, "", 204.62, 11.62, "", "", 
  87.202, 1.3, 76.2, 0.759}, {"LCA", "North America", "Saint Lucia", 
  "2020-08-16", 25., 0., 0., "", "", 0., 136.144, 0., 0., "", "", 0., "", "", 
  "", "", "", "", "", "", "", "", "", "", "", "", "", "", "", "", "", "", "", 
  "", "", "", "", "", "", "", 183629., 293.187, 34.9, 9.721, 6.405, 
  12951.839, "", 204.62, 11.62, "", "", 87.202, 1.3, 76.2, 0.759}, 
 {"LCA", "North America", "Saint Lucia", "2020-08-17", 25., 0., 0., "", "", 
  0., 136.144, 0., 0., "", "", 0., "", "", "", "", "", "", "", "", "", "", 
  "", "", "", "", "", "", "", "", "", "", "", "", "", "", "", "", "", "", 
  183629., 293.187, 34.9, 9.721, 6.405, 12951.839, "", 204.62, 11.62, "", "", 
  87.202, 1.3, 76.2, 0.759}, {"LCA", "North America", "Saint Lucia", 
  "2020-08-18", 26., 1., 0.143, "", "", 0., 141.59, 5.446, 0.778, "", "", 0., 
  "", "", "", "", "", "", "", "", "", "", "", "", "", "", "", "", "", "", "", 
  "", "", "", "", "", "", "", "", "", 183629., 293.187, 34.9, 9.721, 6.405, 
  12951.839, "", 204.62, 11.62, "", "", 87.202, 1.3, 76.2, 0.759}, 
 {"LCA", "North America", "Saint Lucia", "2020-08-19", 26., 0., 0.143, "", 
  "", 0., 141.59, 0., 0.778, "", "", 0., "", "", "", "", "", "", "", "", "", 
  "", "", "", "", "", "", "", "", "", "", "", "", "", "", "", "", "", "", "", 
  183629., 293.187, 34.9, 9.721, 6.405, 12951.839, "", 204.62, 11.62, "", "", 
  87.202, 1.3, 76.2, 0.759}, {"LCA", "North America", "Saint Lucia", 
  "2020-08-20", 26., 0., 0.143, "", "", 0., 141.59, 0., 0.778, "", "", 0., 
  "", "", "", "", "", "", "", "", "", "", "", "", "", "", "", "", "", "", "", 
  "", "", "", "", "", "", "", "", "", 183629., 293.187, 34.9, 9.721, 6.405, 
  12951.839, "", 204.62, 11.62, "", "", 87.202, 1.3, 76.2, 0.759}, 
 {"LCA", "North America", "Saint Lucia", "2020-08-21", 26., 0., 0.143, "", 
  "", 0., 141.59, 0., 0.778, "", "", 0., "", "", "", "", "", "", "", "", "", 
  "", "", "", "", "", "", "", "", "", "", "", "", "", "", "", "", "", "", "", 
  183629., 293.187, 34.9, 9.721, 6.405, 12951.839, "", 204.62, 11.62, "", "", 
  87.202, 1.3, 76.2, 0.759}, {"LCA", "North America", "Saint Lucia", 
  "2020-08-22", 26., 0., 0.143, "", "", 0., 141.59, 0., 0.778, "", "", 0., 
  "", "", "", "", "", "", "", "", "", "", "", "", "", "", "", "", "", "", "", 
  "", "", "", "", "", "", "", "", "", 183629., 293.187, 34.9, 9.721, 6.405, 
  12951.839, "", 204.62, 11.62, "", "", 87.202, 1.3, 76.2, 0.759}, 
 {"LCA", "North America", "Saint Lucia", "2020-08-23", 26., 0., 0.143, "", 
  "", 0., 141.59, 0., 0.778, "", "", 0., "", "", "", "", "", "", "", "", "", 
  "", "", "", "", "", "", "", "", "", "", "", "", "", "", "", "", "", "", "", 
  183629., 293.187, 34.9, 9.721, 6.405, 12951.839, "", 204.62, 11.62, "", "", 
  87.202, 1.3, 76.2, 0.759}, {"LCA", "North America", "Saint Lucia", 
  "2020-08-24", 26., 0., 0.143, "", "", 0., 141.59, 0., 0.778, "", "", 0., 
  "", "", "", "", "", "", "", "", "", "", "", "", "", "", "", "", "", "", "", 
  "", "", "", "", "", "", "", "", "", 183629., 293.187, 34.9, 9.721, 6.405, 
  12951.839, "", 204.62, 11.62, "", "", 87.202, 1.3, 76.2, 0.759}, 
 {"LCA", "North America", "Saint Lucia", "2020-08-25", 26., 0., 0., "", "", 
  0., 141.59, 0., 0., "", "", 0., "", "", "", "", "", "", "", "", "", "", "", 
  "", "", "", "", "", "", "", "", "", "", "", "", "", "", "", "", "", 
  183629., 293.187, 34.9, 9.721, 6.405, 12951.839, "", 204.62, 11.62, "", "", 
  87.202, 1.3, 76.2, 0.759}, {"LCA", "North America", "Saint Lucia", 
  "2020-08-26", 26., 0., 0., "", "", 0., 141.59, 0., 0., "", "", 0., "", "", 
  "", "", "", "", "", "", "", "", "", "", "", "", "", "", "", "", "", "", "", 
  "", "", "", "", "", "", "", 183629., 293.187, 34.9, 9.721, 6.405, 
  12951.839, "", 204.62, 11.62, "", "", 87.202, 1.3, 76.2, 0.759}, 
 {"LCA", "North America", "Saint Lucia", "2020-08-27", 26., 0., 0., "", "", 
  0., 141.59, 0., 0., "", "", 0., "", "", "", "", "", "", "", "", "", "", "", 
  "", "", "", "", "", "", "", "", "", "", "", "", "", "", "", "", "", 
  183629., 293.187, 34.9, 9.721, 6.405, 12951.839, "", 204.62, 11.62, "", "", 
  87.202, 1.3, 76.2, 0.759}, {"LCA", "North America", "Saint Lucia", 
  "2020-08-28", 26., 0., 0., "", "", 0., 141.59, 0., 0., "", "", 0., "", "", 
  "", "", "", "", "", "", "", "", "", "", "", "", "", "", "", "", "", "", "", 
  "", "", "", "", "", "", "", 183629., 293.187, 34.9, 9.721, 6.405, 
  12951.839, "", 204.62, 11.62, "", "", 87.202, 1.3, 76.2, 0.759}, 
 {"LCA", "North America", "Saint Lucia", "2020-08-29", 26., 0., 0., "", "", 
  0., 141.59, 0., 0., "", "", 0., "", "", "", "", "", "", "", "", "", "", "", 
  "", "", "", "", "", "", "", "", "", "", "", "", "", "", "", "", "", 
  183629., 293.187, 34.9, 9.721, 6.405, 12951.839, "", 204.62, 11.62, "", "", 
  87.202, 1.3, 76.2, 0.759}, {"LCA", "North America", "Saint Lucia", 
  "2020-08-30", 26., 0., 0., "", "", 0., 141.59, 0., 0., "", "", 0., "", "", 
  "", "", "", "", "", "", "", "", "", "", "", "", "", "", "", "", "", "", "", 
  "", "", "", "", "", "", "", 183629., 293.187, 34.9, 9.721, 6.405, 
  12951.839, "", 204.62, 11.62, "", "", 87.202, 1.3, 76.2, 0.759}, 
 {"LCA", "North America", "Saint Lucia", "2020-08-31", 26., 0., 0., "", "", 
  0., 141.59, 0., 0., "", "", 0., "", "", "", "", "", "", "", "", "", "", "", 
  "", "", "", "", "", "", "", "", "", "", "", "", "", "", "", "", "", 
  183629., 293.187, 34.9, 9.721, 6.405, 12951.839, "", 204.62, 11.62, "", "", 
  87.202, 1.3, 76.2, 0.759}, {"LCA", "North America", "Saint Lucia", 
  "2020-09-01", 26., 0., 0., "", "", 0., 141.59, 0., 0., "", "", 0., "", "", 
  "", "", "", "", "", "", "", "", "", "", "", "", "", "", "", "", "", "", "", 
  "", "", "", "", "", "", "", 183629., 293.187, 34.9, 9.721, 6.405, 
  12951.839, "", 204.62, 11.62, "", "", 87.202, 1.3, 76.2, 0.759}, 
 {"LCA", "North America", "Saint Lucia", "2020-09-02", 26., 0., 0., "", "", 
  0., 141.59, 0., 0., "", "", 0., "", "", "", "", "", "", "", "", "", "", "", 
  "", "", "", "", "", "", "", "", "", "", "", "", "", "", "", "", "", 
  183629., 293.187, 34.9, 9.721, 6.405, 12951.839, "", 204.62, 11.62, "", "", 
  87.202, 1.3, 76.2, 0.759}, {"LCA", "North America", "Saint Lucia", 
  "2020-09-03", 26., 0., 0., "", "", 0., 141.59, 0., 0., "", "", 0., "", "", 
  "", "", "", "", "", "", "", "", "", "", "", "", "", "", "", "", "", "", "", 
  "", "", "", "", "", "", "", 183629., 293.187, 34.9, 9.721, 6.405, 
  12951.839, "", 204.62, 11.62, "", "", 87.202, 1.3, 76.2, 0.759}, 
 {"LCA", "North America", "Saint Lucia", "2020-09-04", 26., 0., 0., "", "", 
  0., 141.59, 0., 0., "", "", 0., "", "", "", "", "", "", "", "", "", "", "", 
  "", "", "", "", "", "", "", "", "", "", "", "", "", "", "", "", "", 
  183629., 293.187, 34.9, 9.721, 6.405, 12951.839, "", 204.62, 11.62, "", "", 
  87.202, 1.3, 76.2, 0.759}, {"LCA", "North America", "Saint Lucia", 
  "2020-09-05", 26., 0., 0., "", "", 0., 141.59, 0., 0., "", "", 0., "", "", 
  "", "", "", "", "", "", "", "", "", "", "", "", "", "", "", "", "", "", "", 
  "", "", "", "", "", "", "", 183629., 293.187, 34.9, 9.721, 6.405, 
  12951.839, "", 204.62, 11.62, "", "", 87.202, 1.3, 76.2, 0.759}, 
 {"LCA", "North America", "Saint Lucia", "2020-09-06", 26., 0., 0., "", "", 
  0., 141.59, 0., 0., "", "", 0., "", "", "", "", "", "", "", "", "", "", "", 
  "", "", "", "", "", "", "", "", "", "", "", "", "", "", "", "", "", 
  183629., 293.187, 34.9, 9.721, 6.405, 12951.839, "", 204.62, 11.62, "", "", 
  87.202, 1.3, 76.2, 0.759}, {"LCA", "North America", "Saint Lucia", 
  "2020-09-07", 26., 0., 0., "", "", 0., 141.59, 0., 0., "", "", 0., "", "", 
  "", "", "", "", "", "", "", "", "", "", "", "", "", "", "", "", "", "", "", 
  "", "", "", "", "", "", "", 183629., 293.187, 34.9, 9.721, 6.405, 
  12951.839, "", 204.62, 11.62, "", "", 87.202, 1.3, 76.2, 0.759}, 
 {"LCA", "North America", "Saint Lucia", "2020-09-08", 26., 0., 0., "", "", 
  0., 141.59, 0., 0., "", "", 0., "", "", "", "", "", "", "", "", "", "", "", 
  "", "", "", "", "", "", "", "", "", "", "", "", "", "", "", "", "", 
  183629., 293.187, 34.9, 9.721, 6.405, 12951.839, "", 204.62, 11.62, "", "", 
  87.202, 1.3, 76.2, 0.759}, {"LCA", "North America", "Saint Lucia", 
  "2020-09-09", 27., 1., 0.143, "", "", 0., 147.036, 5.446, 0.778, "", "", 
  0., "", "", "", "", "", "", "", "", "", "", "", "", "", "", "", "", "", "", 
  "", "", "", "", "", "", "", "", "", "", 183629., 293.187, 34.9, 9.721, 
  6.405, 12951.839, "", 204.62, 11.62, "", "", 87.202, 1.3, 76.2, 0.759}, 
 {"LCA", "North America", "Saint Lucia", "2020-09-10", 27., 0., 0.143, "", 
  "", 0., 147.036, 0., 0.778, "", "", 0., "", "", "", "", "", "", "", "", "", 
  "", "", "", "", "", "", "", "", "", "", "", "", "", "", "", "", "", "", "", 
  183629., 293.187, 34.9, 9.721, 6.405, 12951.839, "", 204.62, 11.62, "", "", 
  87.202, 1.3, 76.2, 0.759}, {"LCA", "North America", "Saint Lucia", 
  "2020-09-11", 27., 0., 0.143, "", "", 0., 147.036, 0., 0.778, "", "", 0., 
  "", "", "", "", "", "", "", "", "", "", "", "", "", "", "", "", "", "", "", 
  "", "", "", "", "", "", "", "", "", 183629., 293.187, 34.9, 9.721, 6.405, 
  12951.839, "", 204.62, 11.62, "", "", 87.202, 1.3, 76.2, 0.759}, 
 {"LCA", "North America", "Saint Lucia", "2020-09-12", 27., 0., 0.143, "", 
  "", 0., 147.036, 0., 0.778, "", "", 0., "", "", "", "", "", "", "", "", "", 
  "", "", "", "", "", "", "", "", "", "", "", "", "", "", "", "", "", "", "", 
  183629., 293.187, 34.9, 9.721, 6.405, 12951.839, "", 204.62, 11.62, "", "", 
  87.202, 1.3, 76.2, 0.759}, {"LCA", "North America", "Saint Lucia", 
  "2020-09-13", 27., 0., 0.143, "", "", 0., 147.036, 0., 0.778, "", "", 0., 
  "", "", "", "", "", "", "", "", "", "", "", "", "", "", "", "", "", "", "", 
  "", "", "", "", "", "", "", "", "", 183629., 293.187, 34.9, 9.721, 6.405, 
  12951.839, "", 204.62, 11.62, "", "", 87.202, 1.3, 76.2, 0.759}, 
 {"LCA", "North America", "Saint Lucia", "2020-09-14", 27., 0., 0.143, "", 
  "", 0., 147.036, 0., 0.778, "", "", 0., "", "", "", "", "", "", "", "", "", 
  "", "", "", "", "", "", "", "", "", "", "", "", "", "", "", "", "", "", "", 
  183629., 293.187, 34.9, 9.721, 6.405, 12951.839, "", 204.62, 11.62, "", "", 
  87.202, 1.3, 76.2, 0.759}, {"LCA", "North America", "Saint Lucia", 
  "2020-09-15", 27., 0., 0.143, "", "", 0., 147.036, 0., 0.778, "", "", 0., 
  "", "", "", "", "", "", "", "", "", "", "", "", "", "", "", "", "", "", "", 
  "", "", "", "", "", "", "", "", "", 183629., 293.187, 34.9, 9.721, 6.405, 
  12951.839, "", 204.62, 11.62, "", "", 87.202, 1.3, 76.2, 0.759}, 
 {"LCA", "North America", "Saint Lucia", "2020-09-16", 27., 0., 0., "", "", 
  0., 147.036, 0., 0., "", "", 0., "", "", "", "", "", "", "", "", "", "", 
  "", "", "", "", "", "", "", "", "", "", "", "", "", "", "", "", "", "", 
  183629., 293.187, 34.9, 9.721, 6.405, 12951.839, "", 204.62, 11.62, "", "", 
  87.202, 1.3, 76.2, 0.759}, {"LCA", "North America", "Saint Lucia", 
  "2020-09-17", 27., 0., 0., "", "", 0., 147.036, 0., 0., "", "", 0., "", "", 
  "", "", "", "", "", "", "", "", "", "", "", "", "", "", "", "", "", "", "", 
  "", "", "", "", "", "", "", 183629., 293.187, 34.9, 9.721, 6.405, 
  12951.839, "", 204.62, 11.62, "", "", 87.202, 1.3, 76.2, 0.759}, 
 {"LCA", "North America", "Saint Lucia", "2020-09-18", 27., 0., 0., "", "", 
  0., 147.036, 0., 0., "", "", 0., "", "", "", "", "", "", "", "", "", "", 
  "", "", "", "", "", "", "", "", "", "", "", "", "", "", "", "", "", "", 
  183629., 293.187, 34.9, 9.721, 6.405, 12951.839, "", 204.62, 11.62, "", "", 
  87.202, 1.3, 76.2, 0.759}, {"LCA", "North America", "Saint Lucia", 
  "2020-09-19", 27., 0., 0., "", "", 0., 147.036, 0., 0., "", "", 0., "", "", 
  "", "", "", "", "", "", "", "", "", "", "", "", "", "", "", "", "", "", "", 
  "", "", "", "", "", "", "", 183629., 293.187, 34.9, 9.721, 6.405, 
  12951.839, "", 204.62, 11.62, "", "", 87.202, 1.3, 76.2, 0.759}, 
 {"LCA", "North America", "Saint Lucia", "2020-09-20", 27., 0., 0., "", "", 
  0., 147.036, 0., 0., "", "", 0., "", "", "", "", "", "", "", "", "", "", 
  "", "", "", "", "", "", "", "", "", "", "", "", "", "", "", "", "", "", 
  183629., 293.187, 34.9, 9.721, 6.405, 12951.839, "", 204.62, 11.62, "", "", 
  87.202, 1.3, 76.2, 0.759}, {"LCA", "North America", "Saint Lucia", 
  "2020-09-21", 27., 0., 0., "", "", 0., 147.036, 0., 0., "", "", 0., "", "", 
  "", "", "", "", "", "", "", "", "", "", "", "", "", "", "", "", "", "", "", 
  "", "", "", "", "", "", "", 183629., 293.187, 34.9, 9.721, 6.405, 
  12951.839, "", 204.62, 11.62, "", "", 87.202, 1.3, 76.2, 0.759}, 
 {"LCA", "North America", "Saint Lucia", "2020-09-22", 27., 0., 0., "", "", 
  0., 147.036, 0., 0., "", "", 0., "", "", "", "", "", "", "", "", "", "", 
  "", "", "", "", "", "", "", "", "", "", "", "", "", "", "", "", "", "", 
  183629., 293.187, 34.9, 9.721, 6.405, 12951.839, "", 204.62, 11.62, "", "", 
  87.202, 1.3, 76.2, 0.759}, {"LCA", "North America", "Saint Lucia", 
  "2020-09-23", 27., 0., 0., "", "", 0., 147.036, 0., 0., "", "", 0., "", "", 
  "", "", "", "", "", "", "", "", "", "", "", "", "", "", "", "", "", "", "", 
  "", "", "", "", "", "", "", 183629., 293.187, 34.9, 9.721, 6.405, 
  12951.839, "", 204.62, 11.62, "", "", 87.202, 1.3, 76.2, 0.759}, 
 {"LCA", "North America", "Saint Lucia", "2020-09-24", 27., 0., 0., "", "", 
  0., 147.036, 0., 0., "", "", 0., "", "", "", "", "", "", "", "", "", "", 
  "", "", "", "", "", "", "", "", "", "", "", "", "", "", "", "", "", "", 
  183629., 293.187, 34.9, 9.721, 6.405, 12951.839, "", 204.62, 11.62, "", "", 
  87.202, 1.3, 76.2, 0.759}, {"LCA", "North America", "Saint Lucia", 
  "2020-09-25", 27., 0., 0., "", "", 0., 147.036, 0., 0., "", "", 0., "", "", 
  "", "", "", "", "", "", "", "", "", "", "", "", "", "", "", "", "", "", "", 
  "", "", "", "", "", "", "", 183629., 293.187, 34.9, 9.721, 6.405, 
  12951.839, "", 204.62, 11.62, "", "", 87.202, 1.3, 76.2, 0.759}, 
 {"LCA", "North America", "Saint Lucia", "2020-09-26", 27., 0., 0., "", "", 
  0., 147.036, 0., 0., "", "", 0., "", "", "", "", "", "", "", "", "", "", 
  "", "", "", "", "", "", "", "", "", "", "", "", "", "", "", "", "", "", 
  183629., 293.187, 34.9, 9.721, 6.405, 12951.839, "", 204.62, 11.62, "", "", 
  87.202, 1.3, 76.2, 0.759}, {"LCA", "North America", "Saint Lucia", 
  "2020-09-27", 27., 0., 0., "", "", 0., 147.036, 0., 0., "", "", 0., "", "", 
  "", "", "", "", "", "", "", "", "", "", "", "", "", "", "", "", "", "", "", 
  "", "", "", "", "", "", "", 183629., 293.187, 34.9, 9.721, 6.405, 
  12951.839, "", 204.62, 11.62, "", "", 87.202, 1.3, 76.2, 0.759}, 
 {"LCA", "North America", "Saint Lucia", "2020-09-28", 27., 0., 0., "", "", 
  0., 147.036, 0., 0., "", "", 0., "", "", "", "", "", "", "", "", "", "", 
  "", "", "", "", "", "", "", "", "", "", "", "", "", "", "", "", "", "", 
  183629., 293.187, 34.9, 9.721, 6.405, 12951.839, "", 204.62, 11.62, "", "", 
  87.202, 1.3, 76.2, 0.759}, {"LCA", "North America", "Saint Lucia", 
  "2020-09-29", 27., 0., 0., "", "", 0., 147.036, 0., 0., "", "", 0., "", "", 
  "", "", "", "", "", "", "", "", "", "", "", "", "", "", "", "", "", "", "", 
  "", "", "", "", "", "", "", 183629., 293.187, 34.9, 9.721, 6.405, 
  12951.839, "", 204.62, 11.62, "", "", 87.202, 1.3, 76.2, 0.759}, 
 {"LCA", "North America", "Saint Lucia", "2020-09-30", 27., 0., 0., "", "", 
  0., 147.036, 0., 0., "", "", 0., "", "", "", "", "", "", "", "", "", "", 
  "", "", "", "", "", "", "", "", "", "", "", "", "", "", "", "", "", "", 
  183629., 293.187, 34.9, 9.721, 6.405, 12951.839, "", 204.62, 11.62, "", "", 
  87.202, 1.3, 76.2, 0.759}, {"LCA", "North America", "Saint Lucia", 
  "2020-10-01", 27., 0., 0., "", "", 0., 147.036, 0., 0., "", "", 0., "", "", 
  "", "", "", "", "", "", "", "", "", "", "", "", "", "", "", "", "", "", "", 
  "", "", "", "", "", "", "", 183629., 293.187, 34.9, 9.721, 6.405, 
  12951.839, "", 204.62, 11.62, "", "", 87.202, 1.3, 76.2, 0.759}, 
 {"LCA", "North America", "Saint Lucia", "2020-10-02", 27., 0., 0., "", "", 
  0., 147.036, 0., 0., "", "", 0., "", "", "", "", "", "", "", "", "", "", 
  "", "", "", "", "", "", "", "", "", "", "", "", "", "", "", "", "", "", 
  183629., 293.187, 34.9, 9.721, 6.405, 12951.839, "", 204.62, 11.62, "", "", 
  87.202, 1.3, 76.2, 0.759}, {"LCA", "North America", "Saint Lucia", 
  "2020-10-03", 27., 0., 0., "", "", 0., 147.036, 0., 0., "", "", 0., "", "", 
  "", "", "", "", "", "", "", "", "", "", "", "", "", "", "", "", "", "", "", 
  "", "", "", "", "", "", "", 183629., 293.187, 34.9, 9.721, 6.405, 
  12951.839, "", 204.62, 11.62, "", "", 87.202, 1.3, 76.2, 0.759}, 
 {"LCA", "North America", "Saint Lucia", "2020-10-04", 27., 0., 0., "", "", 
  0., 147.036, 0., 0., "", "", 0., "", "", "", "", "", "", "", "", "", "", 
  "", "", "", "", "", "", "", "", "", "", "", "", "", "", "", "", "", "", 
  183629., 293.187, 34.9, 9.721, 6.405, 12951.839, "", 204.62, 11.62, "", "", 
  87.202, 1.3, 76.2, 0.759}, {"LCA", "North America", "Saint Lucia", 
  "2020-10-05", 27., 0., 0., "", "", 0., 147.036, 0., 0., "", "", 0., "", "", 
  "", "", "", "", "", "", "", "", "", "", "", "", "", "", "", "", "", "", "", 
  "", "", "", "", "", "", "", 183629., 293.187, 34.9, 9.721, 6.405, 
  12951.839, "", 204.62, 11.62, "", "", 87.202, 1.3, 76.2, 0.759}, 
 {"LCA", "North America", "Saint Lucia", "2020-10-06", 27., 0., 0., "", "", 
  0., 147.036, 0., 0., "", "", 0., "", "", "", "", "", "", "", "", "", "", 
  "", "", "", "", "", "", "", "", "", "", "", "", "", "", "", "", "", "", 
  183629., 293.187, 34.9, 9.721, 6.405, 12951.839, "", 204.62, 11.62, "", "", 
  87.202, 1.3, 76.2, 0.759}, {"LCA", "North America", "Saint Lucia", 
  "2020-10-07", 27., 0., 0., "", "", 0., 147.036, 0., 0., "", "", 0., "", "", 
  "", "", "", "", "", "", "", "", "", "", "", "", "", "", "", "", "", "", "", 
  "", "", "", "", "", "", "", 183629., 293.187, 34.9, 9.721, 6.405, 
  12951.839, "", 204.62, 11.62, "", "", 87.202, 1.3, 76.2, 0.759}, 
 {"LCA", "North America", "Saint Lucia", "2020-10-08", 28., 1., 0.143, "", 
  "", 0., 152.481, 5.446, 0.778, "", "", 0., "", "", "", "", "", "", "", "", 
  "", "", "", "", "", "", "", "", "", "", "", "", "", "", "", "", "", "", "", 
  "", 183629., 293.187, 34.9, 9.721, 6.405, 12951.839, "", 204.62, 11.62, "", 
  "", 87.202, 1.3, 76.2, 0.759}, {"LCA", "North America", "Saint Lucia", 
  "2020-10-09", 28., 0., 0.143, "", "", 0., 152.481, 0., 0.778, "", "", 0., 
  "", "", "", "", "", "", "", "", "", "", "", "", "", "", "", "", "", "", "", 
  "", "", "", "", "", "", "", "", "", 183629., 293.187, 34.9, 9.721, 6.405, 
  12951.839, "", 204.62, 11.62, "", "", 87.202, 1.3, 76.2, 0.759}, 
 {"LCA", "North America", "Saint Lucia", "2020-10-10", 29., 1., 0.286, "", 
  "", 0., 157.927, 5.446, 1.556, "", "", 0., "", "", "", "", "", "", "", "", 
  "", "", "", "", "", "", "", "", "", "", "", "", "", "", "", "", "", "", "", 
  "", 183629., 293.187, 34.9, 9.721, 6.405, 12951.839, "", 204.62, 11.62, "", 
  "", 87.202, 1.3, 76.2, 0.759}, {"LCA", "North America", "Saint Lucia", 
  "2020-10-11", 29., 0., 0.286, "", "", 0., 157.927, 0., 1.556, "", "", 0., 
  "", "", "", "", "", "", "", "", "", "", "", "", "", "", "", "", "", "", "", 
  "", "", "", "", "", "", "", "", "", 183629., 293.187, 34.9, 9.721, 6.405, 
  12951.839, "", 204.62, 11.62, "", "", 87.202, 1.3, 76.2, 0.759}, 
 {"LCA", "North America", "Saint Lucia", "2020-10-12", 29., 0., 0.286, "", 
  "", 0., 157.927, 0., 1.556, "", "", 0., "", "", "", "", "", "", "", "", "", 
  "", "", "", "", "", "", "", "", "", "", "", "", "", "", "", "", "", "", "", 
  183629., 293.187, 34.9, 9.721, 6.405, 12951.839, "", 204.62, 11.62, "", "", 
  87.202, 1.3, 76.2, 0.759}, {"LCA", "North America", "Saint Lucia", 
  "2020-10-13", 29., 0., 0.286, "", "", 0., 157.927, 0., 1.556, "", "", 0., 
  "", "", "", "", "", "", "", "", "", "", "", "", "", "", "", "", "", "", "", 
  "", "", "", "", "", "", "", "", "", 183629., 293.187, 34.9, 9.721, 6.405, 
  12951.839, "", 204.62, 11.62, "", "", 87.202, 1.3, 76.2, 0.759}, 
 {"LCA", "North America", "Saint Lucia", "2020-10-14", 31., 2., 0.571, "", 
  "", 0., 168.819, 10.892, 3.112, "", "", 0., "", "", "", "", "", "", "", "", 
  "", "", "", "", "", "", "", "", "", "", "", "", "", "", "", "", "", "", "", 
  "", 183629., 293.187, 34.9, 9.721, 6.405, 12951.839, "", 204.62, 11.62, "", 
  "", 87.202, 1.3, 76.2, 0.759}, {"LCA", "North America", "Saint Lucia", 
  "2020-10-15", 31., 0., 0.429, "", "", 0., 168.819, 0., 2.334, "", "", 0., 
  "", "", "", "", "", "", "", "", "", "", "", "", "", "", "", "", "", "", "", 
  "", "", "", "", "", "", "", "", "", 183629., 293.187, 34.9, 9.721, 6.405, 
  12951.839, "", 204.62, 11.62, "", "", 87.202, 1.3, 76.2, 0.759}, 
 {"LCA", "North America", "Saint Lucia", "2020-10-16", 32., 1., 0.571, "", 
  "", 0., 174.264, 5.446, 3.112, "", "", 0., "", "", "", "", "", "", "", "", 
  "", "", "", "", "", "", "", "", "", "", "", "", "", "", "", "", "", "", "", 
  "", 183629., 293.187, 34.9, 9.721, 6.405, 12951.839, "", 204.62, 11.62, "", 
  "", 87.202, 1.3, 76.2, 0.759}, {"LCA", "North America", "Saint Lucia", 
  "2020-10-17", 33., 1., 0.571, "", "", 0., 179.71, 5.446, 3.112, "", "", 0., 
  "", "", "", "", "", "", "", "", "", "", "", "", "", "", "", "", "", "", "", 
  "", "", "", "", "", "", "", "", "", 183629., 293.187, 34.9, 9.721, 6.405, 
  12951.839, "", 204.62, 11.62, "", "", 87.202, 1.3, 76.2, 0.759}, 
 {"LCA", "North America", "Saint Lucia", "2020-10-18", 33., 0., 0.571, "", 
  "", 0., 179.71, 0., 3.112, "", "", 0., "", "", "", "", "", "", "", "", "", 
  "", "", "", "", "", "", "", "", "", "", "", "", "", "", "", "", "", "", "", 
  183629., 293.187, 34.9, 9.721, 6.405, 12951.839, "", 204.62, 11.62, "", "", 
  87.202, 1.3, 76.2, 0.759}, {"LCA", "North America", "Saint Lucia", 
  "2020-10-19", 36., 3., 1., "", "", 0., 196.047, 16.337, 5.446, "", "", 0., 
  "", "", "", "", "", "", "", "", "", "", "", "", "", "", "", "", "", "", "", 
  "", "", "", "", "", "", "", "", "", 183629., 293.187, 34.9, 9.721, 6.405, 
  12951.839, "", 204.62, 11.62, "", "", 87.202, 1.3, 76.2, 0.759}, 
 {"LCA", "North America", "Saint Lucia", "2020-10-20", 36., 0., 1., "", "", 
  0., 196.047, 0., 5.446, "", "", 0., "", "", "", "", "", "", "", "", "", "", 
  "", "", "", "", "", "", "", "", "", "", "", "", "", "", "", "", "", "", 
  183629., 293.187, 34.9, 9.721, 6.405, 12951.839, "", 204.62, 11.62, "", "", 
  87.202, 1.3, 76.2, 0.759}, {"LCA", "North America", "Saint Lucia", 
  "2020-10-21", 38., 2., 1., "", "", 0., 206.939, 10.892, 5.446, "", "", 0., 
  "", "", "", "", "", "", "", "", "", "", "", "", "", "", "", "", "", "", "", 
  "", "", "", "", "", "", "", "", "", 183629., 293.187, 34.9, 9.721, 6.405, 
  12951.839, "", 204.62, 11.62, "", "", 87.202, 1.3, 76.2, 0.759}, 
 {"LCA", "North America", "Saint Lucia", "2020-10-22", 42., 4., 1.571, "", 
  "", 0., 228.722, 21.783, 8.558, "", "", 0., "", "", "", "", "", "", "", "", 
  "", "", "", "", "", "", "", "", "", "", "", "", "", "", "", "", "", "", "", 
  "", 183629., 293.187, 34.9, 9.721, 6.405, 12951.839, "", 204.62, 11.62, "", 
  "", 87.202, 1.3, 76.2, 0.759}, {"LCA", "North America", "Saint Lucia", 
  "2020-10-23", 48., 6., 2.286, "", "", 0., 261.397, 32.675, 12.447, "", "", 
  0., "", "", "", "", "", "", "", "", "", "", "", "", "", "", "", "", "", "", 
  "", "", "", "", "", "", "", "", "", "", 183629., 293.187, 34.9, 9.721, 
  6.405, 12951.839, "", 204.62, 11.62, "", "", 87.202, 1.3, 76.2, 0.759}, 
 {"LCA", "North America", "Saint Lucia", "2020-10-24", 52., 4., 2.714, "", 
  "", 0., 283.18, 21.783, 14.781, "", "", 0., "", "", "", "", "", "", "", "", 
  "", "", "", "", "", "", "", "", "", "", "", "", "", "", "", "", "", "", "", 
  "", 183629., 293.187, 34.9, 9.721, 6.405, 12951.839, "", 204.62, 11.62, "", 
  "", 87.202, 1.3, 76.2, 0.759}, {"LCA", "North America", "Saint Lucia", 
  "2020-10-25", 54., 2., 3., "", "", 0., 294.071, 10.892, 16.337, "", "", 0., 
  "", "", "", "", "", "", "", "", "", "", "", "", "", "", "", "", "", "", "", 
  "", "", "", "", "", "", "", "", "", 183629., 293.187, 34.9, 9.721, 6.405, 
  12951.839, "", 204.62, 11.62, "", "", 87.202, 1.3, 76.2, 0.759}, 
 {"LCA", "North America", "Saint Lucia", "2020-10-26", 63., 9., 3.857, "", 
  "", 0., 343.083, 49.012, 21.005, "", "", 0., "", "", "", "", "", "", "", 
  "", "", "", "", "", "", "", "", "", "", "", "", "", "", "", "", "", "", "", 
  "", "", 183629., 293.187, 34.9, 9.721, 6.405, 12951.839, "", 204.62, 11.62, 
  "", "", 87.202, 1.3, 76.2, 0.759}, {"LCA", "North America", "Saint Lucia", 
  "2020-10-27", 65., 2., 4.143, "", "", 0., 353.975, 10.892, 22.561, "", "", 
  0., "", "", "", "", "", "", "", "", "", "", "", "", "", "", "", "", "", "", 
  "", "", "", "", "", "", "", "", "", "", 183629., 293.187, 34.9, 9.721, 
  6.405, 12951.839, "", 204.62, 11.62, "", "", 87.202, 1.3, 76.2, 0.759}, 
 {"LCA", "North America", "Saint Lucia", "2020-10-28", 67., 2., 4.143, "", 
  "", 0., 364.866, 10.892, 22.561, "", "", 0., "", "", "", "", "", "", "", 
  "", "", "", "", "", "", "", "", "", "", "", "", "", "", "", "", "", "", "", 
  "", "", 183629., 293.187, 34.9, 9.721, 6.405, 12951.839, "", 204.62, 11.62, 
  "", "", 87.202, 1.3, 76.2, 0.759}, {"LCA", "North America", "Saint Lucia", 
  "2020-10-29", 76., 9., 4.857, "", "", 0., 413.878, 49.012, 26.451, "", "", 
  0., "", "", "", "", "", "", "", "", "", "", "", "", "", "", "", "", "", "", 
  "", "", "", "", "", "", "", "", "", "", 183629., 293.187, 34.9, 9.721, 
  6.405, 12951.839, "", 204.62, 11.62, "", "", 87.202, 1.3, 76.2, 0.759}, 
 {"LCA", "North America", "Saint Lucia", "2020-10-30", 78., 2., 4.286, "", 
  "", 0., 424.77, 10.892, 23.339, "", "", 0., "", "", "", "", "", "", "", "", 
  "", "", "", "", "", "", "", "", "", "", "", "", "", "", "", "", "", "", "", 
  "", 183629., 293.187, 34.9, 9.721, 6.405, 12951.839, "", 204.62, 11.62, "", 
  "", 87.202, 1.3, 76.2, 0.759}, {"LCA", "North America", "Saint Lucia", 
  "2020-10-31", 78., 0., 3.714, "", "", 0., 424.77, 0., 20.227, "", "", 0., 
  "", "", "", "", "", "", "", "", "", "", "", "", "", "", "", "", "", "", "", 
  "", "", "", "", "", "", "", "", "", 183629., 293.187, 34.9, 9.721, 6.405, 
  12951.839, "", 204.62, 11.62, "", "", 87.202, 1.3, 76.2, 0.759}, 
 {"LCA", "North America", "Saint Lucia", "2020-11-01", 84., 6., 4.286, "", 
  "", 0., 457.444, 32.675, 23.339, "", "", 0., "", "", "", "", "", "", "", 
  "", "", "", "", "", "", "", "", "", "", "", "", "", "", "", "", "", "", "", 
  "", "", 183629., 293.187, 34.9, 9.721, 6.405, 12951.839, "", 204.62, 11.62, 
  "", "", 87.202, 1.3, 76.2, 0.759}, {"LCA", "North America", "Saint Lucia", 
  "2020-11-02", 84., 0., 3., "", "", 0., 457.444, 0., 16.337, "", "", 0., "", 
  "", "", "", "", "", "", "", "", "", "", "", "", "", "", "", "", "", "", "", 
  "", "", "", "", "", "", "", "", 183629., 293.187, 34.9, 9.721, 6.405, 
  12951.839, "", 204.62, 11.62, "", "", 87.202, 1.3, 76.2, 0.759}, 
 {"LCA", "North America", "Saint Lucia", "2020-11-03", 97., 13., 4.571, "", 
  "", 0., 528.239, 70.795, 24.895, "", "", 0., "", "", "", "", "", "", "", 
  "", "", "", "", "", "", "", "", "", "", "", "", "", "", "", "", "", "", "", 
  "", "", 183629., 293.187, 34.9, 9.721, 6.405, 12951.839, "", 204.62, 11.62, 
  "", "", 87.202, 1.3, 76.2, 0.759}, {"LCA", "North America", "Saint Lucia", 
  "2020-11-04", 105., 8., 5.429, "", "", 0., 571.805, 43.566, 29.563, "", "", 
  0., "", "", "", "", "", "", "", "", "", "", "", "", "", "", "", "", "", "", 
  "", "", "", "", "", "", "", "", "", "", 183629., 293.187, 34.9, 9.721, 
  6.405, 12951.839, "", 204.62, 11.62, "", "", 87.202, 1.3, 76.2, 0.759}, 
 {"LCA", "North America", "Saint Lucia", "2020-11-05", 106., 1., 4.286, "", 
  "", 0., 577.251, 5.446, 23.339, "", "", 0., 0.89, "", "", "", "", "", "", 
  "", "", "", "", "", "", "", "", "", "", "", "", "", "", "", "", "", "", "", 
  "", "", 183629., 293.187, 34.9, 9.721, 6.405, 12951.839, "", 204.62, 11.62, 
  "", "", 87.202, 1.3, 76.2, 0.759}, {"LCA", "North America", "Saint Lucia", 
  "2020-11-06", 110., 4., 4.571, "", "", 0., 599.034, 21.783, 24.895, "", "", 
  0., 0.88, "", "", "", "", "", "", "", "", "", "", "", "", "", "", "", "", 
  "", "", "", "", "", "", "", "", "", "", "", 183629., 293.187, 34.9, 9.721, 
  6.405, 12951.839, "", 204.62, 11.62, "", "", 87.202, 1.3, 76.2, 0.759}, 
 {"LCA", "North America", "Saint Lucia", "2020-11-07", 123., 13., 6.429, "", 
  "", 0., 669.829, 70.795, 35.008, "", "", 0., 0.88, "", "", "", "", "", "", 
  "", "", "", "", "", "", "", "", "", "", "", "", "", "", "", "", "", "", "", 
  "", "", 183629., 293.187, 34.9, 9.721, 6.405, 12951.839, "", 204.62, 11.62, 
  "", "", 87.202, 1.3, 76.2, 0.759}, {"LCA", "North America", "Saint Lucia", 
  "2020-11-08", 131., 8., 6.714, "", "", 0., 713.395, 43.566, 36.564, "", "", 
  0., 0.87, "", "", "", "", "", "", "", "", "", "", "", "", "", "", "", "", 
  "", "", "", "", "", "", "", "", "", "", "", 183629., 293.187, 34.9, 9.721, 
  6.405, 12951.839, "", 204.62, 11.62, "", "", 87.202, 1.3, 76.2, 0.759}, 
 {"LCA", "North America", "Saint Lucia", "2020-11-09", 141., 10., 8.143, "", 
  "", 0., 767.853, 54.458, 44.344, "", "", 0., 0.86, "", "", "", "", "", "", 
  "", "", "", "", "", "", "", "", "", "", "", "", "", "", "", "", "", "", "", 
  "", "", 183629., 293.187, 34.9, 9.721, 6.405, 12951.839, "", 204.62, 11.62, 
  "", "", 87.202, 1.3, 76.2, 0.759}, {"LCA", "North America", "Saint Lucia", 
  "2020-11-10", 148., 7., 7.286, 1., 1., 0.143, 805.973, 38.12, 39.676, 
  5.446, 5.446, 0.778, 0.86, "", "", "", "", "", "", "", "", "", "", "", "", 
  "", "", "", "", "", "", "", "", "", "", "", "", "", "", "", 183629., 
  293.187, 34.9, 9.721, 6.405, 12951.839, "", 204.62, 11.62, "", "", 87.202, 
  1.3, 76.2, 0.759}, {"LCA", "North America", "Saint Lucia", "2020-11-11", 
  148., 0., 6.143, 2., 1., 0.286, 805.973, 0., 33.453, 10.892, 5.446, 1.556, 
  0.85, "", "", "", "", "", "", "", "", "", "", "", "", "", "", "", "", "", 
  "", "", "", "", "", "", "", "", "", "", 183629., 293.187, 34.9, 9.721, 
  6.405, 12951.839, "", 204.62, 11.62, "", "", 87.202, 1.3, 76.2, 0.759}, 
 {"LCA", "North America", "Saint Lucia", "2020-11-12", 148., 0., 6., 2., 0., 
  0.286, 805.973, 0., 32.675, 10.892, 0., 1.556, 0.85, "", "", "", "", "", 
  "", "", "", "", "", "", "", "", "", "", "", "", "", "", "", "", "", "", "", 
  "", "", "", 183629., 293.187, 34.9, 9.721, 6.405, 12951.839, "", 204.62, 
  11.62, "", "", 87.202, 1.3, 76.2, 0.759}, {"LCA", "North America", 
  "Saint Lucia", "2020-11-13", 156., 8., 6.571, 2., 0., 0.286, 849.539, 
  43.566, 35.786, 10.892, 0., 1.556, 0.85, "", "", "", "", "", "", "", "", 
  "", "", "", "", "", "", "", "", "", "", "", "", "", "", "", "", "", "", "", 
  183629., 293.187, 34.9, 9.721, 6.405, 12951.839, "", 204.62, 11.62, "", "", 
  87.202, 1.3, 76.2, 0.759}, {"LCA", "North America", "Saint Lucia", 
  "2020-11-14", 160., 4., 5.286, 2., 0., 0.286, 871.322, 21.783, 28.785, 
  10.892, 0., 1.556, 0.85, "", "", "", "", "", "", "", "", "", "", "", "", 
  "", "", "", "", "", "", "", "", "", "", "", "", "", "", "", 183629., 
  293.187, 34.9, 9.721, 6.405, 12951.839, "", 204.62, 11.62, "", "", 87.202, 
  1.3, 76.2, 0.759}, {"LCA", "North America", "Saint Lucia", "2020-11-15", 
  162., 2., 4.429, 2., 0., 0.286, 882.214, 10.892, 24.117, 10.892, 0., 1.556, 
  0.85, "", "", "", "", "", "", "", "", "", "", "", "", "", "", "", "", "", 
  "", "", "", "", "", "", "", "", "", "", 183629., 293.187, 34.9, 9.721, 
  6.405, 12951.839, "", 204.62, 11.62, "", "", 87.202, 1.3, 76.2, 0.759}, 
 {"LCA", "North America", "Saint Lucia", "2020-11-16", 171., 9., 4.286, 2., 
  0., 0.286, 931.225, 49.012, 23.339, 10.892, 0., 1.556, 0.86, "", "", "", 
  "", "", "", "", "", "", "", "", "", "", "", "", "", "", "", "", "", "", "", 
  "", "", "", "", "", 183629., 293.187, 34.9, 9.721, 6.405, 12951.839, "", 
  204.62, 11.62, "", "", 87.202, 1.3, 76.2, 0.759}, 
 {"LCA", "North America", "Saint Lucia", "2020-11-17", 178., 7., 4.286, 2., 
  0., 0.143, 969.346, 38.12, 23.339, 10.892, 0., 0.778, 0.86, "", "", "", "", 
  "", "", "", "", "", "", "", "", "", "", "", "", "", "", "", "", "", "", "", 
  "", "", "", "", 183629., 293.187, 34.9, 9.721, 6.405, 12951.839, "", 
  204.62, 11.62, "", "", 87.202, 1.3, 76.2, 0.759}, 
 {"LCA", "North America", "Saint Lucia", "2020-11-18", 183., 5., 5., 2., 0., 
  0., 996.575, 27.229, 27.229, 10.892, 0., 0., 0.86, "", "", "", "", "", "", 
  "", "", "", "", "", "", "", "", "", "", "", "", "", "", "", "", "", "", "", 
  "", "", 183629., 293.187, 34.9, 9.721, 6.405, 12951.839, "", 204.62, 11.62, 
  "", "", 87.202, 1.3, 76.2, 0.759}, {"LCA", "North America", "Saint Lucia", 
  "2020-11-19", 203., 20., 7.857, 2., 0., 0., 1105.49, 108.915, 42.788, 
  10.892, 0., 0., 0.86, "", "", "", "", "", "", "", "", "", "", "", "", "", 
  "", "", "", "", "", "", "", "", "", "", "", "", "", "", 183629., 293.187, 
  34.9, 9.721, 6.405, 12951.839, "", 204.62, 11.62, "", "", 87.202, 1.3, 
  76.2, 0.759}, {"LCA", "North America", "Saint Lucia", "2020-11-20", 203., 
  0., 6.714, 2., 0., 0., 1105.49, 0., 36.564, 10.892, 0., 0., 0.86, "", "", 
  "", "", "", "", "", "", "", "", "", "", "", "", "", "", "", "", "", "", "", 
  "", "", "", "", "", "", 183629., 293.187, 34.9, 9.721, 6.405, 12951.839, 
  "", 204.62, 11.62, "", "", 87.202, 1.3, 76.2, 0.759}, 
 {"LCA", "North America", "Saint Lucia", "2020-11-21", 204., 1., 6.286, 2., 
  0., 0., 1110.936, 5.446, 34.231, 10.892, 0., 0., 0.85, "", "", "", "", "", 
  "", "", "", "", "", "", "", "", "", "", "", "", "", "", "", "", "", "", "", 
  "", "", "", 183629., 293.187, 34.9, 9.721, 6.405, 12951.839, "", 204.62, 
  11.62, "", "", 87.202, 1.3, 76.2, 0.759}, {"LCA", "North America", 
  "Saint Lucia", "2020-11-22", 220., 16., 8.286, 2., 0., 0., 1198.068, 
  87.132, 45.122, 10.892, 0., 0., 0.85, "", "", "", "", "", "", "", "", "", 
  "", "", "", "", "", "", "", "", "", "", "", "", "", "", "", "", "", "", 
  183629., 293.187, 34.9, 9.721, 6.405, 12951.839, "", 204.62, 11.62, "", "", 
  87.202, 1.3, 76.2, 0.759}, {"LCA", "North America", "Saint Lucia", 
  "2020-11-23", 223., 3., 7.429, 2., 0., 0., 1214.405, 16.337, 40.454, 
  10.892, 0., 0., 0.84, "", "", "", "", "", "", "", "", "", "", "", "", "", 
  "", "", "", "", "", "", "", "", "", "", "", "", "", "", 183629., 293.187, 
  34.9, 9.721, 6.405, 12951.839, "", 204.62, 11.62, "", "", 87.202, 1.3, 
  76.2, 0.759}, {"LCA", "North America", "Saint Lucia", "2020-11-24", 226., 
  3., 6.857, 2., 0., 0., 1230.742, 16.337, 37.342, 10.892, 0., 0., 0.84, "", 
  "", "", "", "", "", "", "", "", "", "", "", "", "", "", "", "", "", "", "", 
  "", "", "", "", "", "", "", 183629., 293.187, 34.9, 9.721, 6.405, 
  12951.839, "", 204.62, 11.62, "", "", 87.202, 1.3, 76.2, 0.759}, 
 {"LCA", "North America", "Saint Lucia", "2020-11-25", 235., 9., 7.429, 2., 
  0., 0., 1279.754, 49.012, 40.454, 10.892, 0., 0., 0.84, "", "", "", "", "", 
  "", "", "", "", "", "", "", "", "", "", "", "", "", "", "", "", "", "", "", 
  "", "", "", 183629., 293.187, 34.9, 9.721, 6.405, 12951.839, "", 204.62, 
  11.62, "", "", 87.202, 1.3, 76.2, 0.759}, {"LCA", "North America", 
  "Saint Lucia", "2020-11-26", 238., 3., 5., 2., 0., 0., 1296.092, 16.337, 
  27.229, 10.892, 0., 0., 0.83, "", "", "", "", "", "", "", "", "", "", "", 
  "", "", "", "", "", "", "", "", "", "", "", "", "", "", "", "", 183629., 
  293.187, 34.9, 9.721, 6.405, 12951.839, "", 204.62, 11.62, "", "", 87.202, 
  1.3, 76.2, 0.759}, {"LCA", "North America", "Saint Lucia", "2020-11-27", 
  246., 8., 6.143, 2., 0., 0., 1339.658, 43.566, 33.453, 10.892, 0., 0., 
  0.82, "", "", "", "", "", "", "", "", "", "", "", "", "", "", "", "", "", 
  "", "", "", "", "", "", "", "", "", "", 183629., 293.187, 34.9, 9.721, 
  6.405, 12951.839, "", 204.62, 11.62, "", "", 87.202, 1.3, 76.2, 0.759}, 
 {"LCA", "North America", "Saint Lucia", "2020-11-28", 252., 6., 6.857, 2., 
  0., 0., 1372.332, 32.675, 37.342, 10.892, 0., 0., 0.81, "", "", "", "", "", 
  "", "", "", "", "", "", "", "", "", "", "", "", "", "", "", "", "", "", "", 
  "", "", "", 183629., 293.187, 34.9, 9.721, 6.405, 12951.839, "", 204.62, 
  11.62, "", "", 87.202, 1.3, 76.2, 0.759}, {"LCA", "North America", 
  "Saint Lucia", "2020-11-29", 257., 5., 5.286, 2., 0., 0., 1399.561, 27.229, 
  28.785, 10.892, 0., 0., 0.81, "", "", "", "", "", "", "", "", "", "", "", 
  "", "", "", "", "", "", "", "", "", "", "", "", "", "", "", "", 183629., 
  293.187, 34.9, 9.721, 6.405, 12951.839, "", 204.62, 11.62, "", "", 87.202, 
  1.3, 76.2, 0.759}, {"LCA", "North America", "Saint Lucia", "2020-11-30", 
  259., 2., 5.143, 2., 0., 0., 1410.453, 10.892, 28.007, 10.892, 0., 0., 0.8, 
  "", "", "", "", "", "", "", "", "", "", "", "", "", "", "", "", "", "", "", 
  "", "", "", "", "", "", "", "", 183629., 293.187, 34.9, 9.721, 6.405, 
  12951.839, "", 204.62, 11.62, "", "", 87.202, 1.3, 76.2, 0.759}, 
 {"LCA", "North America", "Saint Lucia", "2020-12-01", 259., 0., 4.714, 2., 
  0., 0., 1410.453, 0., 25.673, 10.892, 0., 0., 0.79, "", "", "", "", "", "", 
  "", "", "", "", "", "", "", "", "", "", "", "", "", "", "", "", "", "", "", 
  "", "", 183629., 293.187, 34.9, 9.721, 6.405, 12951.839, "", 204.62, 11.62, 
  "", "", 87.202, 1.3, 76.2, 0.759}, {"LCA", "North America", "Saint Lucia", 
  "2020-12-02", 261., 2., 3.714, 2., 0., 0., 1421.344, 10.892, 20.227, 
  10.892, 0., 0., 0.79, "", "", "", "", "", "", "", "", "", "", "", "", "", 
  "", "", "", "", "", "", "", "", "", "", "", "", "", "", 183629., 293.187, 
  34.9, 9.721, 6.405, 12951.839, "", 204.62, 11.62, "", "", 87.202, 1.3, 
  76.2, 0.759}, {"LCA", "North America", "Saint Lucia", "2020-12-03", 262., 
  1., 3.429, 2., 0., 0., 1426.79, 5.446, 18.671, 10.892, 0., 0., 0.79, "", 
  "", "", "", "", "", "", "", "", "", "", "", "", "", "", "", "", "", "", "", 
  "", "", "", "", "", "", "", 183629., 293.187, 34.9, 9.721, 6.405, 
  12951.839, "", 204.62, 11.62, "", "", 87.202, 1.3, 76.2, 0.759}, 
 {"LCA", "North America", "Saint Lucia", "2020-12-04", 262., 0., 2.286, 2., 
  0., 0., 1426.79, 0., 12.447, 10.892, 0., 0., 0.79, "", "", "", "", "", "", 
  "", "", "", "", "", "", "", "", "", "", "", "", "", "", "", "", "", "", "", 
  "", "", 183629., 293.187, 34.9, 9.721, 6.405, 12951.839, "", 204.62, 11.62, 
  "", "", 87.202, 1.3, 76.2, 0.759}, {"LCA", "North America", "Saint Lucia", 
  "2020-12-05", 265., 3., 1.857, 2., 0., 0., 1443.127, 16.337, 10.114, 
  10.892, 0., 0., 0.79, "", "", "", "", "", "", "", "", "", "", "", "", "", 
  "", "", "", "", "", "", "", "", "", "", "", "", "", "", 183629., 293.187, 
  34.9, 9.721, 6.405, 12951.839, "", 204.62, 11.62, "", "", 87.202, 1.3, 
  76.2, 0.759}, {"LCA", "North America", "Saint Lucia", "2020-12-06", 265., 
  0., 1.143, 2., 0., 0., 1443.127, 0., 6.224, 10.892, 0., 0., 0.8, "", "", 
  "", "", "", "", "", "", "", "", "", "", "", "", "", "", "", "", "", "", "", 
  "", "", "", "", "", "", 183629., 293.187, 34.9, 9.721, 6.405, 12951.839, 
  "", 204.62, 11.62, "", "", 87.202, 1.3, 76.2, 0.759}, 
 {"LCA", "North America", "Saint Lucia", "2020-12-07", 270., 5., 1.571, 2., 
  0., 0., 1470.356, 27.229, 8.558, 10.892, 0., 0., 0.8, "", "", "", "", "", 
  "", "", "", "", "", "", "", "", "", "", "", "", "", "", "", "", "", "", "", 
  "", "", "", 183629., 293.187, 34.9, 9.721, 6.405, 12951.839, "", 204.62, 
  11.62, "", "", 87.202, 1.3, 76.2, 0.759}, {"LCA", "North America", 
  "Saint Lucia", "2020-12-08", 270., 0., 1.571, 2., 0., 0., 1470.356, 0., 
  8.558, 10.892, 0., 0., 0.81, "", "", "", "", "", "", "", "", "", "", "", 
  "", "", "", "", "", "", "", "", "", "", "", "", "", "", "", "", 183629., 
  293.187, 34.9, 9.721, 6.405, 12951.839, "", 204.62, 11.62, "", "", 87.202, 
  1.3, 76.2, 0.759}, {"LCA", "North America", "Saint Lucia", "2020-12-09", 
  270., 0., 1.286, 2., 0., 0., 1470.356, 0., 7.002, 10.892, 0., 0., 0.82, "", 
  "", "", "", "", "", "", "", "", "", "", "", "", "", "", "", "", "", "", "", 
  "", "", "", "", "", "", "", 183629., 293.187, 34.9, 9.721, 6.405, 
  12951.839, "", 204.62, 11.62, "", "", 87.202, 1.3, 76.2, 0.759}, 
 {"LCA", "North America", "Saint Lucia", "2020-12-10", 270., 0., 1.143, 2., 
  0., 0., 1470.356, 0., 6.224, 10.892, 0., 0., 0.82, "", "", "", "", "", "", 
  "", "", "", "", "", "", "", "", "", "", "", "", "", "", "", "", "", "", "", 
  "", "", 183629., 293.187, 34.9, 9.721, 6.405, 12951.839, "", 204.62, 11.62, 
  "", "", 87.202, 1.3, 76.2, 0.759}, {"LCA", "North America", "Saint Lucia", 
  "2020-12-11", 274., 4., 1.714, 4., 2., 0.286, 1492.139, 21.783, 9.336, 
  21.783, 10.892, 1.556, 0.84, "", "", "", "", "", "", "", "", "", "", "", 
  "", "", "", "", "", "", "", "", "", "", "", "", "", "", "", "", 183629., 
  293.187, 34.9, 9.721, 6.405, 12951.839, "", 204.62, 11.62, "", "", 87.202, 
  1.3, 76.2, 0.759}, {"LCA", "North America", "Saint Lucia", "2020-12-12", 
  274., 0., 1.286, 4., 0., 0.286, 1492.139, 0., 7.002, 21.783, 0., 1.556, 
  0.84, "", "", "", "", "", "", "", "", "", "", "", "", "", "", "", "", "", 
  "", "", "", "", "", "", "", "", "", "", 183629., 293.187, 34.9, 9.721, 
  6.405, 12951.839, "", 204.62, 11.62, "", "", 87.202, 1.3, 76.2, 0.759}, 
 {"LCA", "North America", "Saint Lucia", "2020-12-13", 275., 1., 1.429, 4., 
  0., 0.286, 1497.585, 5.446, 7.78, 21.783, 0., 1.556, 0.85, "", "", "", "", 
  "", "", "", "", "", "", "", "", "", "", "", "", "", "", "", "", "", "", "", 
  "", "", "", "", 183629., 293.187, 34.9, 9.721, 6.405, 12951.839, "", 
  204.62, 11.62, "", "", 87.202, 1.3, 76.2, 0.759}, 
 {"LCA", "North America", "Saint Lucia", "2020-12-14", 278., 3., 1.143, 4., 
  0., 0.286, 1513.922, 16.337, 6.224, 21.783, 0., 1.556, 0.86, "", "", "", 
  "", "", "", "", "", "", "", "", "", "", "", "", "", "", "", "", "", "", "", 
  "", "", "", "", "", 183629., 293.187, 34.9, 9.721, 6.405, 12951.839, "", 
  204.62, 11.62, "", "", 87.202, 1.3, 76.2, 0.759}, 
 {"LCA", "North America", "Saint Lucia", "2020-12-15", 278., 0., 1.143, 4., 
  0., 0.286, 1513.922, 0., 6.224, 21.783, 0., 1.556, 0.87, "", "", "", "", 
  "", "", "", "", "", "", "", "", "", "", "", "", "", "", "", "", "", "", "", 
  "", "", "", "", 183629., 293.187, 34.9, 9.721, 6.405, 12951.839, "", 
  204.62, 11.62, "", "", 87.202, 1.3, 76.2, 0.759}, 
 {"LCA", "North America", "Saint Lucia", "2020-12-16", 278., 0., 1.143, 4., 
  0., 0.286, 1513.922, 0., 6.224, 21.783, 0., 1.556, 0.89, "", "", "", "", 
  "", "", "", "", "", "", "", "", "", "", "", "", "", "", "", "", "", "", "", 
  "", "", "", "", 183629., 293.187, 34.9, 9.721, 6.405, 12951.839, "", 
  204.62, 11.62, "", "", 87.202, 1.3, 76.2, 0.759}, 
 {"LCA", "North America", "Saint Lucia", "2020-12-17", 279., 1., 1.286, 5., 
  1., 0.429, 1519.368, 5.446, 7.002, 27.229, 5.446, 2.334, 0.9, "", "", "", 
  "", "", "", "", "", "", "", "", "", "", "", "", "", "", "", "", "", "", "", 
  "", "", "", "", "", 183629., 293.187, 34.9, 9.721, 6.405, 12951.839, "", 
  204.62, 11.62, "", "", 87.202, 1.3, 76.2, 0.759}, 
 {"LCA", "North America", "Saint Lucia", "2020-12-18", 280., 1., 0.857, 5., 
  0., 0.143, 1524.814, 5.446, 4.668, 27.229, 0., 0.778, 0.92, "", "", "", "", 
  "", "", "", "", "", "", "", "", "", "", "", "", "", "", "", "", "", "", "", 
  "", "", "", "", 183629., 293.187, 34.9, 9.721, 6.405, 12951.839, "", 
  204.62, 11.62, "", "", 87.202, 1.3, 76.2, 0.759}, 
 {"LCA", "North America", "Saint Lucia", "2020-12-19", 282., 2., 1.143, 5., 
  0., 0.143, 1535.705, 10.892, 6.224, 27.229, 0., 0.778, 0.94, "", "", "", 
  "", "", "", "", "", "", "", "", "", "", "", "", "", "", "", "", "", "", "", 
  "", "", "", "", "", 183629., 293.187, 34.9, 9.721, 6.405, 12951.839, "", 
  204.62, 11.62, "", "", 87.202, 1.3, 76.2, 0.759}, 
 {"LCA", "North America", "Saint Lucia", "2020-12-20", 287., 5., 1.714, 5., 
  0., 0.143, 1562.934, 27.229, 9.336, 27.229, 0., 0.778, 0.95, "", "", "", 
  "", "", "", "", "", "", "", "", "", "", "", "", "", "", "", "", "", "", "", 
  "", "", "", "", "", 183629., 293.187, 34.9, 9.721, 6.405, 12951.839, "", 
  204.62, 11.62, "", "", 87.202, 1.3, 76.2, 0.759}, 
 {"LCA", "North America", "Saint Lucia", "2020-12-21", 287., 0., 1.286, 5., 
  0., 0.143, 1562.934, 0., 7.002, 27.229, 0., 0.778, 0.95, "", "", "", "", 
  "", "", "", "", "", "", "", "", "", "", "", "", "", "", "", "", "", "", "", 
  "", "", "", "", 183629., 293.187, 34.9, 9.721, 6.405, 12951.839, "", 
  204.62, 11.62, "", "", 87.202, 1.3, 76.2, 0.759}, 
 {"LCA", "North America", "Saint Lucia", "2020-12-22", 303., 16., 3.571, 5., 
  0., 0.143, 1650.066, 87.132, 19.449, 27.229, 0., 0.778, 0.96, "", "", "", 
  "", "", "", "", "", "", "", "", "", "", "", "", "", "", "", "", "", "", "", 
  "", "", "", "", "", 183629., 293.187, 34.9, 9.721, 6.405, 12951.839, "", 
  204.62, 11.62, "", "", 87.202, 1.3, 76.2, 0.759}, 
 {"LCA", "North America", "Saint Lucia", "2020-12-23", 305., 2., 3.857, 5., 
  0., 0.143, 1660.958, 10.892, 21.005, 27.229, 0., 0.778, 0.97, "", "", "", 
  "", "", "", "", "", "", "", "", "", "", "", "", "", "", "", "", "", "", "", 
  "", "", "", "", "", 183629., 293.187, 34.9, 9.721, 6.405, 12951.839, "", 
  204.62, 11.62, "", "", 87.202, 1.3, 76.2, 0.759}, 
 {"LCA", "North America", "Saint Lucia", "2020-12-24", 305., 0., 3.714, 5., 
  0., 0., 1660.958, 0., 20.227, 27.229, 0., 0., 0.98, "", "", "", "", "", "", 
  "", "", "", "", "", "", "", "", "", "", "", "", "", "", "", "", "", "", "", 
  "", "", 183629., 293.187, 34.9, 9.721, 6.405, 12951.839, "", 204.62, 11.62, 
  "", "", 87.202, 1.3, 76.2, 0.759}, {"LCA", "North America", "Saint Lucia", 
  "2020-12-25", 305., 0., 3.571, 5., 0., 0., 1660.958, 0., 19.449, 27.229, 
  0., 0., 0.99, "", "", "", "", "", "", "", "", "", "", "", "", "", "", "", 
  "", "", "", "", "", "", "", "", "", "", "", "", 183629., 293.187, 34.9, 
  9.721, 6.405, 12951.839, "", 204.62, 11.62, "", "", 87.202, 1.3, 76.2, 
  0.759}, {"LCA", "North America", "Saint Lucia", "2020-12-26", 305., 0., 
  3.286, 5., 0., 0., 1660.958, 0., 17.893, 27.229, 0., 0., 1.01, "", "", "", 
  "", "", "", "", "", "", "", "", "", "", "", "", "", "", "", "", "", "", "", 
  "", "", "", "", "", 183629., 293.187, 34.9, 9.721, 6.405, 12951.839, "", 
  204.62, 11.62, "", "", 87.202, 1.3, 76.2, 0.759}, 
 {"LCA", "North America", "Saint Lucia", "2020-12-27", 305., 0., 2.571, 5., 
  0., 0., 1660.958, 0., 14.003, 27.229, 0., 0., 1.03, "", "", "", "", "", "", 
  "", "", "", "", "", "", "", "", "", "", "", "", "", "", "", "", "", "", "", 
  "", "", 183629., 293.187, 34.9, 9.721, 6.405, 12951.839, "", 204.62, 11.62, 
  "", "", 87.202, 1.3, 76.2, 0.759}, {"LCA", "North America", "Saint Lucia", 
  "2020-12-28", 331., 26., 6.286, 5., 0., 0., 1802.548, 141.59, 34.231, 
  27.229, 0., 0., 1.06, "", "", "", "", "", "", "", "", "", "", "", "", "", 
  "", "", "", "", "", "", "", "", "", "", "", "", "", "", 183629., 293.187, 
  34.9, 9.721, 6.405, 12951.839, "", 204.62, 11.62, "", "", 87.202, 1.3, 
  76.2, 0.759}, {"LCA", "North America", "Saint Lucia", "2020-12-29", 331., 
  0., 4., 5., 0., 0., 1802.548, 0., 21.783, 27.229, 0., 0., 1.08, "", "", "", 
  "", "", "", "", "", "", "", "", "", "", "", "", "", "", "", "", "", "", "", 
  "", "", "", "", "", 183629., 293.187, 34.9, 9.721, 6.405, 12951.839, "", 
  204.62, 11.62, "", "", 87.202, 1.3, 76.2, 0.759}, 
 {"LCA", "North America", "Saint Lucia", "2020-12-30", 340., 9., 5., 5., 0., 
  0., 1851.559, 49.012, 27.229, 27.229, 0., 0., 1.11, "", "", "", "", "", "", 
  "", "", "", "", "", "", "", "", "", "", "", "", "", "", "", "", "", "", "", 
  "", "", 183629., 293.187, 34.9, 9.721, 6.405, 12951.839, "", 204.62, 11.62, 
  "", "", 87.202, 1.3, 76.2, 0.759}, {"LCA", "North America", "Saint Lucia", 
  "2020-12-31", 353., 13., 6.857, 5., 0., 0., 1922.354, 70.795, 37.342, 
  27.229, 0., 0., 1.14, "", "", "", "", "", "", "", "", "", "", "", "", "", 
  "", "", "", "", "", "", "", "", "", "", "", "", "", "", 183629., 293.187, 
  34.9, 9.721, 6.405, 12951.839, "", 204.62, 11.62, "", "", 87.202, 1.3, 
  76.2, 0.759}, {"LCA", "North America", "Saint Lucia", "2021-01-01", 353., 
  0., 6.857, 5., 0., 0., 1922.354, 0., 37.342, 27.229, 0., 0., 1.16, "", "", 
  "", "", "", "", "", "", "", "", "", "", "", "", "", "", "", "", "", "", "", 
  "", "", "", "", "", "", 183629., 293.187, 34.9, 9.721, 6.405, 12951.839, 
  "", 204.62, 11.62, "", "", 87.202, 1.3, 76.2, 0.759}, 
 {"LCA", "North America", "Saint Lucia", "2021-01-02", 353., 0., 6.857, 5., 
  0., 0., 1922.354, 0., 37.342, 27.229, 0., 0., 1.18, "", "", "", "", "", "", 
  "", "", "", "", "", "", "", "", "", "", "", "", "", "", "", "", "", "", "", 
  "", "", 183629., 293.187, 34.9, 9.721, 6.405, 12951.839, "", 204.62, 11.62, 
  "", "", 87.202, 1.3, 76.2, 0.759}, {"LCA", "North America", "Saint Lucia", 
  "2021-01-03", 353., 0., 6.857, 5., 0., 0., 1922.354, 0., 37.342, 27.229, 
  0., 0., 1.21, "", "", "", "", "", "", "", "", "", "", "", "", "", "", "", 
  "", "", "", "", "", "", "", "", "", "", "", "", 183629., 293.187, 34.9, 
  9.721, 6.405, 12951.839, "", 204.62, 11.62, "", "", 87.202, 1.3, 76.2, 
  0.759}, {"LCA", "North America", "Saint Lucia", "2021-01-04", 360., 7., 
  4.143, 5., 0., 0., 1960.475, 38.12, 22.561, 27.229, 0., 0., 1.25, "", "", 
  "", "", "", "", "", "", "", "", "", "", "", "", "", "", "", "", "", "", "", 
  "", "", "", "", "", "", 183629., 293.187, 34.9, 9.721, 6.405, 12951.839, 
  "", 204.62, 11.62, "", "", 87.202, 1.3, 76.2, 0.759}, 
 {"LCA", "North America", "Saint Lucia", "2021-01-05", 380., 20., 7., 5., 0., 
  0., 2069.39, 108.915, 38.12, 27.229, 0., 0., 1.28, "", "", "", "", "", "", 
  "", "", "", "", "", "", "", "", "", "", "", "", "", "", "", "", "", "", "", 
  "", "", 183629., 293.187, 34.9, 9.721, 6.405, 12951.839, "", 204.62, 11.62, 
  "", "", 87.202, 1.3, 76.2, 0.759}, {"LCA", "North America", "Saint Lucia", 
  "2021-01-06", 382., 2., 6., 5., 0., 0., 2080.281, 10.892, 32.675, 27.229, 
  0., 0., 1.3, "", "", "", "", "", "", "", "", "", "", "", "", "", "", "", 
  "", "", "", "", "", "", "", "", "", "", "", "", 183629., 293.187, 34.9, 
  9.721, 6.405, 12951.839, "", 204.62, 11.62, "", "", 87.202, 1.3, 76.2, 
  0.759}, {"LCA", "North America", "Saint Lucia", "2021-01-07", 383., 1., 
  4.286, 5., 0., 0., 2085.727, 5.446, 23.339, 27.229, 0., 0., 1.33, "", "", 
  "", "", "", "", "", "", "", "", "", "", "", "", "", "", "", "", "", "", "", 
  "", "", "", "", "", "", 183629., 293.187, 34.9, 9.721, 6.405, 12951.839, 
  "", 204.62, 11.62, "", "", 87.202, 1.3, 76.2, 0.759}, 
 {"LCA", "North America", "Saint Lucia", "2021-01-08", 395., 12., 6., 5., 0., 
  0., 2151.076, 65.349, 32.675, 27.229, 0., 0., 1.36, "", "", "", "", "", "", 
  "", "", "", "", "", "", "", "", "", "", "", "", "", "", "", "", "", "", "", 
  "", "", 183629., 293.187, 34.9, 9.721, 6.405, 12951.839, "", 204.62, 11.62, 
  "", "", 87.202, 1.3, 76.2, 0.759}, {"LCA", "North America", "Saint Lucia", 
  "2021-01-09", 438., 43., 12.143, 5., 0., 0., 2385.244, 234.168, 66.127, 
  27.229, 0., 0., 1.39, "", "", "", "", "", "", "", "", "", "", "", "", "", 
  "", "", "", "", "", "", "", "", "", "", "", "", "", "", 183629., 293.187, 
  34.9, 9.721, 6.405, 12951.839, "", 204.62, 11.62, "", "", 87.202, 1.3, 
  76.2, 0.759}, {"LCA", "North America", "Saint Lucia", "2021-01-10", 438., 
  0., 12.143, 5., 0., 0., 2385.244, 0., 66.127, 27.229, 0., 0., 1.39, "", "", 
  "", "", "", "", "", "", "", "", "", "", "", "", "", "", "", "", "", "", "", 
  "", "", "", "", "", "", 183629., 293.187, 34.9, 9.721, 6.405, 12951.839, 
  "", 204.62, 11.62, "", "", 87.202, 1.3, 76.2, 0.759}, 
 {"LCA", "North America", "Saint Lucia", "2021-01-11", 462., 24., 14.571, 5., 
  0., 0., 2515.942, 130.698, 79.353, 27.229, 0., 0., 1.4, "", "", "", "", "", 
  "", "", "", "", "", "", "", "", "", "", "", "", "", "", "", "", "", "", "", 
  "", "", "", 183629., 293.187, 34.9, 9.721, 6.405, 12951.839, "", 204.62, 
  11.62, "", "", 87.202, 1.3, 76.2, 0.759}, {"LCA", "North America", 
  "Saint Lucia", "2021-01-12", 490., 28., 15.714, 5., 0., 0., 2668.424, 
  152.481, 85.576, 27.229, 0., 0., 1.4, "", "", "", "", "", "", "", "", "", 
  "", "", "", "", "", "", "", "", "", "", "", "", "", "", "", "", "", "", 
  183629., 293.187, 34.9, 9.721, 6.405, 12951.839, "", 204.62, 11.62, "", "", 
  87.202, 1.3, 76.2, 0.759}, {"LCA", "North America", "Saint Lucia", 
  "2021-01-13", 502., 12., 17.143, 6., 1., 0.143, 2733.773, 65.349, 93.356, 
  32.675, 5.446, 0.778, 1.4, "", "", "", "", "", "", "", "", "", "", "", "", 
  "", "", "", "", "", "", "", "", "", "", "", "", "", "", "", 183629., 
  293.187, 34.9, 9.721, 6.405, 12951.839, "", 204.62, 11.62, "", "", 87.202, 
  1.3, 76.2, 0.759}, {"LCA", "North America", "Saint Lucia", "2021-01-14", 
  543., 41., 22.857, 6., 0., 0.143, 2957.049, 223.276, 124.475, 32.675, 0., 
  0.778, 1.41, "", "", "", "", "", "", "", "", "", "", "", "", "", "", "", 
  "", "", "", "", "", "", "", "", "", "", "", "", 183629., 293.187, 34.9, 
  9.721, 6.405, 12951.839, "", 204.62, 11.62, "", "", 87.202, 1.3, 76.2, 
  0.759}, {"LCA", "North America", "Saint Lucia", "2021-01-15", 576., 33., 
  25.857, 6., 0., 0.143, 3136.759, 179.71, 140.812, 32.675, 0., 0.778, 1.4, 
  "", "", "", "", "", "", "", "", "", "", "", "", "", "", "", "", "", "", "", 
  "", "", "", "", "", "", "", "", 183629., 293.187, 34.9, 9.721, 6.405, 
  12951.839, "", 204.62, 11.62, "", "", 87.202, 1.3, 76.2, 0.759}, 
 {"LCA", "North America", "Saint Lucia", "2021-01-16", 611., 35., 24.714, 8., 
  2., 0.429, 3327.361, 190.602, 134.588, 43.566, 10.892, 2.334, 1.4, "", "", 
  "", "", "", "", "", "", "", "", "", "", "", "", "", "", "", "", "", "", "", 
  "", "", "", "", "", "", 183629., 293.187, 34.9, 9.721, 6.405, 12951.839, 
  "", 204.62, 11.62, "", "", 87.202, 1.3, 76.2, 0.759}, 
 {"LCA", "North America", "Saint Lucia", "2021-01-17", 611., 0., 24.714, 8., 
  0., 0.429, 3327.361, 0., 134.588, 43.566, 0., 2.334, 1.39, "", "", "", "", 
  "", "", "", "", "", "", "", "", "", "", "", "", "", "", "", "", "", "", "", 
  "", "", "", "", 183629., 293.187, 34.9, 9.721, 6.405, 12951.839, "", 
  204.62, 11.62, "", "", 87.202, 1.3, 76.2, 0.759}, 
 {"LCA", "North America", "Saint Lucia", "2021-01-18", 621., 10., 22.714, 8., 
  0., 0.429, 3381.819, 54.458, 123.697, 43.566, 0., 2.334, 1.39, "", "", "", 
  "", "", "", "", "", "", "", "", "", "", "", "", "", "", "", "", "", "", "", 
  "", "", "", "", "", 183629., 293.187, 34.9, 9.721, 6.405, 12951.839, "", 
  204.62, 11.62, "", "", 87.202, 1.3, 76.2, 0.759}, 
 {"LCA", "North America", "Saint Lucia", "2021-01-19", 656., 35., 23.714, 8., 
  0., 0.429, 3572.42, 190.602, 129.142, 43.566, 0., 2.334, 1.4, "", "", "", 
  "", "", "", "", "", "", "", "", "", "", "", "", "", "", "", "", "", "", "", 
  "", "", "", "", "", 183629., 293.187, 34.9, 9.721, 6.405, 12951.839, "", 
  204.62, 11.62, "", "", 87.202, 1.3, 76.2, 0.759}, 
 {"LCA", "North America", "Saint Lucia", "2021-01-20", 713., 57., 30.143, 8., 
  0., 0.286, 3882.829, 310.408, 164.151, 43.566, 0., 1.556, 1.4, "", "", "", 
  "", "", "", "", "", "", "", "", "", "", "", "", "", "", "", "", "", "", "", 
  "", "", "", "", "", 183629., 293.187, 34.9, 9.721, 6.405, 12951.839, "", 
  204.62, 11.62, "", "", 87.202, 1.3, 76.2, 0.759}, 
 {"LCA", "North America", "Saint Lucia", "2021-01-21", 718., 5., 25., 9., 1., 
  0.429, 3910.058, 27.229, 136.144, 49.012, 5.446, 2.334, 1.4, "", "", "", 
  "", "", "", "", "", "", "", "", "", "", "", "", "", "", "", "", "", "", "", 
  "", "", "", "", "", 183629., 293.187, 34.9, 9.721, 6.405, 12951.839, "", 
  204.62, 11.62, "", "", 87.202, 1.3, 76.2, 0.759}, 
 {"LCA", "North America", "Saint Lucia", "2021-01-22", 755., 37., 25.571, 
  10., 1., 0.571, 4111.551, 201.493, 139.256, 54.458, 5.446, 3.112, 1.4, "", 
  "", "", "", "", "", "", "", "", "", "", "", "", "", "", "", "", "", "", "", 
  "", "", "", "", "", "", "", 183629., 293.187, 34.9, 9.721, 6.405, 
  12951.839, "", 204.62, 11.62, "", "", 87.202, 1.3, 76.2, 0.759}, 
 {"LCA", "North America", "Saint Lucia", "2021-01-23", 770., 15., 22.714, 
  10., 0., 0.286, 4193.237, 81.686, 123.697, 54.458, 0., 1.556, 1.4, "", "", 
  "", "", "", "", "", "", "", "", "", "", "", "", "", "", "", "", "", "", "", 
  "", "", "", "", "", "", 183629., 293.187, 34.9, 9.721, 6.405, 12951.839, 
  "", 204.62, 11.62, "", "", 87.202, 1.3, 76.2, 0.759}, 
 {"LCA", "North America", "Saint Lucia", "2021-01-24", 810., 40., 28.429, 
  11., 1., 0.429, 4411.068, 217.831, 154.815, 59.903, 5.446, 2.334, 1.41, "", 
  "", "", "", "", "", "", "", "", "", "", "", "", "", "", "", "", "", "", "", 
  "", "", "", "", "", "", "", 183629., 293.187, 34.9, 9.721, 6.405, 
  12951.839, "", 204.62, 11.62, "", "", 87.202, 1.3, 76.2, 0.759}, 
 {"LCA", "North America", "Saint Lucia", "2021-01-25", 886., 76., 37.857, 
  11., 0., 0.429, 4824.946, 413.878, 206.161, 59.903, 0., 2.334, 1.41, "", 
  "", "", "", "", "", "", "", "", "", "", "", "", "", "", "", "", "", "", "", 
  "", "", "", "", "", "", "", 183629., 293.187, 34.9, 9.721, 6.405, 
  12951.839, "", 204.62, 11.62, "", "", 87.202, 1.3, 76.2, 0.759}, 
 {"LCA", "North America", "Saint Lucia", "2021-01-26", 921., 35., 37.857, 
  13., 2., 0.714, 5015.548, 190.602, 206.161, 70.795, 10.892, 3.89, 1.41, "", 
  "", "", "", "", "", "", "", "", "", "", "", "", "", "", "", "", "", "", "", 
  "", "", "", "", "", "", "", 183629., 293.187, 34.9, 9.721, 6.405, 
  12951.839, "", 204.62, 11.62, "", "", 87.202, 1.3, 76.2, 0.759}, 
 {"LCA", "North America", "Saint Lucia", "2021-01-27", 969., 48., 36.571, 
  13., 0., 0.714, 5276.944, 261.397, 199.159, 70.795, 0., 3.89, 1.41, "", "", 
  "", "", "", "", "", "", "", "", "", "", "", "", "", "", "", "", "", "", "", 
  "", "", "", "", "", "", 183629., 293.187, 34.9, 9.721, 6.405, 12951.839, 
  "", 204.62, 11.62, "", "", 87.202, 1.3, 76.2, 0.759}, 
 {"LCA", "North America", "Saint Lucia", "2021-01-28", 1029., 60., 44.429, 
  13., 0., 0.571, 5603.69, 326.746, 241.947, 70.795, 0., 3.112, 1.41, "", "", 
  "", "", "", "", "", "", "", "", "", "", "", "", "", "", "", "", "", "", "", 
  "", "", "", "", "", "", 183629., 293.187, 34.9, 9.721, 6.405, 12951.839, 
  "", 204.62, 11.62, "", "", 87.202, 1.3, 76.2, 0.759}, 
 {"LCA", "North America", "Saint Lucia", "2021-01-29", 1195., 166., 62.857, 
  13., 0., 0.429, 6507.687, 903.997, 342.305, 70.795, 0., 2.334, 1.41, "", 
  "", "", "", "", "", "", "", "", "", "", "", "", "", "", "", "", "", "", "", 
  "", "", "", "", "", "", "", 183629., 293.187, 34.9, 9.721, 6.405, 
  12951.839, "", 204.62, 11.62, "", "", 87.202, 1.3, 76.2, 0.759}, 
 {"LCA", "North America", "Saint Lucia", "2021-01-30", 1195., 0., 60.714, 
  13., 0., 0.429, 6507.687, 0., 330.636, 70.795, 0., 2.334, 1.4, "", "", "", 
  "", "", "", "", "", "", "", "", "", "", "", "", "", "", "", "", "", "", "", 
  "", "", "", "", "", 183629., 293.187, 34.9, 9.721, 6.405, 12951.839, "", 
  204.62, 11.62, "", "", 87.202, 1.3, 76.2, 0.759}, 
 {"LCA", "North America", "Saint Lucia", "2021-01-31", 1195., 0., 55., 13., 
  0., 0.286, 6507.687, 0., 299.517, 70.795, 0., 1.556, 1.39, "", "", "", "", 
  "", "", "", "", "", "", "", "", "", "", "", "", "", "", "", "", "", "", "", 
  "", "", "", "", 183629., 293.187, 34.9, 9.721, 6.405, 12951.839, "", 
  204.62, 11.62, "", "", 87.202, 1.3, 76.2, 0.759}, 
 {"LCA", "North America", "Saint Lucia", "2021-02-01", 1411., 216., 75., 15., 
  2., 0.571, 7683.971, 1176.285, 408.432, 81.686, 10.892, 3.112, 1.39, "", 
  "", "", "", "", "", "", "", "", "", "", "", "", "", "", "", "", "", "", "", 
  "", "", "", "", "", "", "", 183629., 293.187, 34.9, 9.721, 6.405, 
  12951.839, "", 204.62, 11.62, "", "", 87.202, 1.3, 76.2, 0.759}, 
 {"LCA", "North America", "Saint Lucia", "2021-02-02", 1470., 59., 78.429, 
  16., 1., 0.429, 8005.271, 321.3, 427.103, 87.132, 5.446, 2.334, 1.38, "", 
  "", "", "", "", "", "", "", "", "", "", "", "", "", "", "", "", "", "", "", 
  "", "", "", "", "", "", "", 183629., 293.187, 34.9, 9.721, 6.405, 
  12951.839, "", 204.62, 11.62, "", "", 87.202, 1.3, 76.2, 0.759}, 
 {"LCA", "North America", "Saint Lucia", "2021-02-03", 1479., 9., 72.857, 
  16., 0., 0.429, 8054.283, 49.012, 396.763, 87.132, 0., 2.334, 1.36, "", "", 
  "", "", "", "", "", "", "", "", "", "", "", "", "", "", "", "", "", "", "", 
  "", "", "", "", "", "", 183629., 293.187, 34.9, 9.721, 6.405, 12951.839, 
  "", 204.62, 11.62, "", "", 87.202, 1.3, 76.2, 0.759}, 
 {"LCA", "North America", "Saint Lucia", "2021-02-04", 1556., 77., 75.286, 
  18., 2., 0.714, 8473.607, 419.324, 409.988, 98.024, 10.892, 3.89, 1.35, "", 
  "", "", "", "", "", "", "", "", "", "", "", "", "", "", "", "", "", "", "", 
  "", "", "", "", "", "", "", 183629., 293.187, 34.9, 9.721, 6.405, 
  12951.839, "", 204.62, 11.62, "", "", 87.202, 1.3, 76.2, 0.759}, 
 {"LCA", "North America", "Saint Lucia", "2021-02-05", 1556., 0., 51.571, 
  18., 0., 0.714, 8473.607, 0., 280.846, 98.024, 0., 3.89, 1.35, "", "", "", 
  "", "", "", "", "", "", "", "", "", "", "", "", "", "", "", "", "", "", "", 
  "", "", "", "", "", 183629., 293.187, 34.9, 9.721, 6.405, 12951.839, "", 
  204.62, 11.62, "", "", 87.202, 1.3, 76.2, 0.759}, 
 {"LCA", "North America", "Saint Lucia", "2021-02-06", 1813., 257., 88.286, 
  18., 0., 0.714, 9873.168, 1399.561, 480.783, 98.024, 0., 3.89, 1.34, "", 
  "", "", "", "", "", "", "", "", "", "", "", "", "", "", "", "", "", "", "", 
  "", "", "", "", "", "", "", 183629., 293.187, 34.9, 9.721, 6.405, 
  12951.839, "", 204.62, 11.62, "", "", 87.202, 1.3, 76.2, 0.759}, 
 {"LCA", "North America", "Saint Lucia", "2021-02-07", 1813., 0., 88.286, 
  18., 0., 0.714, 9873.168, 0., 480.783, 98.024, 0., 3.89, 1.33, "", "", "", 
  "", "", "", "", "", "", "", "", "", "", "", "", "", "", "", "", "", "", "", 
  "", "", "", "", "", 183629., 293.187, 34.9, 9.721, 6.405, 12951.839, "", 
  204.62, 11.62, "", "", 87.202, 1.3, 76.2, 0.759}, 
 {"LCA", "North America", "Saint Lucia", "2021-02-08", 2027., 214., 88., 19., 
  1., 0.571, 11038.561, 1165.393, 479.227, 103.469, 5.446, 3.112, 1.31, "", 
  "", "", "", "", "", "", "", "", "", "", "", "", "", "", "", "", "", "", "", 
  "", "", "", "", "", "", "", 183629., 293.187, 34.9, 9.721, 6.405, 
  12951.839, "", 204.62, 11.62, "", "", 87.202, 1.3, 76.2, 0.759}, 
 {"LCA", "North America", "Saint Lucia", "2021-02-09", 2027., 0., 79.571, 
  19., 0., 0.429, 11038.561, 0., 433.327, 103.469, 0., 2.334, 1.29, "", "", 
  "", "", "", "", "", "", "", "", "", "", "", "", "", "", "", "", "", "", "", 
  "", "", "", "", "", "", 183629., 293.187, 34.9, 9.721, 6.405, 12951.839, 
  "", 204.62, 11.62, "", "", 87.202, 1.3, 76.2, 0.759}, 
 {"LCA", "North America", "Saint Lucia", "2021-02-10", 2027., 0., 78.286, 
  19., 0., 0.429, 11038.561, 0., 426.325, 103.469, 0., 2.334, 1.28, "", "", 
  "", "", "", "", "", "", "", "", "", "", "", "", "", "", "", "", "", "", "", 
  "", "", "", "", "", "", 183629., 293.187, 34.9, 9.721, 6.405, 12951.839, 
  "", 204.62, 11.62, "", "", 87.202, 1.3, 76.2, 0.759}, 
 {"LCA", "North America", "Saint Lucia", "2021-02-11", 2415., 388., 122.714, 
  22., 3., 0.571, 13151.517, 2112.956, 668.273, 119.807, 16.337, 3.112, 1.27, 
  "", "", "", "", "", "", "", "", "", "", "", "", "", "", "", "", "", "", "", 
  "", "", "", "", "", "", "", "", 183629., 293.187, 34.9, 9.721, 6.405, 
  12951.839, "", 204.62, 11.62, "", "", 87.202, 1.3, 76.2, 0.759}, 
 {"LCA", "North America", "Saint Lucia", "2021-02-12", 2487., 72., 133., 23., 
  1., 0.714, 13543.612, 392.095, 724.286, 125.253, 5.446, 3.89, 1.24, "", "", 
  "", "", "", "", "", "", "", "", "", "", "", "", "", "", "", "", "", "", "", 
  "", "", "", "", "", "", 183629., 293.187, 34.9, 9.721, 6.405, 12951.839, 
  "", 204.62, 11.62, "", "", 87.202, 1.3, 76.2, 0.759}, 
 {"LCA", "North America", "Saint Lucia", "2021-02-13", 2487., 0., 96.286, 
  23., 0., 0.714, 13543.612, 0., 524.349, 125.253, 0., 3.89, 1.22, "", "", 
  "", "", "", "", "", "", "", "", "", "", "", "", "", "", "", "", "", "", "", 
  "", "", "", "", "", "", 183629., 293.187, 34.9, 9.721, 6.405, 12951.839, 
  "", 204.62, 11.62, "", "", 87.202, 1.3, 76.2, 0.759}, 
 {"LCA", "North America", "Saint Lucia", "2021-02-14", 2519., 32., 100.857, 
  23., 0., 0.714, 13717.877, 174.264, 549.244, 125.253, 0., 3.89, 1.2, "", 
  "", "", "", "", "", "", "", "", "", "", "", "", "", "", "", "", "", "", "", 
  "", "", "", "", "", "", "", 183629., 293.187, 34.9, 9.721, 6.405, 
  12951.839, "", 204.62, 11.62, "", "", 87.202, 1.3, 76.2, 0.759}, 
 {"LCA", "North America", "Saint Lucia", "2021-02-15", 2519., 0., 70.286, 
  23., 0., 0.571, 13717.877, 0., 382.759, 125.253, 0., 3.112, 1.18, "", "", 
  "", "", "", "", "", "", "", "", "", "", "", "", "", "", "", "", "", "", "", 
  "", "", "", "", "", "", 183629., 293.187, 34.9, 9.721, 6.405, 12951.839, 
  "", 204.62, 11.62, "", "", 87.202, 1.3, 76.2, 0.759}, 
 {"LCA", "North America", "Saint Lucia", "2021-02-16", 2549., 30., 74.571, 
  23., 0., 0.571, 13881.25, 163.373, 406.098, 125.253, 0., 3.112, 1.17, "", 
  "", "", "", "", "", "", "", "", "", "", "", "", "", "", "", "", 0., 0., "", 
  "", "", 0., 0., "", "", "", 183629., 293.187, 34.9, 9.721, 6.405, 
  12951.839, "", 204.62, 11.62, "", "", 87.202, 1.3, 76.2, 0.759}, 
 {"LCA", "North America", "Saint Lucia", "2021-02-17", 2576., 27., 78.429, 
  24., 1., 0.714, 14028.285, 147.036, 427.103, 130.698, 5.446, 3.89, 1.17, 
  "", "", "", "", "", "", "", "", "", "", "", "", "", "", "", "", "", "", "", 
  "", "", 131., "", "", "", 713., "", 183629., 293.187, 34.9, 9.721, 6.405, 
  12951.839, "", 204.62, 11.62, "", "", 87.202, 1.3, 76.2, 0.759}, 
 {"LCA", "North America", "Saint Lucia", "2021-02-18", 2620., 44., 29.286, 
  25., 1., 0.429, 14267.899, 239.614, 159.483, 136.144, 5.446, 2.334, 1.16, 
  "", "", "", "", "", "", "", "", "", "", "", "", "", "", "", "", "", "", "", 
  "", "", 131., "", "", "", 713., "", 183629., 293.187, 34.9, 9.721, 6.405, 
  12951.839, "", 204.62, 11.62, "", "", 87.202, 1.3, 76.2, 0.759}, 
 {"LCA", "North America", "Saint Lucia", "2021-02-19", 2620., 0., 19., 25., 
  0., 0.286, 14267.899, 0., 103.469, 136.144, 0., 1.556, 1.16, "", "", "", 
  "", "", "", "", "", "", "", "", "", "", "", "", "", "", "", "", "", "", 
  131., "", "", "", 713., "", 183629., 293.187, 34.9, 9.721, 6.405, 
  12951.839, "", 204.62, 11.62, "", "", 87.202, 1.3, 76.2, 0.759}, 
 {"LCA", "North America", "Saint Lucia", "2021-02-20", 2860., 240., 53.286, 
  28., 3., 0.714, 15574.882, 1306.983, 290.181, 152.481, 16.337, 3.89, 1.16, 
  "", "", "", "", "", "", "", "", "", "", "", "", "", "", "", "", "", "", "", 
  "", "", 131., "", "", "", 713., "", 183629., 293.187, 34.9, 9.721, 6.405, 
  12951.839, "", 204.62, 11.62, "", "", 87.202, 1.3, 76.2, 0.759}, 
 {"LCA", "North America", "Saint Lucia", "2021-02-21", 3078., 218., 79.857, 
  31., 3., 1.143, 16762.058, 1187.176, 434.883, 168.819, 16.337, 6.224, 1.15, 
  "", "", "", "", "", "", "", "", "", "", "", "", "", "", "", "", "", "", "", 
  "", "", 131., "", "", "", 713., "", 183629., 293.187, 34.9, 9.721, 6.405, 
  12951.839, "", 204.62, 11.62, "", "", 87.202, 1.3, 76.2, 0.759}, 
 {"LCA", "North America", "Saint Lucia", "2021-02-22", 3135., 57., 88., 32., 
  1., 1.286, 17072.467, 310.408, 479.227, 174.264, 5.446, 7.002, 1.13, "", 
  "", "", "", "", "", "", "", "", "", "", "", "", "", "", "", "", "", "", "", 
  "", 131., "", "", "", 713., "", 183629., 293.187, 34.9, 9.721, 6.405, 
  12951.839, "", 204.62, 11.62, "", "", 87.202, 1.3, 76.2, 0.759}, 
 {"LCA", "North America", "Saint Lucia", "2021-02-23", 3142., 7., 84.714, 
  32., 0., 1.286, 17110.587, 38.12, 461.334, 174.264, 0., 7.002, 1.11, "", 
  "", "", "", "", "", "", "", "", "", "", "", "", "", "", "", "", "", "", "", 
  "", 131., "", "", "", 713., "", 183629., 293.187, 34.9, 9.721, 6.405, 
  12951.839, "", 204.62, 11.62, "", "", 87.202, 1.3, 76.2, 0.759}, 
 {"LCA", "North America", "Saint Lucia", "2021-02-24", 3149., 7., 81.857, 
  34., 2., 1.429, 17148.707, 38.12, 445.775, 185.156, 10.892, 7.78, 1.1, "", 
  "", "", "", "", "", "", "", "", "", "", "", "", "", "", "", "", "", "", "", 
  "", 131., "", "", "", 713., "", 183629., 293.187, 34.9, 9.721, 6.405, 
  12951.839, "", 204.62, 11.62, "", "", 87.202, 1.3, 76.2, 0.759}, 
 {"LCA", "North America", "Saint Lucia", "2021-02-25", 3149., 0., 75.571, 
  34., 0., 1.286, 17148.707, 0., 411.544, 185.156, 0., 7.002, 1.09, "", "", 
  "", "", "", "", "", "", "", "", "", "", "", "", "", "", "", "", "", "", "", 
  131., "", "", "", 713., "", 183629., 293.187, 34.9, 9.721, 6.405, 
  12951.839, "", 204.62, 11.62, "", "", 87.202, 1.3, 76.2, 0.759}, 
 {"LCA", "North America", "Saint Lucia", "2021-02-26", 3356., 207., 105.143, 
  35., 1., 1.429, 18275.98, 1127.273, 572.583, 190.602, 5.446, 7.78, 1.08, 
  "", "", "", "", "", "", "", "", "", "", "", "", "", "", "", "", "", "", "", 
  "", "", 131., "", "", "", 713., "", 183629., 293.187, 34.9, 9.721, 6.405, 
  12951.839, "", 204.62, 11.62, "", "", 87.202, 1.3, 76.2, 0.759}, 
 {"LCA", "North America", "Saint Lucia", "2021-02-27", 3356., 0., 70.857, 
  35., 0., 1., 18275.98, 0., 385.871, 190.602, 0., 5.446, 1.07, "", "", "", 
  "", "", "", "", "", "", "", "", "", "", "", "", "", "", "", "", "", "", 
  131., "", "", "", 713., "", 183629., 293.187, 34.9, 9.721, 6.405, 
  12951.839, "", 204.62, 11.62, "", "", 87.202, 1.3, 76.2, 0.759}, 
 {"LCA", "North America", "Saint Lucia", "2021-02-28", 3390., 34., 44.571, 
  35., 0., 0.571, 18461.136, 185.156, 242.725, 190.602, 0., 3.112, 1.06, "", 
  "", "", "", "", "", "", "", "", "", "", "", "", "", "", "", "", "", "", "", 
  "", 131., "", "", "", 713., "", 183629., 293.187, 34.9, 9.721, 6.405, 
  12951.839, "", 204.62, 11.62, "", "", 87.202, 1.3, 76.2, 0.759}, 
 {"LCA", "North America", "Saint Lucia", "2021-03-01", 3390., 0., 36.429, 
  36., 1., 0.571, 18461.136, 0., 198.381, 196.047, 5.446, 3.112, 1.05, "", 
  "", "", "", "", "", "", "", "", "", "", "", "", "", "", "", "", "", "", "", 
  "", 131., "", "", "", 713., "", 183629., 293.187, 34.9, 9.721, 6.405, 
  12951.839, "", 204.62, 11.62, "", "", 87.202, 1.3, 76.2, 0.759}, 
 {"LCA", "North America", "Saint Lucia", "2021-03-02", 3779., 389., 91., 37., 
  1., 0.714, 20579.538, 2118.402, 495.564, 201.493, 5.446, 3.89, 1.05, "", 
  "", "", "", "", "", "", "", "", "", "", "", "", "", "", "", "", "", "", "", 
  "", 131., "", "", "", 713., "", 183629., 293.187, 34.9, 9.721, 6.405, 
  12951.839, "", 204.62, 11.62, "", "", 87.202, 1.3, 76.2, 0.759}, 
 {"LCA", "North America", "Saint Lucia", "2021-03-03", 3803., 24., 93.429, 
  39., 2., 0.714, 20710.236, 130.698, 508.79, 212.385, 10.892, 3.89, 1.02, 
  "", "", "", "", "", "", "", "", "", "", "", "", "", "", "", "", "", "", "", 
  "", "", 131., "", "", "", 713., "", 183629., 293.187, 34.9, 9.721, 6.405, 
  12951.839, "", 204.62, 11.62, "", "", 87.202, 1.3, 76.2, 0.759}, 
 {"LCA", "North America", "Saint Lucia", "2021-03-04", 3814., 11., 95., 43., 
  4., 1.286, 20770.14, 59.903, 517.347, 234.168, 21.783, 7.002, 0.99, "", "", 
  "", "", "", "", "", "", "", "", "", "", "", "", "", "", "", 2094., 2094., 
  "", "", 131., 1.14, 1.14, "", 713., "", 183629., 293.187, 34.9, 9.721, 
  6.405, 12951.839, "", 204.62, 11.62, "", "", 87.202, 1.3, 76.2, 0.759}, 
 {"LCA", "North America", "Saint Lucia", "2021-03-05", 3814., 0., 65.429, 
  43., 0., 1.143, 20770.14, 0., 356.308, 234.168, 0., 6.224, 0.96, "", "", 
  "", "", "", "", "", "", "", "", "", "", "", "", "", "", "", "", "", "", "", 
  385., "", "", "", 2097., "", 183629., 293.187, 34.9, 9.721, 6.405, 
  12951.839, "", 204.62, 11.62, "", "", 87.202, 1.3, 76.2, 0.759}, 
 {"LCA", "North America", "Saint Lucia", "2021-03-06", 3843., 29., 69.571, 
  43., 0., 1.143, 20928.067, 157.927, 378.87, 234.168, 0., 6.224, 0.95, "", 
  "", "", "", "", "", "", "", "", "", "", "", "", "", "", "", "", "", "", "", 
  "", 640., "", "", "", 3485., "", 183629., 293.187, 34.9, 9.721, 6.405, 
  12951.839, "", 204.62, 11.62, "", "", 87.202, 1.3, 76.2, 0.759}, 
 {"LCA", "North America", "Saint Lucia", "2021-03-07", 3866., 23., 68., 43., 
  0., 1.143, 21053.319, 125.253, 370.312, 234.168, 0., 6.224, 0.93, "", "", 
  "", "", "", "", "", "", "", "", "", "", "", "", "", "", "", "", "", "", "", 
  894., "", "", "", 4869., "", 183629., 293.187, 34.9, 9.721, 6.405, 
  12951.839, "", 204.62, 11.62, "", "", 87.202, 1.3, 76.2, 0.759}, 
 {"LCA", "North America", "Saint Lucia", "2021-03-08", 3871., 5., 68.714, 
  46., 3., 1.429, 21080.548, 27.229, 374.202, 250.505, 16.337, 7.78, 0.91, 
  "", "", "", "", "", "", "", "", "", "", "", "", "", "", "", "", "", "", "", 
  "", "", 1149., "", "", "", 6257., "", 183629., 293.187, 34.9, 9.721, 6.405, 
  12951.839, "", 204.62, 11.62, "", "", 87.202, 1.3, 76.2, 0.759}, 
 {"LCA", "North America", "Saint Lucia", "2021-03-09", 3902., 31., 17.571, 
  46., 0., 1.286, 21249.367, 168.819, 95.69, 250.505, 0., 7.002, 0.9, "", "", 
  "", "", "", "", "", "", "", "", "", "", "", "", "", "", "", "", "", "", "", 
  1403., "", "", "", 7640., "", 183629., 293.187, 34.9, 9.721, 6.405, 
  12951.839, "", 204.62, 11.62, "", "", 87.202, 1.3, 76.2, 0.759}, 
 {"LCA", "North America", "Saint Lucia", "2021-03-10", 3941., 39., 19.714, 
  47., 1., 1.143, 21461.752, 212.385, 107.359, 255.951, 5.446, 6.224, 0.89, 
  "", "", "", "", "", "", "", "", "", "", "", "", "", "", "", "", "", "", "", 
  "", "", 1657., "", "", "", 9024., "", 183629., 293.187, 34.9, 9.721, 6.405, 
  12951.839, "", 204.62, 11.62, "", "", 87.202, 1.3, 76.2, 0.759}, 
 {"LCA", "North America", "Saint Lucia", "2021-03-11", 3966., 25., 21.714, 
  47., 0., 0.571, 21597.896, 136.144, 118.251, 255.951, 0., 3.112, 0.88, "", 
  "", "", "", "", "", "", "", "", "", "", "", "", "", "", "", "", "", "", "", 
  "", 1912., "", "", "", 10412., "", 183629., 293.187, 34.9, 9.721, 6.405, 
  12951.839, "", 204.62, 11.62, "", "", 87.202, 1.3, 76.2, 0.759}, 
 {"LCA", "North America", "Saint Lucia", "2021-03-12", 3989., 23., 25., 48., 
  1., 0.714, 21723.148, 125.253, 136.144, 261.397, 5.446, 3.89, 0.87, "", "", 
  "", "", "", "", "", "", "", "", "", "", "", "", "", "", "", 17389., 17389., 
  "", "", 1912., 9.47, 9.47, "", 10412., "", 183629., 293.187, 34.9, 9.721, 
  6.405, 12951.839, "", 204.62, 11.62, "", "", 87.202, 1.3, 76.2, 0.759}, 
 {"LCA", "North America", "Saint Lucia", "2021-03-13", 3989., 0., 20.857, 
  48., 0., 0.714, 21723.148, 0., 113.583, 261.397, 0., 3.89, 0.87, "", "", 
  "", "", "", "", "", "", "", "", "", "", "", "", "", "", "", "", "", "", "", 
  1697., "", "", "", 9241., "", 183629., 293.187, 34.9, 9.721, 6.405, 
  12951.839, "", 204.62, 11.62, "", "", 87.202, 1.3, 76.2, 0.759}, 
 {"LCA", "North America", "Saint Lucia", "2021-03-14", 4031., 42., 23.571, 
  51., 3., 1.143, 21951.87, 228.722, 128.364, 277.734, 16.337, 6.224, 0.86, 
  "", "", "", "", "", "", "", "", "", "", "", "", "", "", "", "", "", "", "", 
  "", "", 1482., "", "", "", 8071., "", 183629., 293.187, 34.9, 9.721, 6.405, 
  12951.839, "", 204.62, 11.62, "", "", 87.202, 1.3, 76.2, 0.759}, 
 {"LCA", "North America", "Saint Lucia", "2021-03-15", 4053., 22., 26., 55., 
  4., 1.286, 22071.677, 119.807, 141.59, 299.517, 21.783, 7.002, 0.86, "", 
  "", "", "", "", "", "", "", "", "", "", "", "", "", "", "", "", "", "", "", 
  "", 1267., "", "", "", 6900., "", 183629., 293.187, 34.9, 9.721, 6.405, 
  12951.839, "", 204.62, 11.62, "", "", 87.202, 1.3, 76.2, 0.759}, 
 {"LCA", "North America", "Saint Lucia", "2021-03-16", 4069., 16., 23.857, 
  55., 0., 1.286, 22158.809, 87.132, 129.92, 299.517, 0., 7.002, 0.85, "", 
  "", "", "", "", "", "", "", "", "", "", "", "", "", "", "", "", "", "", "", 
  "", 1053., "", "", "", 5734., "", 183629., 293.187, 34.9, 9.721, 6.405, 
  12951.839, "", 204.62, 11.62, "", "", 87.202, 1.3, 76.2, 0.759}, 
 {"LCA", "North America", "Saint Lucia", "2021-03-17", 4083., 14., 20.286, 
  55., 0., 1.143, 22235.05, 76.241, 110.471, 299.517, 0., 6.224, 0.85, "", 
  "", "", "", "", "", "", "", "", "", "", "", "", "", "", "", "", "", "", "", 
  "", 838., "", "", "", 4564., "", 183629., 293.187, 34.9, 9.721, 6.405, 
  12951.839, "", 204.62, 11.62, "", "", 87.202, 1.3, 76.2, 0.759}, 
 {"LCA", "North America", "Saint Lucia", "2021-03-18", 4097., 14., 18.714, 
  55., 0., 1.143, 22311.291, 76.241, 101.914, 299.517, 0., 6.224, 0.84, "", 
  "", "", "", "", "", "", "", "", "", "", "", "", "", "", "", "", "", "", "", 
  "", 623., "", "", "", 3393., "", 183629., 293.187, 34.9, 9.721, 6.405, 
  12951.839, "", 204.62, 11.62, "", "", 87.202, 1.3, 76.2, 0.759}, 
 {"LCA", "North America", "Saint Lucia", "2021-03-19", 4113., 16., 17.714, 
  55., 0., 1., 22398.423, 87.132, 96.468, 299.517, 0., 5.446, 0.84, "", "", 
  "", "", "", "", "", "", "", "", "", "", "", "", "", "", "", 20247., 20247., 
  "", "", 408., 11.03, 11.03, "", 2222., "", 183629., 293.187, 34.9, 9.721, 
  6.405, 12951.839, "", 204.62, 11.62, "", "", 87.202, 1.3, 76.2, 0.759}, 
 {"LCA", "North America", "Saint Lucia", "2021-03-20", 4113., 0., 17.714, 
  55., 0., 1., 22398.423, 0., 96.468, 299.517, 0., 5.446, 0.84, "", "", "", 
  "", "", "", "", "", "", "", "", "", "", "", "", "", "", "", "", "", "", 
  370., "", "", "", 2015., "", 183629., 293.187, 34.9, 9.721, 6.405, 
  12951.839, "", 204.62, 11.62, "", "", 87.202, 1.3, 76.2, 0.759}, 
 {"LCA", "North America", "Saint Lucia", "2021-03-21", 4121., 8., 12.857, 
  55., 0., 0.571, 22441.989, 43.566, 70.017, 299.517, 0., 3.112, 0.84, "", 
  "", "", "", "", "", "", "", "", "", "", "", "", "", "", "", "", "", "", "", 
  "", 331., "", "", "", 1803., "", 183629., 293.187, 34.9, 9.721, 6.405, 
  12951.839, "", 204.62, 11.62, "", "", 87.202, 1.3, 76.2, 0.759}, 
 {"LCA", "North America", "Saint Lucia", "2021-03-22", 4132., 11., 11.286, 
  55., 0., 0., 22501.892, 59.903, 61.459, 299.517, 0., 0., 0.85, "", "", "", 
  "", "", "", "", "", "", "", "", "", "", "", "", "", "", "", "", "", "", 
  293., "", "", "", 1596., "", 183629., 293.187, 34.9, 9.721, 6.405, 
  12951.839, "", 204.62, 11.62, "", "", 87.202, 1.3, 76.2, 0.759}, 
 {"LCA", "North America", "Saint Lucia", "2021-03-23", 4149., 17., 11.429, 
  57., 2., 0.286, 22594.47, 92.578, 62.237, 310.408, 10.892, 1.556, 0.85, "", 
  "", "", "", "", "", "", "", "", "", "", "", "", "", "", "", "", "", "", "", 
  "", 254., "", "", "", 1383., "", 183629., 293.187, 34.9, 9.721, 6.405, 
  12951.839, "", 204.62, 11.62, "", "", 87.202, 1.3, 76.2, 0.759}, 
 {"LCA", "North America", "Saint Lucia", "2021-03-24", 4161., 12., 11.143, 
  58., 1., 0.429, 22659.82, 65.349, 60.681, 315.854, 5.446, 2.334, 0.86, "", 
  "", "", "", "", "", "", "", "", "", "", "", "", "", "", "", "", "", "", "", 
  "", 216., "", "", "", 1176., "", 183629., 293.187, 34.9, 9.721, 6.405, 
  12951.839, "", 204.62, 11.62, "", "", 87.202, 1.3, 76.2, 0.759}, 
 {"LCA", "North America", "Saint Lucia", "2021-03-25", 4172., 11., 10.714, 
  58., 0., 0.429, 22719.723, 59.903, 58.347, 315.854, 0., 2.334, 0.86, "", 
  "", "", "", "", "", "", "", "", "", "", "", "", "", "", "", "", "", "", "", 
  "", 177., "", "", "", 964., "", 183629., 293.187, 34.9, 9.721, 6.405, 
  12951.839, "", 204.62, 11.62, "", "", 87.202, 1.3, 76.2, 0.759}, 
 {"LCA", "North America", "Saint Lucia", "2021-03-26", 4191., 19., 11.143, 
  58., 0., 0.429, 22823.192, 103.469, 60.681, 315.854, 0., 2.334, 0.87, "", 
  "", "", "", "", "", "", "", "", "", "", "", "", "", "", "", "", "", "", "", 
  "", 139., "", "", "", 757., "", 183629., 293.187, 34.9, 9.721, 6.405, 
  12951.839, "", 204.62, 11.62, "", "", 87.202, 1.3, 76.2, 0.759}, 
 {"LCA", "North America", "Saint Lucia", "2021-03-27", 4191., 0., 11.143, 
  58., 0., 0.429, 22823.192, 0., 60.681, 315.854, 0., 2.334, 0.87, "", "", 
  "", "", "", "", "", "", "", "", "", "", "", "", "", "", "", "", "", "", "", 
  139., "", "", "", 757., "", 183629., 293.187, 34.9, 9.721, 6.405, 
  12951.839, "", 204.62, 11.62, "", "", 87.202, 1.3, 76.2, 0.759}, 
 {"LCA", "North America", "Saint Lucia", "2021-03-28", 4191., 0., 10., 58., 
  0., 0.429, 22823.192, 0., 54.458, 315.854, 0., 2.334, 0.88, "", "", "", "", 
  "", "", "", "", "", "", "", "", "", "", "", "", "", 21494., "", "", "", 
  139., 11.71, "", "", 757., "", 183629., 293.187, 34.9, 9.721, 6.405, 
  12951.839, "", 204.62, 11.62, "", "", 87.202, 1.3, 76.2, 0.759}, 
 {"LCA", "North America", "Saint Lucia", "2021-03-29", 4202., 11., 10., 58., 
  0., 0.429, 22883.096, 59.903, 54.458, 315.854, 0., 2.334, 0.89, "", "", "", 
  "", "", "", "", "", "", "", "", "", "", "", "", "", "", "", "", "", "", 
  156., "", "", "", 850., "", 183629., 293.187, 34.9, 9.721, 6.405, 
  12951.839, "", 204.62, 11.62, "", "", 87.202, 1.3, 76.2, 0.759}, 
 {"LCA", "North America", "Saint Lucia", "2021-03-30", 4228., 26., 11.286, 
  59., 1., 0.286, 23024.686, 141.59, 61.459, 321.3, 5.446, 1.556, 0.9, "", 
  "", "", "", "", "", "", "", "", "", "", "", "", "", "", "", "", 22011., "", 
  "", "", 173., 11.99, "", "", 942., "", 183629., 293.187, 34.9, 9.721, 
  6.405, 12951.839, "", 204.62, 11.62, "", "", 87.202, 1.3, 76.2, 0.759}, 
 {"LCA", "North America", "Saint Lucia", "2021-03-31", 4238., 10., 11., 60., 
  1., 0.286, 23079.143, 54.458, 59.903, 326.746, 5.446, 1.556, 0.91, "", "", 
  "", "", "", "", "", "", "", "", "", "", "", "", "", "", "", 22357., "", "", 
  346., 202., 12.18, "", "", 1100., "", 183629., 293.187, 34.9, 9.721, 6.405, 
  12951.839, "", 204.62, 11.62, "", "", 87.202, 1.3, 76.2, 0.759}, 
 {"LCA", "North America", "Saint Lucia", "2021-04-01", 4245., 7., 10.429, 
  61., 1., 0.429, 23117.264, 38.12, 56.792, 332.192, 5.446, 2.334, 0.92, "", 
  "", "", "", "", "", "", "", "", "", "", "", "", "", "", "", "", 22554., "", 
  "", 197., 211., 12.28, "", "", 1149., "", 183629., 293.187, 34.9, 9.721, 
  6.405, 12951.839, "", 204.62, 11.62, "", "", 87.202, 1.3, 76.2, 0.759}, 
 {"LCA", "North America", "Saint Lucia", "2021-04-02", 4265., 20., 10.571, 
  61., 0., 0.429, 23226.179, 108.915, 57.569, 332.192, 0., 2.334, 0.92, "", 
  "", "", "", "", "", "", "", "", "", "", "", "", "", "", "", "", "", "", "", 
  "", 198., "", "", "", 1078., "", 183629., 293.187, 34.9, 9.721, 6.405, 
  12951.839, "", 204.62, 11.62, "", "", 87.202, 1.3, 76.2, 0.759}, 
 {"LCA", "North America", "Saint Lucia", "2021-04-03", 4273., 8., 11.714, 
  61., 0., 0.429, 23269.745, 43.566, 63.793, 332.192, 0., 2.334, 0.93, "", 
  "", "", "", "", "", "", "", "", "", "", "", "", "", "", "", "", "", "", "", 
  "", 185., "", "", "", 1007., "", 183629., 293.187, 34.9, 9.721, 6.405, 
  12951.839, "", 204.62, 11.62, "", "", 87.202, 1.3, 76.2, 0.759}, 
 {"LCA", "North America", "Saint Lucia", "2021-04-04", 4273., 0., 11.714, 
  61., 0., 0.429, 23269.745, 0., 63.793, 332.192, 0., 2.334, 0.94, "", "", 
  "", "", "", "", "", "", "", "", "", "", "", "", "", "", "", "", "", "", "", 
  172., "", "", "", 937., "", 183629., 293.187, 34.9, 9.721, 6.405, 
  12951.839, "", 204.62, 11.62, "", "", 87.202, 1.3, 76.2, 0.759}, 
 {"LCA", "North America", "Saint Lucia", "2021-04-05", 4273., 0., 10.143, 
  61., 0., 0.429, 23269.745, 0., 55.236, 332.192, 0., 2.334, 0.95, "", "", 
  "", "", "", "", "", "", "", "", "", "", "", "", "", "", "", "", "", "", "", 
  142., "", "", "", 773., "", 183629., 293.187, 34.9, 9.721, 6.405, 
  12951.839, "", 204.62, 11.62, "", "", 87.202, 1.3, 76.2, 0.759}, 
 {"LCA", "North America", "Saint Lucia", "2021-04-06", 4297., 24., 9.857, 
  63., 2., 0.571, 23400.443, 130.698, 53.68, 343.083, 10.892, 3.112, 0.96, 
  "", "", "", "", "", "", "", "", "", "", "", "", "", "", "", "", "", "", "", 
  "", "", 112., "", "", "", 610., "", 183629., 293.187, 34.9, 9.721, 6.405, 
  12951.839, "", 204.62, 11.62, "", "", 87.202, 1.3, 76.2, 0.759}, 
 {"LCA", "North America", "Saint Lucia", "2021-04-07", 4304., 7., 9.429, 63., 
  0., 0.429, 23438.564, 38.12, 51.346, 343.083, 0., 2.334, 0.97, "", "", "", 
  "", "", "", "", "", "", "", "", "", "", "", "", "", "", 22839., "", "", "", 
  69., 12.44, "", "", 376., "", 183629., 293.187, 34.9, 9.721, 6.405, 
  12951.839, "", 204.62, 11.62, "", "", 87.202, 1.3, 76.2, 0.759}, 
 {"LCA", "North America", "Saint Lucia", "2021-04-08", 4312., 8., 9.571, 63., 
  0., 0.286, 23482.13, 43.566, 52.124, 343.083, 0., 1.556, 0.98, "", "", "", 
  "", "", "", "", "", "", "", "", "", "", "", "", "", "", 22935., "", "", 
  96., 54., 12.49, "", "", 294., "", 183629., 293.187, 34.9, 9.721, 6.405, 
  12951.839, "", 204.62, 11.62, "", "", 87.202, 1.3, 76.2, 0.759}, 
 {"LCA", "North America", "Saint Lucia", "2021-04-09", 4329., 17., 9.143, 
  64., 1., 0.429, 23574.708, 92.578, 49.79, 348.529, 5.446, 2.334, 0.99, "", 
  "", "", "", "", "", "", "", "", "", "", "", "", "", "", "", "", 23150., "", 
  "", 215., 78., 12.61, "", "", 425., "", 183629., 293.187, 34.9, 9.721, 
  6.405, 12951.839, "", 204.62, 11.62, "", "", 87.202, 1.3, 76.2, 0.759}, 
 {"LCA", "North America", "Saint Lucia", "2021-04-10", 4347., 18., 10.571, 
  64., 0., 0.429, 23672.731, 98.024, 57.569, 348.529, 0., 2.334, 0.99, "", 
  "", "", "", "", "", "", "", "", "", "", "", "", "", "", "", "", 23257., "", 
  "", 107., 87., 12.67, "", "", 474., "", 183629., 293.187, 34.9, 9.721, 
  6.405, 12951.839, "", 204.62, 11.62, "", "", 87.202, 1.3, 76.2, 0.759}, 
 {"LCA", "North America", "Saint Lucia", "2021-04-11", 4348., 1., 10.714, 
  64., 0., 0.429, 23678.177, 5.446, 58.347, 348.529, 0., 2.334, 1., "", "", 
  "", "", "", "", "", "", "", "", "", "", "", "", "", "", "", "", "", "", "", 
  83., "", "", "", 452., "", 183629., 293.187, 34.9, 9.721, 6.405, 12951.839, 
  "", 204.62, 11.62, "", "", 87.202, 1.3, 76.2, 0.759}, 
 {"LCA", "North America", "Saint Lucia", "2021-04-12", 4355., 7., 11.714, 
  64., 0., 0.429, 23716.298, 38.12, 63.793, 348.529, 0., 2.334, 1.01, "", "", 
  "", "", "", "", "", "", "", "", "", "", "", "", "", "", "", "", "", "", "", 
  80., "", "", "", 436., "", 183629., 293.187, 34.9, 9.721, 6.405, 12951.839, 
  "", 204.62, 11.62, "", "", 87.202, 1.3, 76.2, 0.759}, 
 {"LCA", "North America", "Saint Lucia", "2021-04-13", 4355., 0., 8.286, 64., 
  0., 0.143, 23716.298, 0., 45.122, 348.529, 0., 0.778, 1.02, "", "", "", "", 
  "", "", "", "", "", "", "", "", "", "", "", "", "", "", "", "", "", 76., 
  "", "", "", 414., "", 183629., 293.187, 34.9, 9.721, 6.405, 12951.839, "", 
  204.62, 11.62, "", "", 87.202, 1.3, 76.2, 0.759}, 
 {"LCA", "North America", "Saint Lucia", "2021-04-14", 4355., 0., 7.286, 64., 
  0., 0.143, 23716.298, 0., 39.676, 348.529, 0., 0.778, 1.04, "", "", "", "", 
  "", "", "", "", "", "", "", "", "", "", "", "", "", 23345., "", "", "", 
  72., 12.71, "", "", 392., "", 183629., 293.187, 34.9, 9.721, 6.405, 
  12951.839, "", 204.62, 11.62, "", "", 87.202, 1.3, 76.2, 0.759}, 
 {"LCA", "North America", "Saint Lucia", "2021-04-15", 4355., 0., 6.143, 64., 
  0., 0.143, 23716.298, 0., 33.453, 348.529, 0., 0.778, 1.05, "", "", "", "", 
  "", "", "", "", "", "", "", "", "", "", "", "", "", "", "", "", "", 75., 
  "", "", "", 408., "", 183629., 293.187, 34.9, 9.721, 6.405, 12951.839, "", 
  204.62, 11.62, "", "", 87.202, 1.3, 76.2, 0.759}, 
 {"LCA", "North America", "Saint Lucia", "2021-04-16", 4398., 43., 9.857, 
  65., 1., 0.143, 23950.465, 234.168, 53.68, 353.975, 5.446, 0.778, 1.08, "", 
  "", "", "", "", "", "", "", "", "", "", "", "", "", "", "", "", 23575., "", 
  "", "", 61., 12.84, "", "", 332., "", 183629., 293.187, 34.9, 9.721, 6.405, 
  12951.839, "", 204.62, 11.62, "", "", 87.202, 1.3, 76.2, 0.759}, 
 {"LCA", "North America", "Saint Lucia", "2021-04-17", 4401., 3., 7.714, 67., 
  2., 0.429, 23966.803, 16.337, 42.01, 364.866, 10.892, 2.334, 1.08, "", "", 
  "", "", "", "", "", "", "", "", "", "", "", "", "", "", "", 23664., "", "", 
  89., 58., 12.89, "", "", 316., "", 183629., 293.187, 34.9, 9.721, 6.405, 
  12951.839, "", 204.62, 11.62, "", "", 87.202, 1.3, 76.2, 0.759}, 
 {"LCA", "North America", "Saint Lucia", "2021-04-18", 4401., 0., 7.571, 67., 
  0., 0.429, 23966.803, 0., 41.232, 364.866, 0., 2.334, 1.08, "", "", "", "", 
  "", "", "", "", "", "", "", "", "", "", "", "", "", "", "", "", "", 57., 
  "", "", "", 310., "", 183629., 293.187, 34.9, 9.721, 6.405, 12951.839, "", 
  204.62, 11.62, "", "", 87.202, 1.3, 76.2, 0.759}, 
 {"LCA", "North America", "Saint Lucia", "2021-04-19", 4419., 18., 9.143, 
  69., 2., 0.714, 24064.826, 98.024, 49.79, 375.758, 10.892, 3.89, 1.09, "", 
  "", "", "", "", "", "", "", "", "", "", "", "", "", "", "", "", 23688., "", 
  "", "", 55., 12.9, "", "", 300., "", 183629., 293.187, 34.9, 9.721, 6.405, 
  12951.839, "", 204.62, 11.62, "", "", 87.202, 1.3, 76.2, 0.759}, 
 {"LCA", "North America", "Saint Lucia", "2021-04-20", 4419., 0., 9.143, 69., 
  0., 0.714, 24064.826, 0., 49.79, 375.758, 0., 3.89, 1.09, "", "", "", "", 
  "", "", "", "", "", "", "", "", "", "", "", "", "", "", "", "", "", 62., 
  "", "", "", 338., "", 183629., 293.187, 34.9, 9.721, 6.405, 12951.839, "", 
  204.62, 11.62, "", "", 87.202, 1.3, 76.2, 0.759}, 
 {"LCA", "North America", "Saint Lucia", "2021-04-21", 4444., 25., 12.714, 
  70., 1., 0.857, 24200.97, 136.144, 69.239, 381.203, 5.446, 4.668, 1.1, "", 
  "", "", "", "", "", "", "", "", "", "", "", "", "", "", "", "", 23829., "", 
  "", "", 69., 12.98, "", "", 376., "", 183629., 293.187, 34.9, 9.721, 6.405, 
  12951.839, "", 204.62, 11.62, "", "", 87.202, 1.3, 76.2, 0.759}, 
 {"LCA", "North America", "Saint Lucia", "2021-04-22", 4455., 11., 14.286, 
  70., 0., 0.857, 24260.874, 59.903, 77.797, 381.203, 0., 4.668, 1.1, "", "", 
  "", "", "", "", "", "", "", "", "", "", "", "", "", "", "", "", "", "", "", 
  55., "", "", "", 300., "", 183629., 293.187, 34.9, 9.721, 6.405, 12951.839, 
  "", 204.62, 11.62, "", "", 87.202, 1.3, 76.2, 0.759}, 
 {"LCA", "North America", "Saint Lucia", "2021-04-23", 4455., 0., 8.143, 70., 
  0., 0.714, 24260.874, 0., 44.344, 381.203, 0., 3.89, 1.1, "", "", "", "", 
  "", "", "", "", "", "", "", "", "", "", "", "", "", 23861., "", "", "", 
  41., 12.99, "", "", 223., "", 183629., 293.187, 34.9, 9.721, 6.405, 
  12951.839, "", 204.62, 11.62, "", "", 87.202, 1.3, 76.2, 0.759}, 
 {"LCA", "North America", "Saint Lucia", "2021-04-24", 4463., 8., 8.857, 70., 
  0., 0.429, 24304.44, 43.566, 48.234, 381.203, 0., 2.334, 1.11, "", "", "", 
  "", "", "", "", "", "", "", "", "", "", "", "", "", "", 23941., "", "", 
  80., 40., 13.04, "", "", 218., "", 183629., 293.187, 34.9, 9.721, 6.405, 
  12951.839, "", 204.62, 11.62, "", "", 87.202, 1.3, 76.2, 0.759}, 
 {"LCA", "North America", "Saint Lucia", "2021-04-25", 4486., 23., 12.143, 
  70., 0., 0.429, 24429.692, 125.253, 66.127, 381.203, 0., 2.334, 1.12, "", 
  "", "", "", "", "", "", "", "", "", "", "", "", "", "", "", "", "", "", "", 
  "", 41., "", "", "", 223., "", 183629., 293.187, 34.9, 9.721, 6.405, 
  12951.839, "", 204.62, 11.62, "", "", 87.202, 1.3, 76.2, 0.759}, 
 {"LCA", "North America", "Saint Lucia", "2021-04-26", 4502., 16., 11.857, 
  73., 3., 0.571, 24516.825, 87.132, 64.571, 397.541, 16.337, 3.112, 1.12, 
  "", "", "", "", "", "", "", "", "", "", "", "", "", "", "", "", "", "", "", 
  "", "", 43., "", "", "", 234., "", 183629., 293.187, 34.9, 9.721, 6.405, 
  12951.839, "", 204.62, 11.62, "", "", 87.202, 1.3, 76.2, 0.759}, 
 {"LCA", "North America", "Saint Lucia", "2021-04-27", 4508., 6., 12.714, 
  74., 1., 0.714, 24549.499, 32.675, 69.239, 402.986, 5.446, 3.89, 1.12, "", 
  "", "", "", "", "", "", "", "", "", "", "", "", "", "", "", "", 24014., "", 
  "", "", 36., 13.08, "", "", 196., "", 183629., 293.187, 34.9, 9.721, 6.405, 
  12951.839, "", 204.62, 11.62, "", "", 87.202, 1.3, 76.2, 0.759}, 
 {"LCA", "North America", "Saint Lucia", "2021-04-28", 4508., 0., 9.143, 74., 
  0., 0.571, 24549.499, 0., 49.79, 402.986, 0., 3.112, 1.12, "", "", "", "", 
  "", "", "", "", "", "", "", "", "", "", "", "", "", 24123., "", "", 109., 
  42., 13.14, "", "", 229., "", 183629., 293.187, 34.9, 9.721, 6.405, 
  12951.839, "", 204.62, 11.62, "", "", 87.202, 1.3, 76.2, 0.759}, 
 {"LCA", "North America", "Saint Lucia", "2021-04-29", 4534., 26., 11.286, 
  74., 0., 0.571, 24691.089, 141.59, 61.459, 402.986, 0., 3.112, 1.13, "", 
  "", "", "", "", "", "", "", "", "", "", "", "", "", "", "", "", 24230., "", 
  "", 107., 55., 13.2, "", "", 300., "", 183629., 293.187, 34.9, 9.721, 
  6.405, 12951.839, "", 204.62, 11.62, "", "", 87.202, 1.3, 76.2, 0.759}, 
 {"LCA", "North America", "Saint Lucia", "2021-04-30", 4552., 18., 13.857, 
  74., 0., 0.571, 24789.113, 98.024, 75.463, 402.986, 0., 3.112, 1.13, "", 
  "", "", "", "", "", "", "", "", "", "", "", "", "", "", "", "", 24266., "", 
  "", 36., 58., 13.21, "", "", 316., "", 183629., 293.187, 34.9, 9.721, 
  6.405, 12951.839, "", 204.62, 11.62, "", "", 87.202, 1.3, 76.2, 0.759}, 
 {"LCA", "North America", "Saint Lucia", "2021-05-01", 4560., 8., 13.857, 
  74., 0., 0.571, 24832.679, 43.566, 75.463, 402.986, 0., 3.112, 1.13, "", 
  "", "", "", "", "", "", "", "", "", "", "", "", "", "", "", "", 24426., "", 
  "", 160., 69., 13.3, "", "", 376., "", 183629., 293.187, 34.9, 9.721, 
  6.405, 12951.839, "", 204.62, 11.62, "", "", 87.202, 1.3, 76.2, 0.759}, 
 {"LCA", "North America", "Saint Lucia", "2021-05-02", 4560., 0., 10.571, 
  74., 0., 0.571, 24832.679, 0., 57.569, 402.986, 0., 3.112, 1.13, "", "", 
  "", "", "", "", "", "", "", "", "", "", "", "", "", "", "", "", "", "", "", 
  223., "", "", "", 1214., "", 183629., 293.187, 34.9, 9.721, 6.405, 
  12951.839, "", 204.62, 11.62, "", "", 87.202, 1.3, 76.2, 0.759}, 
 {"LCA", "North America", "Saint Lucia", "2021-05-03", 4560., 0., 8.286, 74., 
  0., 0.143, 24832.679, 0., 45.122, 402.986, 0., 0.778, 1.14, "", "", "", "", 
  "", "", "", "", "", "", "", "", "", "", "", "", "", "", "", "", "", 376., 
  "", "", "", 2048., "", 183629., 293.187, 34.9, 9.721, 6.405, 12951.839, "", 
  204.62, 11.62, "", "", 87.202, 1.3, 76.2, 0.759}, 
 {"LCA", "North America", "Saint Lucia", "2021-05-04", 4573., 13., 9.286, 
  74., 0., 0., 24903.474, 70.795, 50.568, 402.986, 0., 0., 1.15, "", "", "", 
  "", "", "", "", "", "", "", "", "", "", "", "", "", "", "", "", "", "", 
  530., "", "", "", 2886., "", 183629., 293.187, 34.9, 9.721, 6.405, 
  12951.839, "", 204.62, 11.62, "", "", 87.202, 1.3, 76.2, 0.759}, 
 {"LCA", "North America", "Saint Lucia", "2021-05-05", 4585., 12., 11., 74., 
  0., 0., 24968.823, 65.349, 59.903, 402.986, 0., 0., 1.16, "", "", "", "", 
  "", "", "", "", "", "", "", "", "", "", "", "", "", "", "", "", "", 671., 
  "", "", "", 3654., "", 183629., 293.187, 34.9, 9.721, 6.405, 12951.839, "", 
  204.62, 11.62, "", "", 87.202, 1.3, 76.2, 0.759}, 
 {"LCA", "North America", "Saint Lucia", "2021-05-06", 4607., 22., 10.429, 
  75., 1., 0.143, 25088.63, 119.807, 56.792, 408.432, 5.446, 0.778, 1.17, "", 
  "", "", "", "", "", "", "", "", "", "", "", "", "", "", "", "", "", "", "", 
  "", 813., "", "", "", 4427., "", 183629., 293.187, 34.9, 9.721, 6.405, 
  12951.839, "", 204.62, 11.62, "", "", 87.202, 1.3, 76.2, 0.759}, 
 {"LCA", "North America", "Saint Lucia", "2021-05-07", 4607., 0., 7.857, 75., 
  0., 0.143, 25088.63, 0., 42.788, 408.432, 0., 0.778, 1.17, "", "", "", "", 
  "", "", "", "", "", "", "", "", "", "", "", "", "", "", "", "", "", 965., 
  "", "", "", 5255., "", 183629., 293.187, 34.9, 9.721, 6.405, 12951.839, "", 
  204.62, 11.62, "", "", 87.202, 1.3, 76.2, 0.759}, 
 {"LCA", "North America", "Saint Lucia", "2021-05-08", 4654., 47., 13.429, 
  75., 0., 0.143, 25344.581, 255.951, 73.129, 408.432, 0., 0.778, 1.19, "", 
  "", "", "", "", "", "", "", "", "", "", "", "", "", "", "", "", "", "", "", 
  "", 1099., "", "", "", 5985., "", 183629., 293.187, 34.9, 9.721, 6.405, 
  12951.839, "", 204.62, 11.62, "", "", 87.202, 1.3, 76.2, 0.759}, 
 {"LCA", "North America", "Saint Lucia", "2021-05-09", 4654., 0., 13.429, 
  75., 0., 0.143, 25344.581, 0., 73.129, 408.432, 0., 0.778, 1.18, "", "", 
  "", "", "", "", "", "", "", "", "", "", "", "", "", "", "", "", "", "", "", 
  1099., "", "", "", 5985., "", 183629., 293.187, 34.9, 9.721, 6.405, 
  12951.839, "", 204.62, 11.62, "", "", 87.202, 1.3, 76.2, 0.759}, 
 {"LCA", "North America", "Saint Lucia", "2021-05-10", 4690., 36., 18.571, 
  75., 0., 0.143, 25540.628, 196.047, 101.136, 408.432, 0., 0.778, 1.18, "", 
  "", "", "", "", "", "", "", "", "", "", "", "", "", "", "", "", "", "", "", 
  "", 1099., "", "", "", 5985., "", 183629., 293.187, 34.9, 9.721, 6.405, 
  12951.839, "", 204.62, 11.62, "", "", 87.202, 1.3, 76.2, 0.759}, 
 {"LCA", "North America", "Saint Lucia", "2021-05-11", 4700., 10., 18.143, 
  75., 0., 0.143, 25595.086, 54.458, 98.802, 408.432, 0., 0.778, 1.18, "", 
  "", "", "", "", "", "", "", "", "", "", "", "", "", "", "", "", "", "", "", 
  "", 1099., "", "", "", 5985., "", 183629., 293.187, 34.9, 9.721, 6.405, 
  12951.839, "", 204.62, 11.62, "", "", 87.202, 1.3, 76.2, 0.759}, 
 {"LCA", "North America", "Saint Lucia", "2021-05-12", 4725., 25., 20., 75., 
  0., 0.143, 25731.23, 136.144, 108.915, 408.432, 0., 0.778, 1.17, "", "", 
  "", "", "", "", "", "", "", "", "", "", "", "", "", "", "", "", "", "", "", 
  1099., "", "", "", 5985., "", 183629., 293.187, 34.9, 9.721, 6.405, 
  12951.839, "", 204.62, 11.62, "", "", 87.202, 1.3, 76.2, 0.759}, 
 {"LCA", "North America", "Saint Lucia", "2021-05-13", 4725., 0., 16.857, 
  75., 0., 0., 25731.23, 0., 91.8, 408.432, 0., 0., 1.16, "", "", "", "", "", 
  "", "", "", "", "", "", "", "", "", "", "", "", "", "", "", "", 1099., "", 
  "", "", 5985., "", 183629., 293.187, 34.9, 9.721, 6.405, 12951.839, "", 
  204.62, 11.62, "", "", 87.202, 1.3, 76.2, 0.759}, 
 {"LCA", "North America", "Saint Lucia", "2021-05-14", 4788., 63., 25.857, 
  75., 0., 0., 26074.313, 343.083, 140.812, 408.432, 0., 0., 1.16, "", "", 
  "", "", "", "", "", "", "", "", "", "", "", "", "", "", "", "", "", "", "", 
  1099., "", "", "", 5985., "", 183629., 293.187, 34.9, 9.721, 6.405, 
  12951.839, "", 204.62, 11.62, "", "", 87.202, 1.3, 76.2, 0.759}, 
 {"LCA", "North America", "Saint Lucia", "2021-05-15", 4818., 30., 23.429, 
  75., 0., 0., 26237.686, 163.373, 127.586, 408.432, 0., 0., 1.15, "", "", 
  "", "", "", "", "", "", "", "", "", "", "", "", "", "", "", "", "", "", "", 
  1099., "", "", "", 5985., "", 183629., 293.187, 34.9, 9.721, 6.405, 
  12951.839, "", 204.62, 11.62, "", "", 87.202, 1.3, 76.2, 0.759}, 
 {"LCA", "North America", "Saint Lucia", "2021-05-16", 4818., 0., 23.429, 
  75., 0., 0., 26237.686, 0., 127.586, 408.432, 0., 0., 1.14, "", "", "", "", 
  "", "", "", "", "", "", "", "", "", "", "", "", "", "", "", "", "", 1099., 
  "", "", "", 5985., "", 183629., 293.187, 34.9, 9.721, 6.405, 12951.839, "", 
  204.62, 11.62, "", "", 87.202, 1.3, 76.2, 0.759}, 
 {"LCA", "North America", "Saint Lucia", "2021-05-17", 4818., 0., 18.286, 
  76., 1., 0.143, 26237.686, 0., 99.58, 413.878, 5.446, 0.778, 1.13, "", "", 
  "", "", "", "", "", "", "", "", "", "", "", "", "", "", "", "", "", "", "", 
  1099., "", "", "", 5985., "", 183629., 293.187, 34.9, 9.721, 6.405, 
  12951.839, "", 204.62, 11.62, "", "", 87.202, 1.3, 76.2, 0.759}, 
 {"LCA", "North America", "Saint Lucia", "2021-05-18", 4871., 53., 24.429, 
  77., 1., 0.286, 26526.311, 288.625, 133.032, 419.324, 5.446, 1.556, 1.12, 
  "", "", "", "", "", "", "", "", "", "", "", "", "", "", "", "", "", "", "", 
  "", "", 1099., "", "", "", 5985., "", 183629., 293.187, 34.9, 9.721, 6.405, 
  12951.839, "", 204.62, 11.62, "", "", 87.202, 1.3, 76.2, 0.759}, 
 {"LCA", "North America", "Saint Lucia", "2021-05-19", 4906., 35., 25.857, 
  77., 0., 0.286, 26716.913, 190.602, 140.812, 419.324, 0., 1.556, 1.11, "", 
  "", "", "", "", "", "", "", "", "", "", "", "", "", "", "", "", 44206., 
  26905., 17301., "", 1099., 24.07, 14.65, 9.42, 5985., "", 183629., 293.187, 
  34.9, 9.721, 6.405, 12951.839, "", 204.62, 11.62, "", "", 87.202, 1.3, 
  76.2, 0.759}, {"LCA", "North America", "Saint Lucia", "2021-05-20", 4923., 
  17., 28.286, 77., 0., 0.286, 26809.491, 92.578, 154.037, 419.324, 0., 
  1.556, 1.09, "", "", "", "", "", "", "", "", "", "", "", "", "", "", "", 
  "", "", 44362., 26975., 17387., 156., 964., 24.16, 14.69, 9.47, 5250., "", 
  183629., 293.187, 34.9, 9.721, 6.405, 12951.839, "", 204.62, 11.62, "", "", 
  87.202, 1.3, 76.2, 0.759}, {"LCA", "North America", "Saint Lucia", 
  "2021-05-21", 4935., 12., 21., 77., 0., 0.286, 26874.84, 65.349, 114.361, 
  419.324, 0., 1.556, 1.07, "", "", "", "", "", "", "", "", "", "", "", "", 
  "", "", "", "", "", 44868., 27165., 17703., 506., 879., 24.43, 14.79, 9.64, 
  4787., "", 183629., 293.187, 34.9, 9.721, 6.405, 12951.839, "", 204.62, 
  11.62, "", "", 87.202, 1.3, 76.2, 0.759}, {"LCA", "North America", 
  "Saint Lucia", "2021-05-22", 4935., 0., 16.714, 77., 0., 0.286, 26874.84, 
  0., 91.022, 419.324, 0., 1.556, 1.06, "", "", "", "", "", "", "", "", "", 
  "", "", "", "", "", "", "", "", 45297., 27395., 17902., 429., 784., 24.67, 
  14.92, 9.75, 4269., "", 183629., 293.187, 34.9, 9.721, 6.405, 12951.839, 
  "", 204.62, 11.62, "", "", 87.202, 1.3, 76.2, 0.759}, 
 {"LCA", "North America", "Saint Lucia", "2021-05-23", 4945., 10., 18.143, 
  77., 0., 0.286, 26929.298, 54.458, 98.802, 419.324, 0., 1.556, 1.06, "", 
  "", "", "", "", "", "", "", "", "", "", "", "", "", "", "", "", "", "", "", 
  "", 635., "", "", "", 3458., "", 183629., 293.187, 34.9, 9.721, 6.405, 
  12951.839, "", 204.62, 11.62, "", "", 87.202, 1.3, 76.2, 0.759}, 
 {"LCA", "North America", "Saint Lucia", "2021-05-24", 4945., 0., 18.143, 
  77., 0., 0.143, 26929.298, 0., 98.802, 419.324, 0., 0.778, 1.05, "", "", 
  "", "", "", "", "", "", "", "", "", "", "", "", "", "", "", "", "", "", "", 
  487., "", "", "", 2652., "", 183629., 293.187, 34.9, 9.721, 6.405, 
  12951.839, "", 204.62, 11.62, "", "", 87.202, 1.3, 76.2, 0.759}, 
 {"LCA", "North America", "Saint Lucia", "2021-05-25", 4968., 23., 13.857, 
  77., 0., 0., 27054.55, 125.253, 75.463, 419.324, 0., 0., 1.05, "", "", "", 
  "", "", "", "", "", "", "", "", "", "", "", "", "", "", 45476., 27507., 
  17969., "", 338., 24.77, 14.98, 9.79, 1841., "", 183629., 293.187, 34.9, 
  9.721, 6.405, 12951.839, "", 204.62, 11.62, "", "", 87.202, 1.3, 76.2, 
  0.759}, {"LCA", "North America", "Saint Lucia", "2021-05-26", 4980., 12., 
  10.571, 77., 0., 0., 27119.899, 65.349, 57.569, 419.324, 0., 0., 1.05, "", 
  "", "", "", "", "", "", "", "", "", "", "", "", "", "", "", "", 45739., 
  27588., 18151., 263., 219., 24.91, 15.02, 9.88, 1193., "", 183629., 
  293.187, 34.9, 9.721, 6.405, 12951.839, "", 204.62, 11.62, "", "", 87.202, 
  1.3, 76.2, 0.759}, {"LCA", "North America", "Saint Lucia", "2021-05-27", 
  5002., 22., 11.286, 77., 0., 0., 27239.706, 119.807, 61.459, 419.324, 0., 
  0., 1.05, "", "", "", "", "", "", "", "", "", "", "", "", "", "", "", "", 
  "", 45986., 27709., 18277., 247., 232., 25.04, 15.09, 9.95, 1263., "", 
  183629., 293.187, 34.9, 9.721, 6.405, 12951.839, "", 204.62, 11.62, "", "", 
  87.202, 1.3, 76.2, 0.759}, {"LCA", "North America", "Saint Lucia", 
  "2021-05-28", 5035., 33., 14.286, 77., 0., 0., 27419.416, 179.71, 77.797, 
  419.324, 0., 0., 1.04, "", "", "", "", "", "", "", "", "", "", "", "", "", 
  "", "", "", "", "", "", "", "", 202., "", "", "", 1100., "", 183629., 
  293.187, 34.9, 9.721, 6.405, 12951.839, "", 204.62, 11.62, "", "", 87.202, 
  1.3, 76.2, 0.759}, {"LCA", "North America", "Saint Lucia", "2021-05-29", 
  5035., 0., 14.286, 77., 0., 0., 27419.416, 0., 77.797, 419.324, 0., 0., 
  1.04, "", "", "", "", "", "", "", "", "", "", "", "", "", "", "", "", "", 
  46571., 27995., 18576., "", 182., 25.36, 15.25, 10.12, 991., "", 183629., 
  293.187, 34.9, 9.721, 6.405, 12951.839, "", 204.62, 11.62, "", "", 87.202, 
  1.3, 76.2, 0.759}, {"LCA", "North America", "Saint Lucia", "2021-05-30", 
  5053., 18., 15.429, 77., 0., 0., 27517.44, 98.024, 84.02, 419.324, 0., 0., 
  1.03, "", "", "", "", "", "", "", "", "", "", "", "", "", "", "", "", "", 
  46771., 28118., 18653., 200., 202., 25.47, 15.31, 10.16, 1100., "", 
  183629., 293.187, 34.9, 9.721, 6.405, 12951.839, "", 204.62, 11.62, "", "", 
  87.202, 1.3, 76.2, 0.759}, {"LCA", "North America", "Saint Lucia", 
  "2021-05-31", 5067., 14., 17.429, 79., 2., 0.286, 27593.681, 76.241, 
  94.912, 430.215, 10.892, 1.556, 1.03, "", "", "", "", "", "", "", "", "", 
  "", "", "", "", "", "", "", "", "", "", "", "", 219., "", "", "", 1193., 
  "", 183629., 293.187, 34.9, 9.721, 6.405, 12951.839, "", 204.62, 11.62, "", 
  "", 87.202, 1.3, 76.2, 0.759}, {"LCA", "North America", "Saint Lucia", 
  "2021-06-01", 5072., 5., 14.857, 79., 0., 0.286, 27620.91, 27.229, 80.908, 
  430.215, 0., 1.556, 1.02, "", "", "", "", "", "", "", "", "", "", "", "", 
  "", "", "", "", "", 47124., 28262., 18862., "", 235., 25.66, 15.39, 10.27, 
  1280., "", 183629., 293.187, 34.9, 9.721, 6.405, 12951.839, "", 204.62, 
  11.62, "", "", 87.202, 1.3, 76.2, 0.759}, {"LCA", "North America", 
  "Saint Lucia", "2021-06-02", 5072., 0., 13.143, 80., 1., 0.429, 27620.91, 
  0., 71.573, 435.661, 5.446, 2.334, 1.02, "", "", "", "", "", "", "", "", 
  "", "", "", "", "", "", "", "", "", 47542., 28477., 19065., 418., 258., 
  25.89, 15.51, 10.38, 1405., "", 183629., 293.187, 34.9, 9.721, 6.405, 
  12951.839, "", 204.62, 11.62, "", "", 87.202, 1.3, 76.2, 0.759}, 
 {"LCA", "North America", "Saint Lucia", "2021-06-03", 5102., 30., 14.286, 
  80., 0., 0.429, 27784.282, 163.373, 77.797, 435.661, 0., 2.334, 1.02, "", 
  "", "", "", "", "", "", "", "", "", "", "", "", "", "", "", "", 47828., 
  28587., 19241., 286., 263., 26.05, 15.57, 10.48, 1432., "", 183629., 
  293.187, 34.9, 9.721, 6.405, 12951.839, "", 204.62, 11.62, "", "", 87.202, 
  1.3, 76.2, 0.759}, {"LCA", "North America", "Saint Lucia", "2021-06-04", 
  5108., 6., 10.429, 80., 0., 0.429, 27816.957, 32.675, 56.792, 435.661, 0., 
  2.334, 1.02, "", "", "", "", "", "", "", "", "", "", "", "", "", "", "", 
  "", "", "", "", "", "", 237., "", "", "", 1291., "", 183629., 293.187, 
  34.9, 9.721, 6.405, 12951.839, "", 204.62, 11.62, "", "", 87.202, 1.3, 
  76.2, 0.759}, {"LCA", "North America", "Saint Lucia", "2021-06-05", 5108., 
  0., 10.429, 80., 0., 0.429, 27816.957, 0., 56.792, 435.661, 0., 2.334, 
  1.02, "", "", "", "", "", "", "", "", "", "", "", "", "", "", "", "", "", 
  "", "", "", "", 210., "", "", "", 1144., "", 183629., 293.187, 34.9, 9.721, 
  6.405, 12951.839, "", 204.62, 11.62, "", "", 87.202, 1.3, 76.2, 0.759}, 
 {"LCA", "North America", "Saint Lucia", "2021-06-06", 5133., 25., 11.429, 
  80., 0., 0.429, 27953.101, 136.144, 62.237, 435.661, 0., 2.334, 1.03, "", 
  "", "", "", "", "", "", "", "", "", "", "", "", "", "", "", "", "", "", "", 
  "", 197., "", "", "", 1073., "", 183629., 293.187, 34.9, 9.721, 6.405, 
  12951.839, "", 204.62, 11.62, "", "", 87.202, 1.3, 76.2, 0.759}, 
 {"LCA", "North America", "Saint Lucia", "2021-06-07", 5138., 5., 10.143, 
  80., 0., 0.143, 27980.33, 27.229, 55.236, 435.661, 0., 0.778, "", "", "", 
  "", "", "", "", "", "", "", "", "", "", "", "", "", "", "", 48257., 28724., 
  19533., "", 187., 26.28, 15.64, 10.64, 1018., "", 183629., 293.187, 34.9, 
  9.721, 6.405, 12951.839, "", 204.62, 11.62, "", "", 87.202, 1.3, 76.2, 
  0.759}, {"VCT", "North America", "Saint Vincent and the Grenadines", 
  "2020-03-14", 1., 1., "", "", "", "", 9.013, 9.013, "", "", "", "", "", "", 
  "", "", "", "", "", "", "", "", "", "", "", "", "", "", "", "", "", "", "", 
  "", "", "", "", "", "", "", 110947., 281.787, 31.8, 7.724, 4.832, 
  10727.146, "", 252.675, 11.62, "", "", "", 2.6, 72.53, 0.738}, 
 {"VCT", "North America", "Saint Vincent and the Grenadines", "2020-03-15", 
  1., 0., "", "", "", "", 9.013, 0., "", "", "", "", "", "", "", "", "", "", 
  "", "", "", "", "", "", "", "", "", "", "", "", "", "", "", "", "", "", "", 
  "", "", "", 110947., 281.787, 31.8, 7.724, 4.832, 10727.146, "", 252.675, 
  11.62, "", "", "", 2.6, 72.53, 0.738}, {"VCT", "North America", 
  "Saint Vincent and the Grenadines", "2020-03-16", 1., 0., "", "", "", "", 
  9.013, 0., "", "", "", "", "", "", "", "", "", "", "", "", "", "", "", "", 
  "", "", "", "", "", "", "", "", "", "", "", "", "", "", "", "", 110947., 
  281.787, 31.8, 7.724, 4.832, 10727.146, "", 252.675, 11.62, "", "", "", 
  2.6, 72.53, 0.738}, {"VCT", "North America", 
  "Saint Vincent and the Grenadines", "2020-03-17", 1., 0., "", "", "", "", 
  9.013, 0., "", "", "", "", "", "", "", "", "", "", "", "", "", "", "", "", 
  "", "", "", "", "", "", "", "", "", "", "", "", "", "", "", "", 110947., 
  281.787, 31.8, 7.724, 4.832, 10727.146, "", 252.675, 11.62, "", "", "", 
  2.6, 72.53, 0.738}, {"VCT", "North America", 
  "Saint Vincent and the Grenadines", "2020-03-18", 1., 0., "", "", "", "", 
  9.013, 0., "", "", "", "", "", "", "", "", "", "", "", "", "", "", "", "", 
  "", "", "", "", "", "", "", "", "", "", "", "", "", "", "", "", 110947., 
  281.787, 31.8, 7.724, 4.832, 10727.146, "", 252.675, 11.62, "", "", "", 
  2.6, 72.53, 0.738}, {"VCT", "North America", 
  "Saint Vincent and the Grenadines", "2020-03-19", 1., 0., 0.143, "", "", 
  0., 9.013, 0., 1.288, "", "", 0., "", "", "", "", "", "", "", "", "", "", 
  "", "", "", "", "", "", "", "", "", "", "", "", "", "", "", "", "", "", 
  110947., 281.787, 31.8, 7.724, 4.832, 10727.146, "", 252.675, 11.62, "", 
  "", "", 2.6, 72.53, 0.738}, {"VCT", "North America", 
  "Saint Vincent and the Grenadines", "2020-03-20", 1., 0., 0.143, "", "", 
  0., 9.013, 0., 1.288, "", "", 0., "", "", "", "", "", "", "", "", "", "", 
  "", "", "", "", "", "", "", "", "", "", "", "", "", "", "", "", "", "", 
  110947., 281.787, 31.8, 7.724, 4.832, 10727.146, "", 252.675, 11.62, "", 
  "", "", 2.6, 72.53, 0.738}, {"VCT", "North America", 
  "Saint Vincent and the Grenadines", "2020-03-21", 1., 0., 0., "", "", 0., 
  9.013, 0., 0., "", "", 0., "", "", "", "", "", "", "", "", "", "", "", "", 
  "", "", "", "", "", "", "", "", "", "", "", "", "", "", "", "", 110947., 
  281.787, 31.8, 7.724, 4.832, 10727.146, "", 252.675, 11.62, "", "", "", 
  2.6, 72.53, 0.738}, {"VCT", "North America", 
  "Saint Vincent and the Grenadines", "2020-03-22", 1., 0., 0., "", "", 0., 
  9.013, 0., 0., "", "", 0., "", "", "", "", "", "", "", "", "", "", "", "", 
  "", "", "", "", "", "", "", "", "", "", "", "", "", "", "", "", 110947., 
  281.787, 31.8, 7.724, 4.832, 10727.146, "", 252.675, 11.62, "", "", "", 
  2.6, 72.53, 0.738}, {"VCT", "North America", 
  "Saint Vincent and the Grenadines", "2020-03-23", 1., 0., 0., "", "", 0., 
  9.013, 0., 0., "", "", 0., "", "", "", "", "", "", "", "", "", "", "", "", 
  "", "", "", "", "", "", "", "", "", "", "", "", "", "", "", "", 110947., 
  281.787, 31.8, 7.724, 4.832, 10727.146, "", 252.675, 11.62, "", "", "", 
  2.6, 72.53, 0.738}, {"VCT", "North America", 
  "Saint Vincent and the Grenadines", "2020-03-24", 1., 0., 0., "", "", 0., 
  9.013, 0., 0., "", "", 0., "", "", "", "", "", "", "", "", "", "", "", "", 
  "", "", "", "", "", "", "", "", "", "", "", "", "", "", "", "", 110947., 
  281.787, 31.8, 7.724, 4.832, 10727.146, "", 252.675, 11.62, "", "", "", 
  2.6, 72.53, 0.738}, {"VCT", "North America", 
  "Saint Vincent and the Grenadines", "2020-03-25", 1., 0., 0., "", "", 0., 
  9.013, 0., 0., "", "", 0., "", "", "", "", "", "", "", "", "", "", "", "", 
  "", "", "", "", "", "", "", "", "", "", "", "", "", "", "", "", 110947., 
  281.787, 31.8, 7.724, 4.832, 10727.146, "", 252.675, 11.62, "", "", "", 
  2.6, 72.53, 0.738}, {"VCT", "North America", 
  "Saint Vincent and the Grenadines", "2020-03-26", 1., 0., 0., "", "", 0., 
  9.013, 0., 0., "", "", 0., "", "", "", "", "", "", "", "", "", "", "", "", 
  "", "", "", "", "", "", "", "", "", "", "", "", "", "", "", "", 110947., 
  281.787, 31.8, 7.724, 4.832, 10727.146, "", 252.675, 11.62, "", "", "", 
  2.6, 72.53, 0.738}, {"VCT", "North America", 
  "Saint Vincent and the Grenadines", "2020-03-27", 1., 0., 0., "", "", 0., 
  9.013, 0., 0., "", "", 0., "", "", "", "", "", "", "", "", "", "", "", "", 
  "", "", "", "", "", "", "", "", "", "", "", "", "", "", "", "", 110947., 
  281.787, 31.8, 7.724, 4.832, 10727.146, "", 252.675, 11.62, "", "", "", 
  2.6, 72.53, 0.738}, {"VCT", "North America", 
  "Saint Vincent and the Grenadines", "2020-03-28", 1., 0., 0., "", "", 0., 
  9.013, 0., 0., "", "", 0., "", "", "", "", "", "", "", "", "", "", "", "", 
  "", "", "", "", "", "", "", "", "", "", "", "", "", "", "", "", 110947., 
  281.787, 31.8, 7.724, 4.832, 10727.146, "", 252.675, 11.62, "", "", "", 
  2.6, 72.53, 0.738}, {"VCT", "North America", 
  "Saint Vincent and the Grenadines", "2020-03-29", 1., 0., 0., "", "", 0., 
  9.013, 0., 0., "", "", 0., "", "", "", "", "", "", "", "", "", "", "", "", 
  "", "", "", "", "", "", "", "", "", "", "", "", "", "", "", "", 110947., 
  281.787, 31.8, 7.724, 4.832, 10727.146, "", 252.675, 11.62, "", "", "", 
  2.6, 72.53, 0.738}, {"VCT", "North America", 
  "Saint Vincent and the Grenadines", "2020-03-30", 1., 0., 0., "", "", 0., 
  9.013, 0., 0., "", "", 0., "", "", "", "", "", "", "", "", "", "", "", "", 
  "", "", "", "", "", "", "", "", "", "", "", "", "", "", "", "", 110947., 
  281.787, 31.8, 7.724, 4.832, 10727.146, "", 252.675, 11.62, "", "", "", 
  2.6, 72.53, 0.738}, {"VCT", "North America", 
  "Saint Vincent and the Grenadines", "2020-03-31", 1., 0., 0., "", "", 0., 
  9.013, 0., 0., "", "", 0., "", "", "", "", "", "", "", "", "", "", "", "", 
  "", "", "", "", "", "", "", "", "", "", "", "", "", "", "", "", 110947., 
  281.787, 31.8, 7.724, 4.832, 10727.146, "", 252.675, 11.62, "", "", "", 
  2.6, 72.53, 0.738}, {"VCT", "North America", 
  "Saint Vincent and the Grenadines", "2020-04-01", 1., 0., 0., "", "", 0., 
  9.013, 0., 0., "", "", 0., "", "", "", "", "", "", "", "", "", "", "", "", 
  "", "", "", "", "", "", "", "", "", "", "", "", "", "", "", "", 110947., 
  281.787, 31.8, 7.724, 4.832, 10727.146, "", 252.675, 11.62, "", "", "", 
  2.6, 72.53, 0.738}, {"VCT", "North America", 
  "Saint Vincent and the Grenadines", "2020-04-02", 2., 1., 0.143, "", "", 
  0., 18.027, 9.013, 1.288, "", "", 0., "", "", "", "", "", "", "", "", "", 
  "", "", "", "", "", "", "", "", "", "", "", "", "", "", "", "", "", "", "", 
  110947., 281.787, 31.8, 7.724, 4.832, 10727.146, "", 252.675, 11.62, "", 
  "", "", 2.6, 72.53, 0.738}, {"VCT", "North America", 
  "Saint Vincent and the Grenadines", "2020-04-03", 3., 1., 0.286, "", "", 
  0., 27.04, 9.013, 2.575, "", "", 0., "", "", "", "", "", "", "", "", "", 
  "", "", "", "", "", "", "", "", "", "", "", "", "", "", "", "", "", "", "", 
  110947., 281.787, 31.8, 7.724, 4.832, 10727.146, "", 252.675, 11.62, "", 
  "", "", 2.6, 72.53, 0.738}, {"VCT", "North America", 
  "Saint Vincent and the Grenadines", "2020-04-04", 7., 4., 0.857, "", "", 
  0., 63.093, 36.053, 7.726, "", "", 0., "", "", "", "", "", "", "", "", "", 
  "", "", "", "", "", "", "", "", "", "", "", "", "", "", "", "", "", "", "", 
  110947., 281.787, 31.8, 7.724, 4.832, 10727.146, "", 252.675, 11.62, "", 
  "", "", 2.6, 72.53, 0.738}, {"VCT", "North America", 
  "Saint Vincent and the Grenadines", "2020-04-05", 7., 0., 0.857, "", "", 
  0., 63.093, 0., 7.726, "", "", 0., "", "", "", "", "", "", "", "", "", "", 
  "", "", "", "", "", "", "", "", "", "", "", "", "", "", "", "", "", "", 
  110947., 281.787, 31.8, 7.724, 4.832, 10727.146, "", 252.675, 11.62, "", 
  "", "", 2.6, 72.53, 0.738}, {"VCT", "North America", 
  "Saint Vincent and the Grenadines", "2020-04-06", 7., 0., 0.857, "", "", 
  0., 63.093, 0., 7.726, "", "", 0., "", "", "", "", "", "", "", "", "", "", 
  "", "", "", "", "", "", "", "", "", "", "", "", "", "", "", "", "", "", 
  110947., 281.787, 31.8, 7.724, 4.832, 10727.146, "", 252.675, 11.62, "", 
  "", "", 2.6, 72.53, 0.738}, {"VCT", "North America", 
  "Saint Vincent and the Grenadines", "2020-04-07", 8., 1., 1., "", "", 0., 
  72.107, 9.013, 9.013, "", "", 0., "", "", "", "", "", "", "", "", "", "", 
  "", "", "", "", "", "", "", "", "", "", "", "", "", "", "", "", "", "", 
  110947., 281.787, 31.8, 7.724, 4.832, 10727.146, "", 252.675, 11.62, "", 
  "", "", 2.6, 72.53, 0.738}, {"VCT", "North America", 
  "Saint Vincent and the Grenadines", "2020-04-08", 8., 0., 1., "", "", 0., 
  72.107, 0., 9.013, "", "", 0., "", "", "", "", "", "", "", "", "", "", "", 
  "", "", "", "", "", "", "", "", "", "", "", "", "", "", "", "", "", 
  110947., 281.787, 31.8, 7.724, 4.832, 10727.146, "", 252.675, 11.62, "", 
  "", "", 2.6, 72.53, 0.738}, {"VCT", "North America", 
  "Saint Vincent and the Grenadines", "2020-04-09", 12., 4., 1.429, "", "", 
  0., 108.16, 36.053, 12.876, "", "", 0., "", "", "", "", "", "", "", "", "", 
  "", "", "", "", "", "", "", "", "", "", "", "", "", "", "", "", "", "", "", 
  110947., 281.787, 31.8, 7.724, 4.832, 10727.146, "", 252.675, 11.62, "", 
  "", "", 2.6, 72.53, 0.738}, {"VCT", "North America", 
  "Saint Vincent and the Grenadines", "2020-04-10", 12., 0., 1.286, "", "", 
  0., 108.16, 0., 11.589, "", "", 0., "", "", "", "", "", "", "", "", "", "", 
  "", "", "", "", "", "", "", "", "", "", "", "", "", "", "", "", "", "", 
  110947., 281.787, 31.8, 7.724, 4.832, 10727.146, "", 252.675, 11.62, "", 
  "", "", 2.6, 72.53, 0.738}, {"VCT", "North America", 
  "Saint Vincent and the Grenadines", "2020-04-11", 12., 0., 0.714, "", "", 
  0., 108.16, 0., 6.438, "", "", 0., "", "", "", "", "", "", "", "", "", "", 
  "", "", "", "", "", "", "", "", "", "", "", "", "", "", "", "", "", "", 
  110947., 281.787, 31.8, 7.724, 4.832, 10727.146, "", 252.675, 11.62, "", 
  "", "", 2.6, 72.53, 0.738}, {"VCT", "North America", 
  "Saint Vincent and the Grenadines", "2020-04-12", 12., 0., 0.714, "", "", 
  0., 108.16, 0., 6.438, "", "", 0., "", "", "", "", "", "", "", "", "", "", 
  "", "", "", "", "", "", "", "", "", "", "", "", "", "", "", "", "", "", 
  110947., 281.787, 31.8, 7.724, 4.832, 10727.146, "", 252.675, 11.62, "", 
  "", "", 2.6, 72.53, 0.738}, {"VCT", "North America", 
  "Saint Vincent and the Grenadines", "2020-04-13", 12., 0., 0.714, "", "", 
  0., 108.16, 0., 6.438, "", "", 0., "", "", "", "", "", "", "", "", "", "", 
  "", "", "", "", "", "", "", "", "", "", "", "", "", "", "", "", "", "", 
  110947., 281.787, 31.8, 7.724, 4.832, 10727.146, "", 252.675, 11.62, "", 
  "", "", 2.6, 72.53, 0.738}, {"VCT", "North America", 
  "Saint Vincent and the Grenadines", "2020-04-14", 12., 0., 0.571, "", "", 
  0., 108.16, 0., 5.15, "", "", 0., "", "", "", "", "", "", "", "", "", "", 
  "", "", "", "", "", "", "", "", "", "", "", "", "", "", "", "", "", "", 
  110947., 281.787, 31.8, 7.724, 4.832, 10727.146, "", 252.675, 11.62, "", 
  "", "", 2.6, 72.53, 0.738}, {"VCT", "North America", 
  "Saint Vincent and the Grenadines", "2020-04-15", 12., 0., 0.571, "", "", 
  0., 108.16, 0., 5.15, "", "", 0., "", "", "", "", "", "", "", "", "", "", 
  "", "", "", "", "", "", "", "", "", "", "", "", "", "", "", "", "", "", 
  110947., 281.787, 31.8, 7.724, 4.832, 10727.146, "", 252.675, 11.62, "", 
  "", "", 2.6, 72.53, 0.738}, {"VCT", "North America", 
  "Saint Vincent and the Grenadines", "2020-04-16", 12., 0., 0., "", "", 0., 
  108.16, 0., 0., "", "", 0., "", "", "", "", "", "", "", "", "", "", "", "", 
  "", "", "", "", "", "", "", "", "", "", "", "", "", "", "", "", 110947., 
  281.787, 31.8, 7.724, 4.832, 10727.146, "", 252.675, 11.62, "", "", "", 
  2.6, 72.53, 0.738}, {"VCT", "North America", 
  "Saint Vincent and the Grenadines", "2020-04-17", 12., 0., 0., "", "", 0., 
  108.16, 0., 0., "", "", 0., "", "", "", "", "", "", "", "", "", "", "", "", 
  "", "", "", "", "", "", "", "", "", "", "", "", "", "", "", "", 110947., 
  281.787, 31.8, 7.724, 4.832, 10727.146, "", 252.675, 11.62, "", "", "", 
  2.6, 72.53, 0.738}, {"VCT", "North America", 
  "Saint Vincent and the Grenadines", "2020-04-18", 12., 0., 0., "", "", 0., 
  108.16, 0., 0., "", "", 0., "", "", "", "", "", "", "", "", "", "", "", "", 
  "", "", "", "", "", "", "", "", "", "", "", "", "", "", "", "", 110947., 
  281.787, 31.8, 7.724, 4.832, 10727.146, "", 252.675, 11.62, "", "", "", 
  2.6, 72.53, 0.738}, {"VCT", "North America", 
  "Saint Vincent and the Grenadines", "2020-04-19", 12., 0., 0., "", "", 0., 
  108.16, 0., 0., "", "", 0., "", "", "", "", "", "", "", "", "", "", "", "", 
  "", "", "", "", "", "", "", "", "", "", "", "", "", "", "", "", 110947., 
  281.787, 31.8, 7.724, 4.832, 10727.146, "", 252.675, 11.62, "", "", "", 
  2.6, 72.53, 0.738}, {"VCT", "North America", 
  "Saint Vincent and the Grenadines", "2020-04-20", 12., 0., 0., "", "", 0., 
  108.16, 0., 0., "", "", 0., "", "", "", "", "", "", "", "", "", "", "", "", 
  "", "", "", "", "", "", "", "", "", "", "", "", "", "", "", "", 110947., 
  281.787, 31.8, 7.724, 4.832, 10727.146, "", 252.675, 11.62, "", "", "", 
  2.6, 72.53, 0.738}, {"VCT", "North America", 
  "Saint Vincent and the Grenadines", "2020-04-21", 12., 0., 0., "", "", 0., 
  108.16, 0., 0., "", "", 0., "", "", "", "", "", "", "", "", "", "", "", "", 
  "", "", "", "", "", "", "", "", "", "", "", "", "", "", "", "", 110947., 
  281.787, 31.8, 7.724, 4.832, 10727.146, "", 252.675, 11.62, "", "", "", 
  2.6, 72.53, 0.738}, {"VCT", "North America", 
  "Saint Vincent and the Grenadines", "2020-04-22", 13., 1., 0.143, "", "", 
  0., 117.173, 9.013, 1.288, "", "", 0., "", "", "", "", "", "", "", "", "", 
  "", "", "", "", "", "", "", "", "", "", "", "", "", "", "", "", "", "", "", 
  110947., 281.787, 31.8, 7.724, 4.832, 10727.146, "", 252.675, 11.62, "", 
  "", "", 2.6, 72.53, 0.738}, {"VCT", "North America", 
  "Saint Vincent and the Grenadines", "2020-04-23", 13., 0., 0.143, "", "", 
  0., 117.173, 0., 1.288, "", "", 0., "", "", "", "", "", "", "", "", "", "", 
  "", "", "", "", "", "", "", "", "", "", "", "", "", "", "", "", "", "", 
  110947., 281.787, 31.8, 7.724, 4.832, 10727.146, "", 252.675, 11.62, "", 
  "", "", 2.6, 72.53, 0.738}, {"VCT", "North America", 
  "Saint Vincent and the Grenadines", "2020-04-24", 14., 1., 0.286, "", "", 
  0., 126.186, 9.013, 2.575, "", "", 0., "", "", "", "", "", "", "", "", "", 
  "", "", "", "", "", "", "", "", "", "", "", "", "", "", "", "", "", "", "", 
  110947., 281.787, 31.8, 7.724, 4.832, 10727.146, "", 252.675, 11.62, "", 
  "", "", 2.6, 72.53, 0.738}, {"VCT", "North America", 
  "Saint Vincent and the Grenadines", "2020-04-25", 14., 0., 0.286, "", "", 
  0., 126.186, 0., 2.575, "", "", 0., "", "", "", "", "", "", "", "", "", "", 
  "", "", "", "", "", "", "", "", "", "", "", "", "", "", "", "", "", "", 
  110947., 281.787, 31.8, 7.724, 4.832, 10727.146, "", 252.675, 11.62, "", 
  "", "", 2.6, 72.53, 0.738}, {"VCT", "North America", 
  "Saint Vincent and the Grenadines", "2020-04-26", 14., 0., 0.286, "", "", 
  0., 126.186, 0., 2.575, "", "", 0., "", "", "", "", "", "", "", "", "", "", 
  "", "", "", "", "", "", "", "", "", "", "", "", "", "", "", "", "", "", 
  110947., 281.787, 31.8, 7.724, 4.832, 10727.146, "", 252.675, 11.62, "", 
  "", "", 2.6, 72.53, 0.738}, {"VCT", "North America", 
  "Saint Vincent and the Grenadines", "2020-04-27", 15., 1., 0.429, "", "", 
  0., 135.2, 9.013, 3.863, "", "", 0., "", "", "", "", "", "", "", "", "", 
  "", "", "", "", "", "", "", "", "", "", "", "", "", "", "", "", "", "", "", 
  110947., 281.787, 31.8, 7.724, 4.832, 10727.146, "", 252.675, 11.62, "", 
  "", "", 2.6, 72.53, 0.738}, {"VCT", "North America", 
  "Saint Vincent and the Grenadines", "2020-04-28", 15., 0., 0.429, "", "", 
  0., 135.2, 0., 3.863, "", "", 0., "", "", "", "", "", "", "", "", "", "", 
  "", "", "", "", "", "", "", "", "", "", "", "", "", "", "", "", "", "", 
  110947., 281.787, 31.8, 7.724, 4.832, 10727.146, "", 252.675, 11.62, "", 
  "", "", 2.6, 72.53, 0.738}, {"VCT", "North America", 
  "Saint Vincent and the Grenadines", "2020-04-29", 16., 1., 0.429, "", "", 
  0., 144.213, 9.013, 3.863, "", "", 0., "", "", "", "", "", "", "", "", "", 
  "", "", "", "", "", "", "", "", "", "", "", "", "", "", "", "", "", "", "", 
  110947., 281.787, 31.8, 7.724, 4.832, 10727.146, "", 252.675, 11.62, "", 
  "", "", 2.6, 72.53, 0.738}, {"VCT", "North America", 
  "Saint Vincent and the Grenadines", "2020-04-30", 16., 0., 0.429, "", "", 
  0., 144.213, 0., 3.863, "", "", 0., "", "", "", "", "", "", "", "", "", "", 
  "", "", "", "", "", "", "", "", "", "", "", "", "", "", "", "", "", "", 
  110947., 281.787, 31.8, 7.724, 4.832, 10727.146, "", 252.675, 11.62, "", 
  "", "", 2.6, 72.53, 0.738}, {"VCT", "North America", 
  "Saint Vincent and the Grenadines", "2020-05-01", 16., 0., 0.286, "", "", 
  0., 144.213, 0., 2.575, "", "", 0., "", "", "", "", "", "", "", "", "", "", 
  "", "", "", "", "", "", "", "", "", "", "", "", "", "", "", "", "", "", 
  110947., 281.787, 31.8, 7.724, 4.832, 10727.146, "", 252.675, 11.62, "", 
  "", "", 2.6, 72.53, 0.738}, {"VCT", "North America", 
  "Saint Vincent and the Grenadines", "2020-05-02", 16., 0., 0.286, "", "", 
  0., 144.213, 0., 2.575, "", "", 0., "", "", "", "", "", "", "", "", "", "", 
  "", "", "", "", "", "", "", "", "", "", "", "", "", "", "", "", "", "", 
  110947., 281.787, 31.8, 7.724, 4.832, 10727.146, "", 252.675, 11.62, "", 
  "", "", 2.6, 72.53, 0.738}, {"VCT", "North America", 
  "Saint Vincent and the Grenadines", "2020-05-03", 16., 0., 0.286, "", "", 
  0., 144.213, 0., 2.575, "", "", 0., "", "", "", "", "", "", "", "", "", "", 
  "", "", "", "", "", "", "", "", "", "", "", "", "", "", "", "", "", "", 
  110947., 281.787, 31.8, 7.724, 4.832, 10727.146, "", 252.675, 11.62, "", 
  "", "", 2.6, 72.53, 0.738}, {"VCT", "North America", 
  "Saint Vincent and the Grenadines", "2020-05-04", 17., 1., 0.286, "", "", 
  0., 153.226, 9.013, 2.575, "", "", 0., "", "", "", "", "", "", "", "", "", 
  "", "", "", "", "", "", "", "", "", "", "", "", "", "", "", "", "", "", "", 
  110947., 281.787, 31.8, 7.724, 4.832, 10727.146, "", 252.675, 11.62, "", 
  "", "", 2.6, 72.53, 0.738}, {"VCT", "North America", 
  "Saint Vincent and the Grenadines", "2020-05-05", 17., 0., 0.286, "", "", 
  0., 153.226, 0., 2.575, "", "", 0., "", "", "", "", "", "", "", "", "", "", 
  "", "", "", "", "", "", "", "", "", "", "", "", "", "", "", "", "", "", 
  110947., 281.787, 31.8, 7.724, 4.832, 10727.146, "", 252.675, 11.62, "", 
  "", "", 2.6, 72.53, 0.738}, {"VCT", "North America", 
  "Saint Vincent and the Grenadines", "2020-05-06", 17., 0., 0.143, "", "", 
  0., 153.226, 0., 1.288, "", "", 0., "", "", "", "", "", "", "", "", "", "", 
  "", "", "", "", "", "", "", "", "", "", "", "", "", "", "", "", "", "", 
  110947., 281.787, 31.8, 7.724, 4.832, 10727.146, "", 252.675, 11.62, "", 
  "", "", 2.6, 72.53, 0.738}, {"VCT", "North America", 
  "Saint Vincent and the Grenadines", "2020-05-07", 17., 0., 0.143, "", "", 
  0., 153.226, 0., 1.288, "", "", 0., "", "", "", "", "", "", "", "", "", "", 
  "", "", "", "", "", "", "", "", "", "", "", "", "", "", "", "", "", "", 
  110947., 281.787, 31.8, 7.724, 4.832, 10727.146, "", 252.675, 11.62, "", 
  "", "", 2.6, 72.53, 0.738}, {"VCT", "North America", 
  "Saint Vincent and the Grenadines", "2020-05-08", 17., 0., 0.143, "", "", 
  0., 153.226, 0., 1.288, "", "", 0., "", "", "", "", "", "", "", "", "", "", 
  "", "", "", "", "", "", "", "", "", "", "", "", "", "", "", "", "", "", 
  110947., 281.787, 31.8, 7.724, 4.832, 10727.146, "", 252.675, 11.62, "", 
  "", "", 2.6, 72.53, 0.738}, {"VCT", "North America", 
  "Saint Vincent and the Grenadines", "2020-05-09", 17., 0., 0.143, "", "", 
  0., 153.226, 0., 1.288, "", "", 0., "", "", "", "", "", "", "", "", "", "", 
  "", "", "", "", "", "", "", "", "", "", "", "", "", "", "", "", "", "", 
  110947., 281.787, 31.8, 7.724, 4.832, 10727.146, "", 252.675, 11.62, "", 
  "", "", 2.6, 72.53, 0.738}, {"VCT", "North America", 
  "Saint Vincent and the Grenadines", "2020-05-10", 17., 0., 0.143, "", "", 
  0., 153.226, 0., 1.288, "", "", 0., "", "", "", "", "", "", "", "", "", "", 
  "", "", "", "", "", "", "", "", "", "", "", "", "", "", "", "", "", "", 
  110947., 281.787, 31.8, 7.724, 4.832, 10727.146, "", 252.675, 11.62, "", 
  "", "", 2.6, 72.53, 0.738}, {"VCT", "North America", 
  "Saint Vincent and the Grenadines", "2020-05-11", 17., 0., 0., "", "", 0., 
  153.226, 0., 0., "", "", 0., "", "", "", "", "", "", "", "", "", "", "", 
  "", "", "", "", "", "", "", "", "", "", "", "", "", "", "", "", "", 
  110947., 281.787, 31.8, 7.724, 4.832, 10727.146, "", 252.675, 11.62, "", 
  "", "", 2.6, 72.53, 0.738}, {"VCT", "North America", 
  "Saint Vincent and the Grenadines", "2020-05-12", 17., 0., 0., "", "", 0., 
  153.226, 0., 0., "", "", 0., "", "", "", "", "", "", "", "", "", "", "", 
  "", "", "", "", "", "", "", "", "", "", "", "", "", "", "", "", "", 
  110947., 281.787, 31.8, 7.724, 4.832, 10727.146, "", 252.675, 11.62, "", 
  "", "", 2.6, 72.53, 0.738}, {"VCT", "North America", 
  "Saint Vincent and the Grenadines", "2020-05-13", 17., 0., 0., "", "", 0., 
  153.226, 0., 0., "", "", 0., "", "", "", "", "", "", "", "", "", "", "", 
  "", "", "", "", "", "", "", "", "", "", "", "", "", "", "", "", "", 
  110947., 281.787, 31.8, 7.724, 4.832, 10727.146, "", 252.675, 11.62, "", 
  "", "", 2.6, 72.53, 0.738}, {"VCT", "North America", 
  "Saint Vincent and the Grenadines", "2020-05-14", 17., 0., 0., "", "", 0., 
  153.226, 0., 0., "", "", 0., "", "", "", "", "", "", "", "", "", "", "", 
  "", "", "", "", "", "", "", "", "", "", "", "", "", "", "", "", "", 
  110947., 281.787, 31.8, 7.724, 4.832, 10727.146, "", 252.675, 11.62, "", 
  "", "", 2.6, 72.53, 0.738}, {"VCT", "North America", 
  "Saint Vincent and the Grenadines", "2020-05-15", 17., 0., 0., "", "", 0., 
  153.226, 0., 0., "", "", 0., "", "", "", "", "", "", "", "", "", "", "", 
  "", "", "", "", "", "", "", "", "", "", "", "", "", "", "", "", "", 
  110947., 281.787, 31.8, 7.724, 4.832, 10727.146, "", 252.675, 11.62, "", 
  "", "", 2.6, 72.53, 0.738}, {"VCT", "North America", 
  "Saint Vincent and the Grenadines", "2020-05-16", 17., 0., 0., "", "", 0., 
  153.226, 0., 0., "", "", 0., "", "", "", "", "", "", "", "", "", "", "", 
  "", "", "", "", "", "", "", "", "", "", "", "", "", "", "", "", "", 
  110947., 281.787, 31.8, 7.724, 4.832, 10727.146, "", 252.675, 11.62, "", 
  "", "", 2.6, 72.53, 0.738}, {"VCT", "North America", 
  "Saint Vincent and the Grenadines", "2020-05-17", 17., 0., 0., "", "", 0., 
  153.226, 0., 0., "", "", 0., "", "", "", "", "", "", "", "", "", "", "", 
  "", "", "", "", "", "", "", "", "", "", "", "", "", "", "", "", "", 
  110947., 281.787, 31.8, 7.724, 4.832, 10727.146, "", 252.675, 11.62, "", 
  "", "", 2.6, 72.53, 0.738}, {"VCT", "North America", 
  "Saint Vincent and the Grenadines", "2020-05-18", 17., 0., 0., "", "", 0., 
  153.226, 0., 0., "", "", 0., "", "", "", "", "", "", "", "", "", "", "", 
  "", "", "", "", "", "", "", "", "", "", "", "", "", "", "", "", "", 
  110947., 281.787, 31.8, 7.724, 4.832, 10727.146, "", 252.675, 11.62, "", 
  "", "", 2.6, 72.53, 0.738}, {"VCT", "North America", 
  "Saint Vincent and the Grenadines", "2020-05-19", 17., 0., 0., "", "", 0., 
  153.226, 0., 0., "", "", 0., "", "", "", "", "", "", "", "", "", "", "", 
  "", "", "", "", "", "", "", "", "", "", "", "", "", "", "", "", "", 
  110947., 281.787, 31.8, 7.724, 4.832, 10727.146, "", 252.675, 11.62, "", 
  "", "", 2.6, 72.53, 0.738}, {"VCT", "North America", 
  "Saint Vincent and the Grenadines", "2020-05-20", 18., 1., 0.143, "", "", 
  0., 162.24, 9.013, 1.288, "", "", 0., "", "", "", "", "", "", "", "", "", 
  "", "", "", "", "", "", "", "", "", "", "", "", "", "", "", "", "", "", "", 
  110947., 281.787, 31.8, 7.724, 4.832, 10727.146, "", 252.675, 11.62, "", 
  "", "", 2.6, 72.53, 0.738}, {"VCT", "North America", 
  "Saint Vincent and the Grenadines", "2020-05-21", 18., 0., 0.143, "", "", 
  0., 162.24, 0., 1.288, "", "", 0., "", "", "", "", "", "", "", "", "", "", 
  "", "", "", "", "", "", "", "", "", "", "", "", "", "", "", "", "", "", 
  110947., 281.787, 31.8, 7.724, 4.832, 10727.146, "", 252.675, 11.62, "", 
  "", "", 2.6, 72.53, 0.738}, {"VCT", "North America", 
  "Saint Vincent and the Grenadines", "2020-05-22", 18., 0., 0.143, "", "", 
  0., 162.24, 0., 1.288, "", "", 0., "", "", "", "", "", "", "", "", "", "", 
  "", "", "", "", "", "", "", "", "", "", "", "", "", "", "", "", "", "", 
  110947., 281.787, 31.8, 7.724, 4.832, 10727.146, "", 252.675, 11.62, "", 
  "", "", 2.6, 72.53, 0.738}, {"VCT", "North America", 
  "Saint Vincent and the Grenadines", "2020-05-23", 18., 0., 0.143, "", "", 
  0., 162.24, 0., 1.288, "", "", 0., "", "", "", "", "", "", "", "", "", "", 
  "", "", "", "", "", "", "", "", "", "", "", "", "", "", "", "", "", "", 
  110947., 281.787, 31.8, 7.724, 4.832, 10727.146, "", 252.675, 11.62, "", 
  "", "", 2.6, 72.53, 0.738}, {"VCT", "North America", 
  "Saint Vincent and the Grenadines", "2020-05-24", 18., 0., 0.143, "", "", 
  0., 162.24, 0., 1.288, "", "", 0., "", "", "", "", "", "", "", "", "", "", 
  "", "", "", "", "", "", "", "", "", "", "", "", "", "", "", "", "", "", 
  110947., 281.787, 31.8, 7.724, 4.832, 10727.146, "", 252.675, 11.62, "", 
  "", "", 2.6, 72.53, 0.738}, {"VCT", "North America", 
  "Saint Vincent and the Grenadines", "2020-05-25", 18., 0., 0.143, "", "", 
  0., 162.24, 0., 1.288, "", "", 0., "", "", "", "", "", "", "", "", "", "", 
  "", "", "", "", "", "", "", "", "", "", "", "", "", "", "", "", "", "", 
  110947., 281.787, 31.8, 7.724, 4.832, 10727.146, "", 252.675, 11.62, "", 
  "", "", 2.6, 72.53, 0.738}, {"VCT", "North America", 
  "Saint Vincent and the Grenadines", "2020-05-26", 18., 0., 0.143, "", "", 
  0., 162.24, 0., 1.288, "", "", 0., "", "", "", "", "", "", "", "", "", "", 
  "", "", "", "", "", "", "", "", "", "", "", "", "", "", "", "", "", "", 
  110947., 281.787, 31.8, 7.724, 4.832, 10727.146, "", 252.675, 11.62, "", 
  "", "", 2.6, 72.53, 0.738}, {"VCT", "North America", 
  "Saint Vincent and the Grenadines", "2020-05-27", 18., 0., 0., "", "", 0., 
  162.24, 0., 0., "", "", 0., "", "", "", "", "", "", "", "", "", "", "", "", 
  "", "", "", "", "", "", "", "", "", "", "", "", "", "", "", "", 110947., 
  281.787, 31.8, 7.724, 4.832, 10727.146, "", 252.675, 11.62, "", "", "", 
  2.6, 72.53, 0.738}, {"VCT", "North America", 
  "Saint Vincent and the Grenadines", "2020-05-28", 25., 7., 1., "", "", 0., 
  225.333, 63.093, 9.013, "", "", 0., "", "", "", "", "", "", "", "", "", "", 
  "", "", "", "", "", "", "", "", "", "", "", "", "", "", "", "", "", "", 
  110947., 281.787, 31.8, 7.724, 4.832, 10727.146, "", 252.675, 11.62, "", 
  "", "", 2.6, 72.53, 0.738}, {"VCT", "North America", 
  "Saint Vincent and the Grenadines", "2020-05-29", 26., 1., 1.143, "", "", 
  0., 234.346, 9.013, 10.301, "", "", 0., "", "", "", "", "", "", "", "", "", 
  "", "", "", "", "", "", "", "", "", "", "", "", "", "", "", "", "", "", "", 
  110947., 281.787, 31.8, 7.724, 4.832, 10727.146, "", 252.675, 11.62, "", 
  "", "", 2.6, 72.53, 0.738}, {"VCT", "North America", 
  "Saint Vincent and the Grenadines", "2020-05-30", 26., 0., 1.143, "", "", 
  0., 234.346, 0., 10.301, "", "", 0., "", "", "", "", "", "", "", "", "", 
  "", "", "", "", "", "", "", "", "", "", "", "", "", "", "", "", "", "", "", 
  110947., 281.787, 31.8, 7.724, 4.832, 10727.146, "", 252.675, 11.62, "", 
  "", "", 2.6, 72.53, 0.738}, {"VCT", "North America", 
  "Saint Vincent and the Grenadines", "2020-05-31", 26., 0., 1.143, "", "", 
  0., 234.346, 0., 10.301, "", "", 0., "", "", "", "", "", "", "", "", "", 
  "", "", "", "", "", "", "", "", "", "", "", "", "", "", "", "", "", "", "", 
  110947., 281.787, 31.8, 7.724, 4.832, 10727.146, "", 252.675, 11.62, "", 
  "", "", 2.6, 72.53, 0.738}, {"VCT", "North America", 
  "Saint Vincent and the Grenadines", "2020-06-01", 26., 0., 1.143, "", "", 
  0., 234.346, 0., 10.301, "", "", 0., "", "", "", "", "", "", "", "", "", 
  "", "", "", "", "", "", "", "", "", "", "", "", "", "", "", "", "", "", "", 
  110947., 281.787, 31.8, 7.724, 4.832, 10727.146, "", 252.675, 11.62, "", 
  "", "", 2.6, 72.53, 0.738}, {"VCT", "North America", 
  "Saint Vincent and the Grenadines", "2020-06-02", 26., 0., 1.143, "", "", 
  0., 234.346, 0., 10.301, "", "", 0., "", "", "", "", "", "", "", "", "", 
  "", "", "", "", "", "", "", "", "", "", "", "", "", "", "", "", "", "", "", 
  110947., 281.787, 31.8, 7.724, 4.832, 10727.146, "", 252.675, 11.62, "", 
  "", "", 2.6, 72.53, 0.738}, {"VCT", "North America", 
  "Saint Vincent and the Grenadines", "2020-06-03", 26., 0., 1.143, "", "", 
  0., 234.346, 0., 10.301, "", "", 0., "", "", "", "", "", "", "", "", "", 
  "", "", "", "", "", "", "", "", "", "", "", "", "", "", "", "", "", "", "", 
  110947., 281.787, 31.8, 7.724, 4.832, 10727.146, "", 252.675, 11.62, "", 
  "", "", 2.6, 72.53, 0.738}, {"VCT", "North America", 
  "Saint Vincent and the Grenadines", "2020-06-04", 26., 0., 0.143, "", "", 
  0., 234.346, 0., 1.288, "", "", 0., "", "", "", "", "", "", "", "", "", "", 
  "", "", "", "", "", "", "", "", "", "", "", "", "", "", "", "", "", "", 
  110947., 281.787, 31.8, 7.724, 4.832, 10727.146, "", 252.675, 11.62, "", 
  "", "", 2.6, 72.53, 0.738}, {"VCT", "North America", 
  "Saint Vincent and the Grenadines", "2020-06-05", 26., 0., 0., "", "", 0., 
  234.346, 0., 0., "", "", 0., "", "", "", "", "", "", "", "", "", "", "", 
  "", "", "", "", "", "", "", "", "", "", "", "", "", "", "", "", "", 
  110947., 281.787, 31.8, 7.724, 4.832, 10727.146, "", 252.675, 11.62, "", 
  "", "", 2.6, 72.53, 0.738}, {"VCT", "North America", 
  "Saint Vincent and the Grenadines", "2020-06-06", 26., 0., 0., "", "", 0., 
  234.346, 0., 0., "", "", 0., "", "", "", "", "", "", "", "", "", "", "", 
  "", "", "", "", "", "", "", "", "", "", "", "", "", "", "", "", "", 
  110947., 281.787, 31.8, 7.724, 4.832, 10727.146, "", 252.675, 11.62, "", 
  "", "", 2.6, 72.53, 0.738}, {"VCT", "North America", 
  "Saint Vincent and the Grenadines", "2020-06-07", 27., 1., 0.143, "", "", 
  0., 243.359, 9.013, 1.288, "", "", 0., "", "", "", "", "", "", "", "", "", 
  "", "", "", "", "", "", "", "", "", "", "", "", "", "", "", "", "", "", "", 
  110947., 281.787, 31.8, 7.724, 4.832, 10727.146, "", 252.675, 11.62, "", 
  "", "", 2.6, 72.53, 0.738}, {"VCT", "North America", 
  "Saint Vincent and the Grenadines", "2020-06-08", 27., 0., 0.143, "", "", 
  0., 243.359, 0., 1.288, "", "", 0., "", "", "", "", "", "", "", "", "", "", 
  "", "", "", "", "", "", "", "", "", "", "", "", "", "", "", "", "", "", 
  110947., 281.787, 31.8, 7.724, 4.832, 10727.146, "", 252.675, 11.62, "", 
  "", "", 2.6, 72.53, 0.738}, {"VCT", "North America", 
  "Saint Vincent and the Grenadines", "2020-06-09", 27., 0., 0.143, "", "", 
  0., 243.359, 0., 1.288, "", "", 0., "", "", "", "", "", "", "", "", "", "", 
  "", "", "", "", "", "", "", "", "", "", "", "", "", "", "", "", "", "", 
  110947., 281.787, 31.8, 7.724, 4.832, 10727.146, "", 252.675, 11.62, "", 
  "", "", 2.6, 72.53, 0.738}, {"VCT", "North America", 
  "Saint Vincent and the Grenadines", "2020-06-10", 27., 0., 0.143, "", "", 
  0., 243.359, 0., 1.288, "", "", 0., "", "", "", "", "", "", "", "", "", "", 
  "", "", "", "", "", "", "", "", "", "", "", "", "", "", "", "", "", "", 
  110947., 281.787, 31.8, 7.724, 4.832, 10727.146, "", 252.675, 11.62, "", 
  "", "", 2.6, 72.53, 0.738}, {"VCT", "North America", 
  "Saint Vincent and the Grenadines", "2020-06-11", 27., 0., 0.143, "", "", 
  0., 243.359, 0., 1.288, "", "", 0., "", "", "", "", "", "", "", "", "", "", 
  "", "", "", "", "", "", "", "", "", "", "", "", "", "", "", "", "", "", 
  110947., 281.787, 31.8, 7.724, 4.832, 10727.146, "", 252.675, 11.62, "", 
  "", "", 2.6, 72.53, 0.738}, {"VCT", "North America", 
  "Saint Vincent and the Grenadines", "2020-06-12", 27., 0., 0.143, "", "", 
  0., 243.359, 0., 1.288, "", "", 0., "", "", "", "", "", "", "", "", "", "", 
  "", "", "", "", "", "", "", "", "", "", "", "", "", "", "", "", "", "", 
  110947., 281.787, 31.8, 7.724, 4.832, 10727.146, "", 252.675, 11.62, "", 
  "", "", 2.6, 72.53, 0.738}, {"VCT", "North America", 
  "Saint Vincent and the Grenadines", "2020-06-13", 27., 0., 0.143, "", "", 
  0., 243.359, 0., 1.288, "", "", 0., "", "", "", "", "", "", "", "", "", "", 
  "", "", "", "", "", "", "", "", "", "", "", "", "", "", "", "", "", "", 
  110947., 281.787, 31.8, 7.724, 4.832, 10727.146, "", 252.675, 11.62, "", 
  "", "", 2.6, 72.53, 0.738}, {"VCT", "North America", 
  "Saint Vincent and the Grenadines", "2020-06-14", 27., 0., 0., "", "", 0., 
  243.359, 0., 0., "", "", 0., "", "", "", "", "", "", "", "", "", "", "", 
  "", "", "", "", "", "", "", "", "", "", "", "", "", "", "", "", "", 
  110947., 281.787, 31.8, 7.724, 4.832, 10727.146, "", 252.675, 11.62, "", 
  "", "", 2.6, 72.53, 0.738}, {"VCT", "North America", 
  "Saint Vincent and the Grenadines", "2020-06-15", 27., 0., 0., "", "", 0., 
  243.359, 0., 0., "", "", 0., "", "", "", "", "", "", "", "", "", "", "", 
  "", "", "", "", "", "", "", "", "", "", "", "", "", "", "", "", "", 
  110947., 281.787, 31.8, 7.724, 4.832, 10727.146, "", 252.675, 11.62, "", 
  "", "", 2.6, 72.53, 0.738}, {"VCT", "North America", 
  "Saint Vincent and the Grenadines", "2020-06-16", 29., 2., 0.286, "", "", 
  0., 261.386, 18.027, 2.575, "", "", 0., "", "", "", "", "", "", "", "", "", 
  "", "", "", "", "", "", "", "", "", "", "", "", "", "", "", "", "", "", "", 
  110947., 281.787, 31.8, 7.724, 4.832, 10727.146, "", 252.675, 11.62, "", 
  "", "", 2.6, 72.53, 0.738}, {"VCT", "North America", 
  "Saint Vincent and the Grenadines", "2020-06-17", 29., 0., 0.286, "", "", 
  0., 261.386, 0., 2.575, "", "", 0., "", "", "", "", "", "", "", "", "", "", 
  "", "", "", "", "", "", "", "", "", "", "", "", "", "", "", "", "", "", 
  110947., 281.787, 31.8, 7.724, 4.832, 10727.146, "", 252.675, 11.62, "", 
  "", "", 2.6, 72.53, 0.738}, {"VCT", "North America", 
  "Saint Vincent and the Grenadines", "2020-06-18", 29., 0., 0.286, "", "", 
  0., 261.386, 0., 2.575, "", "", 0., "", "", "", "", "", "", "", "", "", "", 
  "", "", "", "", "", "", "", "", "", "", "", "", "", "", "", "", "", "", 
  110947., 281.787, 31.8, 7.724, 4.832, 10727.146, "", 252.675, 11.62, "", 
  "", "", 2.6, 72.53, 0.738}, {"VCT", "North America", 
  "Saint Vincent and the Grenadines", "2020-06-19", 29., 0., 0.286, "", "", 
  0., 261.386, 0., 2.575, "", "", 0., "", "", "", "", "", "", "", "", "", "", 
  "", "", "", "", "", "", "", "", "", "", "", "", "", "", "", "", "", "", 
  110947., 281.787, 31.8, 7.724, 4.832, 10727.146, "", 252.675, 11.62, "", 
  "", "", 2.6, 72.53, 0.738}, {"VCT", "North America", 
  "Saint Vincent and the Grenadines", "2020-06-20", 29., 0., 0.286, "", "", 
  0., 261.386, 0., 2.575, "", "", 0., "", "", "", "", "", "", "", "", "", "", 
  "", "", "", "", "", "", "", "", "", "", "", "", "", "", "", "", "", "", 
  110947., 281.787, 31.8, 7.724, 4.832, 10727.146, "", 252.675, 11.62, "", 
  "", "", 2.6, 72.53, 0.738}, {"VCT", "North America", 
  "Saint Vincent and the Grenadines", "2020-06-21", 29., 0., 0.286, "", "", 
  0., 261.386, 0., 2.575, "", "", 0., "", "", "", "", "", "", "", "", "", "", 
  "", "", "", "", "", "", "", "", "", "", "", "", "", "", "", "", "", "", 
  110947., 281.787, 31.8, 7.724, 4.832, 10727.146, "", 252.675, 11.62, "", 
  "", "", 2.6, 72.53, 0.738}, {"VCT", "North America", 
  "Saint Vincent and the Grenadines", "2020-06-22", 29., 0., 0.286, "", "", 
  0., 261.386, 0., 2.575, "", "", 0., "", "", "", "", "", "", "", "", "", "", 
  "", "", "", "", "", "", "", "", "", "", "", "", "", "", "", "", "", "", 
  110947., 281.787, 31.8, 7.724, 4.832, 10727.146, "", 252.675, 11.62, "", 
  "", "", 2.6, 72.53, 0.738}, {"VCT", "North America", 
  "Saint Vincent and the Grenadines", "2020-06-23", 29., 0., 0., "", "", 0., 
  261.386, 0., 0., "", "", 0., "", "", "", "", "", "", "", "", "", "", "", 
  "", "", "", "", "", "", "", "", "", "", "", "", "", "", "", "", "", 
  110947., 281.787, 31.8, 7.724, 4.832, 10727.146, "", 252.675, 11.62, "", 
  "", "", 2.6, 72.53, 0.738}, {"VCT", "North America", 
  "Saint Vincent and the Grenadines", "2020-06-24", 29., 0., 0., "", "", 0., 
  261.386, 0., 0., "", "", 0., "", "", "", "", "", "", "", "", "", "", "", 
  "", "", "", "", "", "", "", "", "", "", "", "", "", "", "", "", "", 
  110947., 281.787, 31.8, 7.724, 4.832, 10727.146, "", 252.675, 11.62, "", 
  "", "", 2.6, 72.53, 0.738}, {"VCT", "North America", 
  "Saint Vincent and the Grenadines", "2020-06-25", 29., 0., 0., "", "", 0., 
  261.386, 0., 0., "", "", 0., "", "", "", "", "", "", "", "", "", "", "", 
  "", "", "", "", "", "", "", "", "", "", "", "", "", "", "", "", "", 
  110947., 281.787, 31.8, 7.724, 4.832, 10727.146, "", 252.675, 11.62, "", 
  "", "", 2.6, 72.53, 0.738}, {"VCT", "North America", 
  "Saint Vincent and the Grenadines", "2020-06-26", 29., 0., 0., "", "", 0., 
  261.386, 0., 0., "", "", 0., "", "", "", "", "", "", "", "", "", "", "", 
  "", "", "", "", "", "", "", "", "", "", "", "", "", "", "", "", "", 
  110947., 281.787, 31.8, 7.724, 4.832, 10727.146, "", 252.675, 11.62, "", 
  "", "", 2.6, 72.53, 0.738}, {"VCT", "North America", 
  "Saint Vincent and the Grenadines", "2020-06-27", 29., 0., 0., "", "", 0., 
  261.386, 0., 0., "", "", 0., "", "", "", "", "", "", "", "", "", "", "", 
  "", "", "", "", "", "", "", "", "", "", "", "", "", "", "", "", "", 
  110947., 281.787, 31.8, 7.724, 4.832, 10727.146, "", 252.675, 11.62, "", 
  "", "", 2.6, 72.53, 0.738}, {"VCT", "North America", 
  "Saint Vincent and the Grenadines", "2020-06-28", 29., 0., 0., "", "", 0., 
  261.386, 0., 0., "", "", 0., "", "", "", "", "", "", "", "", "", "", "", 
  "", "", "", "", "", "", "", "", "", "", "", "", "", "", "", "", "", 
  110947., 281.787, 31.8, 7.724, 4.832, 10727.146, "", 252.675, 11.62, "", 
  "", "", 2.6, 72.53, 0.738}, {"VCT", "North America", 
  "Saint Vincent and the Grenadines", "2020-06-29", 29., 0., 0., "", "", 0., 
  261.386, 0., 0., "", "", 0., "", "", "", "", "", "", "", "", "", "", "", 
  "", "", "", "", "", "", "", "", "", "", "", "", "", "", "", "", "", 
  110947., 281.787, 31.8, 7.724, 4.832, 10727.146, "", 252.675, 11.62, "", 
  "", "", 2.6, 72.53, 0.738}, {"VCT", "North America", 
  "Saint Vincent and the Grenadines", "2020-06-30", 29., 0., 0., "", "", 0., 
  261.386, 0., 0., "", "", 0., "", "", "", "", "", "", "", "", "", "", "", 
  "", "", "", "", "", "", "", "", "", "", "", "", "", "", "", "", "", 
  110947., 281.787, 31.8, 7.724, 4.832, 10727.146, "", 252.675, 11.62, "", 
  "", "", 2.6, 72.53, 0.738}, {"VCT", "North America", 
  "Saint Vincent and the Grenadines", "2020-07-01", 29., 0., 0., "", "", 0., 
  261.386, 0., 0., "", "", 0., "", "", "", "", "", "", "", "", "", "", "", 
  "", "", "", "", "", "", "", "", "", "", "", "", "", "", "", "", "", 
  110947., 281.787, 31.8, 7.724, 4.832, 10727.146, "", 252.675, 11.62, "", 
  "", "", 2.6, 72.53, 0.738}, {"VCT", "North America", 
  "Saint Vincent and the Grenadines", "2020-07-02", 29., 0., 0., "", "", 0., 
  261.386, 0., 0., "", "", 0., "", "", "", "", "", "", "", "", "", "", "", 
  "", "", "", "", "", "", "", "", "", "", "", "", "", "", "", "", "", 
  110947., 281.787, 31.8, 7.724, 4.832, 10727.146, "", 252.675, 11.62, "", 
  "", "", 2.6, 72.53, 0.738}, {"VCT", "North America", 
  "Saint Vincent and the Grenadines", "2020-07-03", 29., 0., 0., "", "", 0., 
  261.386, 0., 0., "", "", 0., "", "", "", "", "", "", "", "", "", "", "", 
  "", "", "", "", "", "", "", "", "", "", "", "", "", "", "", "", "", 
  110947., 281.787, 31.8, 7.724, 4.832, 10727.146, "", 252.675, 11.62, "", 
  "", "", 2.6, 72.53, 0.738}, {"VCT", "North America", 
  "Saint Vincent and the Grenadines", "2020-07-04", 29., 0., 0., "", "", 0., 
  261.386, 0., 0., "", "", 0., "", "", "", "", "", "", "", "", "", "", "", 
  "", "", "", "", "", "", "", "", "", "", "", "", "", "", "", "", "", 
  110947., 281.787, 31.8, 7.724, 4.832, 10727.146, "", 252.675, 11.62, "", 
  "", "", 2.6, 72.53, 0.738}, {"VCT", "North America", 
  "Saint Vincent and the Grenadines", "2020-07-05", 29., 0., 0., "", "", 0., 
  261.386, 0., 0., "", "", 0., "", "", "", "", "", "", "", "", "", "", "", 
  "", "", "", "", "", "", "", "", "", "", "", "", "", "", "", "", "", 
  110947., 281.787, 31.8, 7.724, 4.832, 10727.146, "", 252.675, 11.62, "", 
  "", "", 2.6, 72.53, 0.738}, {"VCT", "North America", 
  "Saint Vincent and the Grenadines", "2020-07-06", 29., 0., 0., "", "", 0., 
  261.386, 0., 0., "", "", 0., "", "", "", "", "", "", "", "", "", "", "", 
  "", "", "", "", "", "", "", "", "", "", "", "", "", "", "", "", "", 
  110947., 281.787, 31.8, 7.724, 4.832, 10727.146, "", 252.675, 11.62, "", 
  "", "", 2.6, 72.53, 0.738}, {"VCT", "North America", 
  "Saint Vincent and the Grenadines", "2020-07-07", 29., 0., 0., "", "", 0., 
  261.386, 0., 0., "", "", 0., "", "", "", "", "", "", "", "", "", "", "", 
  "", "", "", "", "", "", "", "", "", "", "", "", "", "", "", "", "", 
  110947., 281.787, 31.8, 7.724, 4.832, 10727.146, "", 252.675, 11.62, "", 
  "", "", 2.6, 72.53, 0.738}, {"VCT", "North America", 
  "Saint Vincent and the Grenadines", "2020-07-08", 29., 0., 0., "", "", 0., 
  261.386, 0., 0., "", "", 0., "", "", "", "", "", "", "", "", "", "", "", 
  "", "", "", "", "", "", "", "", "", "", "", "", "", "", "", "", "", 
  110947., 281.787, 31.8, 7.724, 4.832, 10727.146, "", 252.675, 11.62, "", 
  "", "", 2.6, 72.53, 0.738}, {"VCT", "North America", 
  "Saint Vincent and the Grenadines", "2020-07-09", 29., 0., 0., "", "", 0., 
  261.386, 0., 0., "", "", 0., "", "", "", "", "", "", "", "", "", "", "", 
  "", "", "", "", "", "", "", "", "", "", "", "", "", "", "", "", "", 
  110947., 281.787, 31.8, 7.724, 4.832, 10727.146, "", 252.675, 11.62, "", 
  "", "", 2.6, 72.53, 0.738}, {"VCT", "North America", 
  "Saint Vincent and the Grenadines", "2020-07-10", 29., 0., 0., "", "", 0., 
  261.386, 0., 0., "", "", 0., "", "", "", "", "", "", "", "", "", "", "", 
  "", "", "", "", "", "", "", "", "", "", "", "", "", "", "", "", "", 
  110947., 281.787, 31.8, 7.724, 4.832, 10727.146, "", 252.675, 11.62, "", 
  "", "", 2.6, 72.53, 0.738}, {"VCT", "North America", 
  "Saint Vincent and the Grenadines", "2020-07-11", 29., 0., 0., "", "", 0., 
  261.386, 0., 0., "", "", 0., "", "", "", "", "", "", "", "", "", "", "", 
  "", "", "", "", "", "", "", "", "", "", "", "", "", "", "", "", "", 
  110947., 281.787, 31.8, 7.724, 4.832, 10727.146, "", 252.675, 11.62, "", 
  "", "", 2.6, 72.53, 0.738}, {"VCT", "North America", 
  "Saint Vincent and the Grenadines", "2020-07-12", 35., 6., 0.857, "", "", 
  0., 315.466, 54.08, 7.726, "", "", 0., "", "", "", "", "", "", "", "", "", 
  "", "", "", "", "", "", "", "", "", "", "", "", "", "", "", "", "", "", "", 
  110947., 281.787, 31.8, 7.724, 4.832, 10727.146, "", 252.675, 11.62, "", 
  "", "", 2.6, 72.53, 0.738}, {"VCT", "North America", 
  "Saint Vincent and the Grenadines", "2020-07-13", 35., 0., 0.857, "", "", 
  0., 315.466, 0., 7.726, "", "", 0., "", "", "", "", "", "", "", "", "", "", 
  "", "", "", "", "", "", "", "", "", "", "", "", "", "", "", "", "", "", 
  110947., 281.787, 31.8, 7.724, 4.832, 10727.146, "", 252.675, 11.62, "", 
  "", "", 2.6, 72.53, 0.738}, {"VCT", "North America", 
  "Saint Vincent and the Grenadines", "2020-07-14", 35., 0., 0.857, "", "", 
  0., 315.466, 0., 7.726, "", "", 0., "", "", "", "", "", "", "", "", "", "", 
  "", "", "", "", "", "", "", "", "", "", "", "", "", "", "", "", "", "", 
  110947., 281.787, 31.8, 7.724, 4.832, 10727.146, "", 252.675, 11.62, "", 
  "", "", 2.6, 72.53, 0.738}, {"VCT", "North America", 
  "Saint Vincent and the Grenadines", "2020-07-15", 35., 0., 0.857, "", "", 
  0., 315.466, 0., 7.726, "", "", 0., "", "", "", "", "", "", "", "", "", "", 
  "", "", "", "", "", "", "", "", "", "", "", "", "", "", "", "", "", "", 
  110947., 281.787, 31.8, 7.724, 4.832, 10727.146, "", 252.675, 11.62, "", 
  "", "", 2.6, 72.53, 0.738}, {"VCT", "North America", 
  "Saint Vincent and the Grenadines", "2020-07-16", 35., 0., 0.857, "", "", 
  0., 315.466, 0., 7.726, "", "", 0., "", "", "", "", "", "", "", "", "", "", 
  "", "", "", "", "", "", "", "", "", "", "", "", "", "", "", "", "", "", 
  110947., 281.787, 31.8, 7.724, 4.832, 10727.146, "", 252.675, 11.62, "", 
  "", "", 2.6, 72.53, 0.738}, {"VCT", "North America", 
  "Saint Vincent and the Grenadines", "2020-07-17", 35., 0., 0.857, "", "", 
  0., 315.466, 0., 7.726, "", "", 0., "", "", "", "", "", "", "", "", "", "", 
  "", "", "", "", "", "", "", "", "", "", "", "", "", "", "", "", "", "", 
  110947., 281.787, 31.8, 7.724, 4.832, 10727.146, "", 252.675, 11.62, "", 
  "", "", 2.6, 72.53, 0.738}, {"VCT", "North America", 
  "Saint Vincent and the Grenadines", "2020-07-18", 38., 3., 1.286, "", "", 
  0., 342.506, 27.04, 11.589, "", "", 0., "", "", "", "", "", "", "", "", "", 
  "", "", "", "", "", "", "", "", "", "", "", "", "", "", "", "", "", "", "", 
  110947., 281.787, 31.8, 7.724, 4.832, 10727.146, "", 252.675, 11.62, "", 
  "", "", 2.6, 72.53, 0.738}, {"VCT", "North America", 
  "Saint Vincent and the Grenadines", "2020-07-19", 44., 6., 1.286, "", "", 
  0., 396.586, 54.08, 11.589, "", "", 0., "", "", "", "", "", "", "", "", "", 
  "", "", "", "", "", "", "", "", "", "", "", "", "", "", "", "", "", "", "", 
  110947., 281.787, 31.8, 7.724, 4.832, 10727.146, "", 252.675, 11.62, "", 
  "", "", 2.6, 72.53, 0.738}, {"VCT", "North America", 
  "Saint Vincent and the Grenadines", "2020-07-20", 50., 6., 2.143, "", "", 
  0., 450.666, 54.08, 19.314, "", "", 0., "", "", "", "", "", "", "", "", "", 
  "", "", "", "", "", "", "", "", "", "", "", "", "", "", "", "", "", "", "", 
  110947., 281.787, 31.8, 7.724, 4.832, 10727.146, "", 252.675, 11.62, "", 
  "", "", 2.6, 72.53, 0.738}, {"VCT", "North America", 
  "Saint Vincent and the Grenadines", "2020-07-21", 50., 0., 2.143, "", "", 
  0., 450.666, 0., 19.314, "", "", 0., "", "", "", "", "", "", "", "", "", 
  "", "", "", "", "", "", "", "", "", "", "", "", "", "", "", "", "", "", "", 
  110947., 281.787, 31.8, 7.724, 4.832, 10727.146, "", 252.675, 11.62, "", 
  "", "", 2.6, 72.53, 0.738}, {"VCT", "North America", 
  "Saint Vincent and the Grenadines", "2020-07-22", 52., 2., 2.429, "", "", 
  0., 468.692, 18.027, 21.889, "", "", 0., "", "", "", "", "", "", "", "", 
  "", "", "", "", "", "", "", "", "", "", "", "", "", "", "", "", "", "", "", 
  "", 110947., 281.787, 31.8, 7.724, 4.832, 10727.146, "", 252.675, 11.62, 
  "", "", "", 2.6, 72.53, 0.738}, {"VCT", "North America", 
  "Saint Vincent and the Grenadines", "2020-07-23", 52., 0., 2.429, "", "", 
  0., 468.692, 0., 21.889, "", "", 0., "", "", "", "", "", "", "", "", "", 
  "", "", "", "", "", "", "", "", "", "", "", "", "", "", "", "", "", "", "", 
  110947., 281.787, 31.8, 7.724, 4.832, 10727.146, "", 252.675, 11.62, "", 
  "", "", 2.6, 72.53, 0.738}, {"VCT", "North America", 
  "Saint Vincent and the Grenadines", "2020-07-24", 52., 0., 2.429, "", "", 
  0., 468.692, 0., 21.889, "", "", 0., "", "", "", "", "", "", "", "", "", 
  "", "", "", "", "", "", "", "", "", "", "", "", "", "", "", "", "", "", "", 
  110947., 281.787, 31.8, 7.724, 4.832, 10727.146, "", 252.675, 11.62, "", 
  "", "", 2.6, 72.53, 0.738}, {"VCT", "North America", 
  "Saint Vincent and the Grenadines", "2020-07-25", 52., 0., 2., "", "", 0., 
  468.692, 0., 18.027, "", "", 0., "", "", "", "", "", "", "", "", "", "", 
  "", "", "", "", "", "", "", "", "", "", "", "", "", "", "", "", "", "", 
  110947., 281.787, 31.8, 7.724, 4.832, 10727.146, "", 252.675, 11.62, "", 
  "", "", 2.6, 72.53, 0.738}, {"VCT", "North America", 
  "Saint Vincent and the Grenadines", "2020-07-26", 52., 0., 1.143, "", "", 
  0., 468.692, 0., 10.301, "", "", 0., "", "", "", "", "", "", "", "", "", 
  "", "", "", "", "", "", "", "", "", "", "", "", "", "", "", "", "", "", "", 
  110947., 281.787, 31.8, 7.724, 4.832, 10727.146, "", 252.675, 11.62, "", 
  "", "", 2.6, 72.53, 0.738}, {"VCT", "North America", 
  "Saint Vincent and the Grenadines", "2020-07-27", 52., 0., 0.286, "", "", 
  0., 468.692, 0., 2.575, "", "", 0., "", "", "", "", "", "", "", "", "", "", 
  "", "", "", "", "", "", "", "", "", "", "", "", "", "", "", "", "", "", 
  110947., 281.787, 31.8, 7.724, 4.832, 10727.146, "", 252.675, 11.62, "", 
  "", "", 2.6, 72.53, 0.738}, {"VCT", "North America", 
  "Saint Vincent and the Grenadines", "2020-07-28", 52., 0., 0.286, "", "", 
  0., 468.692, 0., 2.575, "", "", 0., "", "", "", "", "", "", "", "", "", "", 
  "", "", "", "", "", "", "", "", "", "", "", "", "", "", "", "", "", "", 
  110947., 281.787, 31.8, 7.724, 4.832, 10727.146, "", 252.675, 11.62, "", 
  "", "", 2.6, 72.53, 0.738}, {"VCT", "North America", 
  "Saint Vincent and the Grenadines", "2020-07-29", 52., 0., 0., "", "", 0., 
  468.692, 0., 0., "", "", 0., "", "", "", "", "", "", "", "", "", "", "", 
  "", "", "", "", "", "", "", "", "", "", "", "", "", "", "", "", "", 
  110947., 281.787, 31.8, 7.724, 4.832, 10727.146, "", 252.675, 11.62, "", 
  "", "", 2.6, 72.53, 0.738}, {"VCT", "North America", 
  "Saint Vincent and the Grenadines", "2020-07-30", 52., 0., 0., "", "", 0., 
  468.692, 0., 0., "", "", 0., "", "", "", "", "", "", "", "", "", "", "", 
  "", "", "", "", "", "", "", "", "", "", "", "", "", "", "", "", "", 
  110947., 281.787, 31.8, 7.724, 4.832, 10727.146, "", 252.675, 11.62, "", 
  "", "", 2.6, 72.53, 0.738}, {"VCT", "North America", 
  "Saint Vincent and the Grenadines", "2020-07-31", 54., 2., 0.286, "", "", 
  0., 486.719, 18.027, 2.575, "", "", 0., "", "", "", "", "", "", "", "", "", 
  "", "", "", "", "", "", "", "", "", "", "", "", "", "", "", "", "", "", "", 
  110947., 281.787, 31.8, 7.724, 4.832, 10727.146, "", 252.675, 11.62, "", 
  "", "", 2.6, 72.53, 0.738}, {"VCT", "North America", 
  "Saint Vincent and the Grenadines", "2020-08-01", 54., 0., 0.286, "", "", 
  0., 486.719, 0., 2.575, "", "", 0., "", "", "", "", "", "", "", "", "", "", 
  "", "", "", "", "", "", "", "", "", "", "", "", "", "", "", "", "", "", 
  110947., 281.787, 31.8, 7.724, 4.832, 10727.146, "", 252.675, 11.62, "", 
  "", "", 2.6, 72.53, 0.738}, {"VCT", "North America", 
  "Saint Vincent and the Grenadines", "2020-08-02", 55., 1., 0.429, "", "", 
  0., 495.732, 9.013, 3.863, "", "", 0., "", "", "", "", "", "", "", "", "", 
  "", "", "", "", "", "", "", "", "", "", "", "", "", "", "", "", "", "", "", 
  110947., 281.787, 31.8, 7.724, 4.832, 10727.146, "", 252.675, 11.62, "", 
  "", "", 2.6, 72.53, 0.738}, {"VCT", "North America", 
  "Saint Vincent and the Grenadines", "2020-08-03", 55., 0., 0.429, "", "", 
  0., 495.732, 0., 3.863, "", "", 0., "", "", "", "", "", "", "", "", "", "", 
  "", "", "", "", "", "", "", "", "", "", "", "", "", "", "", "", "", "", 
  110947., 281.787, 31.8, 7.724, 4.832, 10727.146, "", 252.675, 11.62, "", 
  "", "", 2.6, 72.53, 0.738}, {"VCT", "North America", 
  "Saint Vincent and the Grenadines", "2020-08-04", 55., 0., 0.429, "", "", 
  0., 495.732, 0., 3.863, "", "", 0., "", "", "", "", "", "", "", "", "", "", 
  "", "", "", "", "", "", "", "", "", "", "", "", "", "", "", "", "", "", 
  110947., 281.787, 31.8, 7.724, 4.832, 10727.146, "", 252.675, 11.62, "", 
  "", "", 2.6, 72.53, 0.738}, {"VCT", "North America", 
  "Saint Vincent and the Grenadines", "2020-08-05", 56., 1., 0.571, "", "", 
  0., 504.746, 9.013, 5.15, "", "", 0., "", "", "", "", "", "", "", "", "", 
  "", "", "", "", "", "", "", "", "", "", "", "", "", "", "", "", "", "", "", 
  110947., 281.787, 31.8, 7.724, 4.832, 10727.146, "", 252.675, 11.62, "", 
  "", "", 2.6, 72.53, 0.738}, {"VCT", "North America", 
  "Saint Vincent and the Grenadines", "2020-08-06", 56., 0., 0.571, "", "", 
  0., 504.746, 0., 5.15, "", "", 0., "", "", "", "", "", "", "", "", "", "", 
  "", "", "", "", "", "", "", "", "", "", "", "", "", "", "", "", "", "", 
  110947., 281.787, 31.8, 7.724, 4.832, 10727.146, "", 252.675, 11.62, "", 
  "", "", 2.6, 72.53, 0.738}, {"VCT", "North America", 
  "Saint Vincent and the Grenadines", "2020-08-07", 56., 0., 0.286, "", "", 
  0., 504.746, 0., 2.575, "", "", 0., "", "", "", "", "", "", "", "", "", "", 
  "", "", "", "", "", "", "", "", "", "", "", "", "", "", "", "", "", "", 
  110947., 281.787, 31.8, 7.724, 4.832, 10727.146, "", 252.675, 11.62, "", 
  "", "", 2.6, 72.53, 0.738}, {"VCT", "North America", 
  "Saint Vincent and the Grenadines", "2020-08-08", 56., 0., 0.286, "", "", 
  0., 504.746, 0., 2.575, "", "", 0., "", "", "", "", "", "", "", "", "", "", 
  "", "", "", "", "", "", "", "", "", "", "", "", "", "", "", "", "", "", 
  110947., 281.787, 31.8, 7.724, 4.832, 10727.146, "", 252.675, 11.62, "", 
  "", "", 2.6, 72.53, 0.738}, {"VCT", "North America", 
  "Saint Vincent and the Grenadines", "2020-08-09", 57., 1., 0.286, "", "", 
  0., 513.759, 9.013, 2.575, "", "", 0., "", "", "", "", "", "", "", "", "", 
  "", "", "", "", "", "", "", "", "", "", "", "", "", "", "", "", "", "", "", 
  110947., 281.787, 31.8, 7.724, 4.832, 10727.146, "", 252.675, 11.62, "", 
  "", "", 2.6, 72.53, 0.738}, {"VCT", "North America", 
  "Saint Vincent and the Grenadines", "2020-08-10", 57., 0., 0.286, "", "", 
  0., 513.759, 0., 2.575, "", "", 0., "", "", "", "", "", "", "", "", "", "", 
  "", "", "", "", "", "", "", "", "", "", "", "", "", "", "", "", "", "", 
  110947., 281.787, 31.8, 7.724, 4.832, 10727.146, "", 252.675, 11.62, "", 
  "", "", 2.6, 72.53, 0.738}, {"VCT", "North America", 
  "Saint Vincent and the Grenadines", "2020-08-11", 57., 0., 0.286, "", "", 
  0., 513.759, 0., 2.575, "", "", 0., "", "", "", "", "", "", "", "", "", "", 
  "", "", "", "", "", "", "", "", "", "", "", "", "", "", "", "", "", "", 
  110947., 281.787, 31.8, 7.724, 4.832, 10727.146, "", 252.675, 11.62, "", 
  "", "", 2.6, 72.53, 0.738}, {"VCT", "North America", 
  "Saint Vincent and the Grenadines", "2020-08-12", 57., 0., 0.143, "", "", 
  0., 513.759, 0., 1.288, "", "", 0., "", "", "", "", "", "", "", "", "", "", 
  "", "", "", "", "", "", "", "", "", "", "", "", "", "", "", "", "", "", 
  110947., 281.787, 31.8, 7.724, 4.832, 10727.146, "", 252.675, 11.62, "", 
  "", "", 2.6, 72.53, 0.738}, {"VCT", "North America", 
  "Saint Vincent and the Grenadines", "2020-08-13", 57., 0., 0.143, "", "", 
  0., 513.759, 0., 1.288, "", "", 0., "", "", "", "", "", "", "", "", "", "", 
  "", "", "", "", "", "", "", "", "", "", "", "", "", "", "", "", "", "", 
  110947., 281.787, 31.8, 7.724, 4.832, 10727.146, "", 252.675, 11.62, "", 
  "", "", 2.6, 72.53, 0.738}, {"VCT", "North America", 
  "Saint Vincent and the Grenadines", "2020-08-14", 57., 0., 0.143, "", "", 
  0., 513.759, 0., 1.288, "", "", 0., "", "", "", "", "", "", "", "", "", "", 
  "", "", "", "", "", "", "", "", "", "", "", "", "", "", "", "", "", "", 
  110947., 281.787, 31.8, 7.724, 4.832, 10727.146, "", 252.675, 11.62, "", 
  "", "", 2.6, 72.53, 0.738}, {"VCT", "North America", 
  "Saint Vincent and the Grenadines", "2020-08-15", 57., 0., 0.143, "", "", 
  0., 513.759, 0., 1.288, "", "", 0., "", "", "", "", "", "", "", "", "", "", 
  "", "", "", "", "", "", "", "", "", "", "", "", "", "", "", "", "", "", 
  110947., 281.787, 31.8, 7.724, 4.832, 10727.146, "", 252.675, 11.62, "", 
  "", "", 2.6, 72.53, 0.738}, {"VCT", "North America", 
  "Saint Vincent and the Grenadines", "2020-08-16", 57., 0., 0., "", "", 0., 
  513.759, 0., 0., "", "", 0., "", "", "", "", "", "", "", "", "", "", "", 
  "", "", "", "", "", "", "", "", "", "", "", "", "", "", "", "", "", 
  110947., 281.787, 31.8, 7.724, 4.832, 10727.146, "", 252.675, 11.62, "", 
  "", "", 2.6, 72.53, 0.738}, {"VCT", "North America", 
  "Saint Vincent and the Grenadines", "2020-08-17", 58., 1., 0.143, "", "", 
  0., 522.772, 9.013, 1.288, "", "", 0., "", "", "", "", "", "", "", "", "", 
  "", "", "", "", "", "", "", "", "", "", "", "", "", "", "", "", "", "", "", 
  110947., 281.787, 31.8, 7.724, 4.832, 10727.146, "", 252.675, 11.62, "", 
  "", "", 2.6, 72.53, 0.738}, {"VCT", "North America", 
  "Saint Vincent and the Grenadines", "2020-08-18", 58., 0., 0.143, "", "", 
  0., 522.772, 0., 1.288, "", "", 0., "", "", "", "", "", "", "", "", "", "", 
  "", "", "", "", "", "", "", "", "", "", "", "", "", "", "", "", "", "", 
  110947., 281.787, 31.8, 7.724, 4.832, 10727.146, "", 252.675, 11.62, "", 
  "", "", 2.6, 72.53, 0.738}, {"VCT", "North America", 
  "Saint Vincent and the Grenadines", "2020-08-19", 58., 0., 0.143, "", "", 
  0., 522.772, 0., 1.288, "", "", 0., "", "", "", "", "", "", "", "", "", "", 
  "", "", "", "", "", "", "", "", "", "", "", "", "", "", "", "", "", "", 
  110947., 281.787, 31.8, 7.724, 4.832, 10727.146, "", 252.675, 11.62, "", 
  "", "", 2.6, 72.53, 0.738}, {"VCT", "North America", 
  "Saint Vincent and the Grenadines", "2020-08-20", 58., 0., 0.143, "", "", 
  0., 522.772, 0., 1.288, "", "", 0., "", "", "", "", "", "", "", "", "", "", 
  "", "", "", "", "", "", "", "", "", "", "", "", "", "", "", "", "", "", 
  110947., 281.787, 31.8, 7.724, 4.832, 10727.146, "", 252.675, 11.62, "", 
  "", "", 2.6, 72.53, 0.738}, {"VCT", "North America", 
  "Saint Vincent and the Grenadines", "2020-08-21", 58., 0., 0.143, "", "", 
  0., 522.772, 0., 1.288, "", "", 0., "", "", "", "", "", "", "", "", "", "", 
  "", "", "", "", "", "", "", "", "", "", "", "", "", "", "", "", "", "", 
  110947., 281.787, 31.8, 7.724, 4.832, 10727.146, "", 252.675, 11.62, "", 
  "", "", 2.6, 72.53, 0.738}, {"VCT", "North America", 
  "Saint Vincent and the Grenadines", "2020-08-22", 58., 0., 0.143, "", "", 
  0., 522.772, 0., 1.288, "", "", 0., "", "", "", "", "", "", "", "", "", "", 
  "", "", "", "", "", "", "", "", "", "", "", "", "", "", "", "", "", "", 
  110947., 281.787, 31.8, 7.724, 4.832, 10727.146, "", 252.675, 11.62, "", 
  "", "", 2.6, 72.53, 0.738}, {"VCT", "North America", 
  "Saint Vincent and the Grenadines", "2020-08-23", 58., 0., 0.143, "", "", 
  0., 522.772, 0., 1.288, "", "", 0., "", "", "", "", "", "", "", "", "", "", 
  "", "", "", "", "", "", "", "", "", "", "", "", "", "", "", "", "", "", 
  110947., 281.787, 31.8, 7.724, 4.832, 10727.146, "", 252.675, 11.62, "", 
  "", "", 2.6, 72.53, 0.738}, {"VCT", "North America", 
  "Saint Vincent and the Grenadines", "2020-08-24", 58., 0., 0., "", "", 0., 
  522.772, 0., 0., "", "", 0., "", "", "", "", "", "", "", "", "", "", "", 
  "", "", "", "", "", "", "", "", "", "", "", "", "", "", "", "", "", 
  110947., 281.787, 31.8, 7.724, 4.832, 10727.146, "", 252.675, 11.62, "", 
  "", "", 2.6, 72.53, 0.738}, {"VCT", "North America", 
  "Saint Vincent and the Grenadines", "2020-08-25", 58., 0., 0., "", "", 0., 
  522.772, 0., 0., "", "", 0., "", "", "", "", "", "", "", "", "", "", "", 
  "", "", "", "", "", "", "", "", "", "", "", "", "", "", "", "", "", 
  110947., 281.787, 31.8, 7.724, 4.832, 10727.146, "", 252.675, 11.62, "", 
  "", "", 2.6, 72.53, 0.738}, {"VCT", "North America", 
  "Saint Vincent and the Grenadines", "2020-08-26", 58., 0., 0., "", "", 0., 
  522.772, 0., 0., "", "", 0., "", "", "", "", "", "", "", "", "", "", "", 
  "", "", "", "", "", "", "", "", "", "", "", "", "", "", "", "", "", 
  110947., 281.787, 31.8, 7.724, 4.832, 10727.146, "", 252.675, 11.62, "", 
  "", "", 2.6, 72.53, 0.738}, {"VCT", "North America", 
  "Saint Vincent and the Grenadines", "2020-08-27", 60., 2., 0.286, "", "", 
  0., 540.799, 18.027, 2.575, "", "", 0., "", "", "", "", "", "", "", "", "", 
  "", "", "", "", "", "", "", "", "", "", "", "", "", "", "", "", "", "", "", 
  110947., 281.787, 31.8, 7.724, 4.832, 10727.146, "", 252.675, 11.62, "", 
  "", "", 2.6, 72.53, 0.738}, {"VCT", "North America", 
  "Saint Vincent and the Grenadines", "2020-08-28", 60., 0., 0.286, "", "", 
  0., 540.799, 0., 2.575, "", "", 0., "", "", "", "", "", "", "", "", "", "", 
  "", "", "", "", "", "", "", "", "", "", "", "", "", "", "", "", "", "", 
  110947., 281.787, 31.8, 7.724, 4.832, 10727.146, "", 252.675, 11.62, "", 
  "", "", 2.6, 72.53, 0.738}, {"VCT", "North America", 
  "Saint Vincent and the Grenadines", "2020-08-29", 60., 0., 0.286, "", "", 
  0., 540.799, 0., 2.575, "", "", 0., "", "", "", "", "", "", "", "", "", "", 
  "", "", "", "", "", "", "", "", "", "", "", "", "", "", "", "", "", "", 
  110947., 281.787, 31.8, 7.724, 4.832, 10727.146, "", 252.675, 11.62, "", 
  "", "", 2.6, 72.53, 0.738}, {"VCT", "North America", 
  "Saint Vincent and the Grenadines", "2020-08-30", 60., 0., 0.286, "", "", 
  0., 540.799, 0., 2.575, "", "", 0., "", "", "", "", "", "", "", "", "", "", 
  "", "", "", "", "", "", "", "", "", "", "", "", "", "", "", "", "", "", 
  110947., 281.787, 31.8, 7.724, 4.832, 10727.146, "", 252.675, 11.62, "", 
  "", "", 2.6, 72.53, 0.738}, {"VCT", "North America", 
  "Saint Vincent and the Grenadines", "2020-08-31", 60., 0., 0.286, "", "", 
  0., 540.799, 0., 2.575, "", "", 0., "", "", "", "", "", "", "", "", "", "", 
  "", "", "", "", "", "", "", "", "", "", "", "", "", "", "", "", "", "", 
  110947., 281.787, 31.8, 7.724, 4.832, 10727.146, "", 252.675, 11.62, "", 
  "", "", 2.6, 72.53, 0.738}, {"VCT", "North America", 
  "Saint Vincent and the Grenadines", "2020-09-01", 61., 1., 0.429, "", "", 
  0., 549.812, 9.013, 3.863, "", "", 0., "", "", "", "", "", "", "", "", "", 
  "", "", "", "", "", "", "", "", "", "", "", "", "", "", "", "", "", "", "", 
  110947., 281.787, 31.8, 7.724, 4.832, 10727.146, "", 252.675, 11.62, "", 
  "", "", 2.6, 72.53, 0.738}, {"VCT", "North America", 
  "Saint Vincent and the Grenadines", "2020-09-02", 61., 0., 0.429, "", "", 
  0., 549.812, 0., 3.863, "", "", 0., "", "", "", "", "", "", "", "", "", "", 
  "", "", "", "", "", "", "", "", "", "", "", "", "", "", "", "", "", "", 
  110947., 281.787, 31.8, 7.724, 4.832, 10727.146, "", 252.675, 11.62, "", 
  "", "", 2.6, 72.53, 0.738}, {"VCT", "North America", 
  "Saint Vincent and the Grenadines", "2020-09-03", 61., 0., 0.143, "", "", 
  0., 549.812, 0., 1.288, "", "", 0., "", "", "", "", "", "", "", "", "", "", 
  "", "", "", "", "", "", "", "", "", "", "", "", "", "", "", "", "", "", 
  110947., 281.787, 31.8, 7.724, 4.832, 10727.146, "", 252.675, 11.62, "", 
  "", "", 2.6, 72.53, 0.738}, {"VCT", "North America", 
  "Saint Vincent and the Grenadines", "2020-09-04", 61., 0., 0.143, "", "", 
  0., 549.812, 0., 1.288, "", "", 0., "", "", "", "", "", "", "", "", "", "", 
  "", "", "", "", "", "", "", "", "", "", "", "", "", "", "", "", "", "", 
  110947., 281.787, 31.8, 7.724, 4.832, 10727.146, "", 252.675, 11.62, "", 
  "", "", 2.6, 72.53, 0.738}, {"VCT", "North America", 
  "Saint Vincent and the Grenadines", "2020-09-05", 61., 0., 0.143, "", "", 
  0., 549.812, 0., 1.288, "", "", 0., "", "", "", "", "", "", "", "", "", "", 
  "", "", "", "", "", "", "", "", "", "", "", "", "", "", "", "", "", "", 
  110947., 281.787, 31.8, 7.724, 4.832, 10727.146, "", 252.675, 11.62, "", 
  "", "", 2.6, 72.53, 0.738}, {"VCT", "North America", 
  "Saint Vincent and the Grenadines", "2020-09-06", 61., 0., 0.143, "", "", 
  0., 549.812, 0., 1.288, "", "", 0., "", "", "", "", "", "", "", "", "", "", 
  "", "", "", "", "", "", "", "", "", "", "", "", "", "", "", "", "", "", 
  110947., 281.787, 31.8, 7.724, 4.832, 10727.146, "", 252.675, 11.62, "", 
  "", "", 2.6, 72.53, 0.738}, {"VCT", "North America", 
  "Saint Vincent and the Grenadines", "2020-09-07", 62., 1., 0.286, "", "", 
  0., 558.825, 9.013, 2.575, "", "", 0., "", "", "", "", "", "", "", "", "", 
  "", "", "", "", "", "", "", "", "", "", "", "", "", "", "", "", "", "", "", 
  110947., 281.787, 31.8, 7.724, 4.832, 10727.146, "", 252.675, 11.62, "", 
  "", "", 2.6, 72.53, 0.738}, {"VCT", "North America", 
  "Saint Vincent and the Grenadines", "2020-09-08", 62., 0., 0.143, "", "", 
  0., 558.825, 0., 1.288, "", "", 0., "", "", "", "", "", "", "", "", "", "", 
  "", "", "", "", "", "", "", "", "", "", "", "", "", "", "", "", "", "", 
  110947., 281.787, 31.8, 7.724, 4.832, 10727.146, "", 252.675, 11.62, "", 
  "", "", 2.6, 72.53, 0.738}, {"VCT", "North America", 
  "Saint Vincent and the Grenadines", "2020-09-09", 62., 0., 0.143, "", "", 
  0., 558.825, 0., 1.288, "", "", 0., "", "", "", "", "", "", "", "", "", "", 
  "", "", "", "", "", "", "", "", "", "", "", "", "", "", "", "", "", "", 
  110947., 281.787, 31.8, 7.724, 4.832, 10727.146, "", 252.675, 11.62, "", 
  "", "", 2.6, 72.53, 0.738}, {"VCT", "North America", 
  "Saint Vincent and the Grenadines", "2020-09-10", 62., 0., 0.143, "", "", 
  0., 558.825, 0., 1.288, "", "", 0., "", "", "", "", "", "", "", "", "", "", 
  "", "", "", "", "", "", "", "", "", "", "", "", "", "", "", "", "", "", 
  110947., 281.787, 31.8, 7.724, 4.832, 10727.146, "", 252.675, 11.62, "", 
  "", "", 2.6, 72.53, 0.738}, {"VCT", "North America", 
  "Saint Vincent and the Grenadines", "2020-09-11", 64., 2., 0.429, "", "", 
  0., 576.852, 18.027, 3.863, "", "", 0., "", "", "", "", "", "", "", "", "", 
  "", "", "", "", "", "", "", "", "", "", "", "", "", "", "", "", "", "", "", 
  110947., 281.787, 31.8, 7.724, 4.832, 10727.146, "", 252.675, 11.62, "", 
  "", "", 2.6, 72.53, 0.738}, {"VCT", "North America", 
  "Saint Vincent and the Grenadines", "2020-09-12", 64., 0., 0.429, "", "", 
  0., 576.852, 0., 3.863, "", "", 0., "", "", "", "", "", "", "", "", "", "", 
  "", "", "", "", "", "", "", "", "", "", "", "", "", "", "", "", "", "", 
  110947., 281.787, 31.8, 7.724, 4.832, 10727.146, "", 252.675, 11.62, "", 
  "", "", 2.6, 72.53, 0.738}, {"VCT", "North America", 
  "Saint Vincent and the Grenadines", "2020-09-13", 64., 0., 0.429, "", "", 
  0., 576.852, 0., 3.863, "", "", 0., "", "", "", "", "", "", "", "", "", "", 
  "", "", "", "", "", "", "", "", "", "", "", "", "", "", "", "", "", "", 
  110947., 281.787, 31.8, 7.724, 4.832, 10727.146, "", 252.675, 11.62, "", 
  "", "", 2.6, 72.53, 0.738}, {"VCT", "North America", 
  "Saint Vincent and the Grenadines", "2020-09-14", 64., 0., 0.286, "", "", 
  0., 576.852, 0., 2.575, "", "", 0., "", "", "", "", "", "", "", "", "", "", 
  "", "", "", "", "", "", "", "", "", "", "", "", "", "", "", "", "", "", 
  110947., 281.787, 31.8, 7.724, 4.832, 10727.146, "", 252.675, 11.62, "", 
  "", "", 2.6, 72.53, 0.738}, {"VCT", "North America", 
  "Saint Vincent and the Grenadines", "2020-09-15", 64., 0., 0.286, "", "", 
  0., 576.852, 0., 2.575, "", "", 0., "", "", "", "", "", "", "", "", "", "", 
  "", "", "", "", "", "", "", "", "", "", "", "", "", "", "", "", "", "", 
  110947., 281.787, 31.8, 7.724, 4.832, 10727.146, "", 252.675, 11.62, "", 
  "", "", 2.6, 72.53, 0.738}, {"VCT", "North America", 
  "Saint Vincent and the Grenadines", "2020-09-16", 64., 0., 0.286, "", "", 
  0., 576.852, 0., 2.575, "", "", 0., "", "", "", "", "", "", "", "", "", "", 
  "", "", "", "", "", "", "", "", "", "", "", "", "", "", "", "", "", "", 
  110947., 281.787, 31.8, 7.724, 4.832, 10727.146, "", 252.675, 11.62, "", 
  "", "", 2.6, 72.53, 0.738}, {"VCT", "North America", 
  "Saint Vincent and the Grenadines", "2020-09-17", 64., 0., 0.286, "", "", 
  0., 576.852, 0., 2.575, "", "", 0., "", "", "", "", "", "", "", "", "", "", 
  "", "", "", "", "", "", "", "", "", "", "", "", "", "", "", "", "", "", 
  110947., 281.787, 31.8, 7.724, 4.832, 10727.146, "", 252.675, 11.62, "", 
  "", "", 2.6, 72.53, 0.738}, {"VCT", "North America", 
  "Saint Vincent and the Grenadines", "2020-09-18", 64., 0., 0., "", "", 0., 
  576.852, 0., 0., "", "", 0., "", "", "", "", "", "", "", "", "", "", "", 
  "", "", "", "", "", "", "", "", "", "", "", "", "", "", "", "", "", 
  110947., 281.787, 31.8, 7.724, 4.832, 10727.146, "", 252.675, 11.62, "", 
  "", "", 2.6, 72.53, 0.738}, {"VCT", "North America", 
  "Saint Vincent and the Grenadines", "2020-09-19", 64., 0., 0., "", "", 0., 
  576.852, 0., 0., "", "", 0., "", "", "", "", "", "", "", "", "", "", "", 
  "", "", "", "", "", "", "", "", "", "", "", "", "", "", "", "", "", 
  110947., 281.787, 31.8, 7.724, 4.832, 10727.146, "", 252.675, 11.62, "", 
  "", "", 2.6, 72.53, 0.738}, {"VCT", "North America", 
  "Saint Vincent and the Grenadines", "2020-09-20", 64., 0., 0., "", "", 0., 
  576.852, 0., 0., "", "", 0., "", "", "", "", "", "", "", "", "", "", "", 
  "", "", "", "", "", "", "", "", "", "", "", "", "", "", "", "", "", 
  110947., 281.787, 31.8, 7.724, 4.832, 10727.146, "", 252.675, 11.62, "", 
  "", "", 2.6, 72.53, 0.738}, {"VCT", "North America", 
  "Saint Vincent and the Grenadines", "2020-09-21", 64., 0., 0., "", "", 0., 
  576.852, 0., 0., "", "", 0., "", "", "", "", "", "", "", "", "", "", "", 
  "", "", "", "", "", "", "", "", "", "", "", "", "", "", "", "", "", 
  110947., 281.787, 31.8, 7.724, 4.832, 10727.146, "", 252.675, 11.62, "", 
  "", "", 2.6, 72.53, 0.738}, {"VCT", "North America", 
  "Saint Vincent and the Grenadines", "2020-09-22", 64., 0., 0., "", "", 0., 
  576.852, 0., 0., "", "", 0., "", "", "", "", "", "", "", "", "", "", "", 
  "", "", "", "", "", "", "", "", "", "", "", "", "", "", "", "", "", 
  110947., 281.787, 31.8, 7.724, 4.832, 10727.146, "", 252.675, 11.62, "", 
  "", "", 2.6, 72.53, 0.738}, {"VCT", "North America", 
  "Saint Vincent and the Grenadines", "2020-09-23", 64., 0., 0., "", "", 0., 
  576.852, 0., 0., "", "", 0., "", "", "", "", "", "", "", "", "", "", "", 
  "", "", "", "", "", "", "", "", "", "", "", "", "", "", "", "", "", 
  110947., 281.787, 31.8, 7.724, 4.832, 10727.146, "", 252.675, 11.62, "", 
  "", "", 2.6, 72.53, 0.738}, {"VCT", "North America", 
  "Saint Vincent and the Grenadines", "2020-09-24", 64., 0., 0., "", "", 0., 
  576.852, 0., 0., "", "", 0., "", "", "", "", "", "", "", "", "", "", "", 
  "", "", "", "", "", "", "", "", "", "", "", "", "", "", "", "", "", 
  110947., 281.787, 31.8, 7.724, 4.832, 10727.146, "", 252.675, 11.62, "", 
  "", "", 2.6, 72.53, 0.738}, {"VCT", "North America", 
  "Saint Vincent and the Grenadines", "2020-09-25", 64., 0., 0., "", "", 0., 
  576.852, 0., 0., "", "", 0., "", "", "", "", "", "", "", "", "", "", "", 
  "", "", "", "", "", "", "", "", "", "", "", "", "", "", "", "", "", 
  110947., 281.787, 31.8, 7.724, 4.832, 10727.146, "", 252.675, 11.62, "", 
  "", "", 2.6, 72.53, 0.738}, {"VCT", "North America", 
  "Saint Vincent and the Grenadines", "2020-09-26", 64., 0., 0., "", "", 0., 
  576.852, 0., 0., "", "", 0., "", "", "", "", "", "", "", "", "", "", "", 
  "", "", "", "", "", "", "", "", "", "", "", "", "", "", "", "", "", 
  110947., 281.787, 31.8, 7.724, 4.832, 10727.146, "", 252.675, 11.62, "", 
  "", "", 2.6, 72.53, 0.738}, {"VCT", "North America", 
  "Saint Vincent and the Grenadines", "2020-09-27", 64., 0., 0., "", "", 0., 
  576.852, 0., 0., "", "", 0., "", "", "", "", "", "", "", "", "", "", "", 
  "", "", "", "", "", "", "", "", "", "", "", "", "", "", "", "", "", 
  110947., 281.787, 31.8, 7.724, 4.832, 10727.146, "", 252.675, 11.62, "", 
  "", "", 2.6, 72.53, 0.738}, {"VCT", "North America", 
  "Saint Vincent and the Grenadines", "2020-09-28", 64., 0., 0., "", "", 0., 
  576.852, 0., 0., "", "", 0., "", "", "", "", "", "", "", "", "", "", "", 
  "", "", "", "", "", "", "", "", "", "", "", "", "", "", "", "", "", 
  110947., 281.787, 31.8, 7.724, 4.832, 10727.146, "", 252.675, 11.62, "", 
  "", "", 2.6, 72.53, 0.738}, {"VCT", "North America", 
  "Saint Vincent and the Grenadines", "2020-09-29", 64., 0., 0., "", "", 0., 
  576.852, 0., 0., "", "", 0., "", "", "", "", "", "", "", "", "", "", "", 
  "", "", "", "", "", "", "", "", "", "", "", "", "", "", "", "", "", 
  110947., 281.787, 31.8, 7.724, 4.832, 10727.146, "", 252.675, 11.62, "", 
  "", "", 2.6, 72.53, 0.738}, {"VCT", "North America", 
  "Saint Vincent and the Grenadines", "2020-09-30", 64., 0., 0., "", "", 0., 
  576.852, 0., 0., "", "", 0., "", "", "", "", "", "", "", "", "", "", "", 
  "", "", "", "", "", "", "", "", "", "", "", "", "", "", "", "", "", 
  110947., 281.787, 31.8, 7.724, 4.832, 10727.146, "", 252.675, 11.62, "", 
  "", "", 2.6, 72.53, 0.738}, {"VCT", "North America", 
  "Saint Vincent and the Grenadines", "2020-10-01", 64., 0., 0., "", "", 0., 
  576.852, 0., 0., "", "", 0., "", "", "", "", "", "", "", "", "", "", "", 
  "", "", "", "", "", "", "", "", "", "", "", "", "", "", "", "", "", 
  110947., 281.787, 31.8, 7.724, 4.832, 10727.146, "", 252.675, 11.62, "", 
  "", "", 2.6, 72.53, 0.738}, {"VCT", "North America", 
  "Saint Vincent and the Grenadines", "2020-10-02", 64., 0., 0., "", "", 0., 
  576.852, 0., 0., "", "", 0., "", "", "", "", "", "", "", "", "", "", "", 
  "", "", "", "", "", "", "", "", "", "", "", "", "", "", "", "", "", 
  110947., 281.787, 31.8, 7.724, 4.832, 10727.146, "", 252.675, 11.62, "", 
  "", "", 2.6, 72.53, 0.738}, {"VCT", "North America", 
  "Saint Vincent and the Grenadines", "2020-10-03", 64., 0., 0., "", "", 0., 
  576.852, 0., 0., "", "", 0., "", "", "", "", "", "", "", "", "", "", "", 
  "", "", "", "", "", "", "", "", "", "", "", "", "", "", "", "", "", 
  110947., 281.787, 31.8, 7.724, 4.832, 10727.146, "", 252.675, 11.62, "", 
  "", "", 2.6, 72.53, 0.738}, {"VCT", "North America", 
  "Saint Vincent and the Grenadines", "2020-10-04", 64., 0., 0., "", "", 0., 
  576.852, 0., 0., "", "", 0., "", "", "", "", "", "", "", "", "", "", "", 
  "", "", "", "", "", "", "", "", "", "", "", "", "", "", "", "", "", 
  110947., 281.787, 31.8, 7.724, 4.832, 10727.146, "", 252.675, 11.62, "", 
  "", "", 2.6, 72.53, 0.738}, {"VCT", "North America", 
  "Saint Vincent and the Grenadines", "2020-10-05", 64., 0., 0., "", "", 0., 
  576.852, 0., 0., "", "", 0., "", "", "", "", "", "", "", "", "", "", "", 
  "", "", "", "", "", "", "", "", "", "", "", "", "", "", "", "", "", 
  110947., 281.787, 31.8, 7.724, 4.832, 10727.146, "", 252.675, 11.62, "", 
  "", "", 2.6, 72.53, 0.738}, {"VCT", "North America", 
  "Saint Vincent and the Grenadines", "2020-10-06", 64., 0., 0., "", "", 0., 
  576.852, 0., 0., "", "", 0., "", "", "", "", "", "", "", "", "", "", "", 
  "", "", "", "", "", "", "", "", "", "", "", "", "", "", "", "", "", 
  110947., 281.787, 31.8, 7.724, 4.832, 10727.146, "", 252.675, 11.62, "", 
  "", "", 2.6, 72.53, 0.738}, {"VCT", "North America", 
  "Saint Vincent and the Grenadines", "2020-10-07", 64., 0., 0., "", "", 0., 
  576.852, 0., 0., "", "", 0., "", "", "", "", "", "", "", "", "", "", "", 
  "", "", "", "", "", "", "", "", "", "", "", "", "", "", "", "", "", 
  110947., 281.787, 31.8, 7.724, 4.832, 10727.146, "", 252.675, 11.62, "", 
  "", "", 2.6, 72.53, 0.738}, {"VCT", "North America", 
  "Saint Vincent and the Grenadines", "2020-10-08", 64., 0., 0., "", "", 0., 
  576.852, 0., 0., "", "", 0., "", "", "", "", "", "", "", "", "", "", "", 
  "", "", "", "", "", "", "", "", "", "", "", "", "", "", "", "", "", 
  110947., 281.787, 31.8, 7.724, 4.832, 10727.146, "", 252.675, 11.62, "", 
  "", "", 2.6, 72.53, 0.738}, {"VCT", "North America", 
  "Saint Vincent and the Grenadines", "2020-10-09", 64., 0., 0., "", "", 0., 
  576.852, 0., 0., "", "", 0., "", "", "", "", "", "", "", "", "", "", "", 
  "", "", "", "", "", "", "", "", "", "", "", "", "", "", "", "", "", 
  110947., 281.787, 31.8, 7.724, 4.832, 10727.146, "", 252.675, 11.62, "", 
  "", "", 2.6, 72.53, 0.738}, {"VCT", "North America", 
  "Saint Vincent and the Grenadines", "2020-10-10", 64., 0., 0., "", "", 0., 
  576.852, 0., 0., "", "", 0., "", "", "", "", "", "", "", "", "", "", "", 
  "", "", "", "", "", "", "", "", "", "", "", "", "", "", "", "", "", 
  110947., 281.787, 31.8, 7.724, 4.832, 10727.146, "", 252.675, 11.62, "", 
  "", "", 2.6, 72.53, 0.738}, {"VCT", "North America", 
  "Saint Vincent and the Grenadines", "2020-10-11", 64., 0., 0., "", "", 0., 
  576.852, 0., 0., "", "", 0., "", "", "", "", "", "", "", "", "", "", "", 
  "", "", "", "", "", "", "", "", "", "", "", "", "", "", "", "", "", 
  110947., 281.787, 31.8, 7.724, 4.832, 10727.146, "", 252.675, 11.62, "", 
  "", "", 2.6, 72.53, 0.738}, {"VCT", "North America", 
  "Saint Vincent and the Grenadines", "2020-10-12", 64., 0., 0., "", "", 0., 
  576.852, 0., 0., "", "", 0., "", "", "", "", "", "", "", "", "", "", "", 
  "", "", "", "", "", "", "", "", "", "", "", "", "", "", "", "", "", 
  110947., 281.787, 31.8, 7.724, 4.832, 10727.146, "", 252.675, 11.62, "", 
  "", "", 2.6, 72.53, 0.738}, {"VCT", "North America", 
  "Saint Vincent and the Grenadines", "2020-10-13", 64., 0., 0., "", "", 0., 
  576.852, 0., 0., "", "", 0., "", "", "", "", "", "", "", "", "", "", "", 
  "", "", "", "", "", "", "", "", "", "", "", "", "", "", "", "", "", 
  110947., 281.787, 31.8, 7.724, 4.832, 10727.146, "", 252.675, 11.62, "", 
  "", "", 2.6, 72.53, 0.738}, {"VCT", "North America", 
  "Saint Vincent and the Grenadines", "2020-10-14", 64., 0., 0., "", "", 0., 
  576.852, 0., 0., "", "", 0., "", "", "", "", "", "", "", "", "", "", "", 
  "", "", "", "", "", "", "", "", "", "", "", "", "", "", "", "", "", 
  110947., 281.787, 31.8, 7.724, 4.832, 10727.146, "", 252.675, 11.62, "", 
  "", "", 2.6, 72.53, 0.738}, {"VCT", "North America", 
  "Saint Vincent and the Grenadines", "2020-10-15", 64., 0., 0., "", "", 0., 
  576.852, 0., 0., "", "", 0., "", "", "", "", "", "", "", "", "", "", "", 
  "", "", "", "", "", "", "", "", "", "", "", "", "", "", "", "", "", 
  110947., 281.787, 31.8, 7.724, 4.832, 10727.146, "", 252.675, 11.62, "", 
  "", "", 2.6, 72.53, 0.738}, {"VCT", "North America", 
  "Saint Vincent and the Grenadines", "2020-10-16", 65., 1., 0.143, "", "", 
  0., 585.865, 9.013, 1.288, "", "", 0., "", "", "", "", "", "", "", "", "", 
  "", "", "", "", "", "", "", "", "", "", "", "", "", "", "", "", "", "", "", 
  110947., 281.787, 31.8, 7.724, 4.832, 10727.146, "", 252.675, 11.62, "", 
  "", "", 2.6, 72.53, 0.738}, {"VCT", "North America", 
  "Saint Vincent and the Grenadines", "2020-10-17", 67., 2., 0.429, "", "", 
  0., 603.892, 18.027, 3.863, "", "", 0., "", "", "", "", "", "", "", "", "", 
  "", "", "", "", "", "", "", "", "", "", "", "", "", "", "", "", "", "", "", 
  110947., 281.787, 31.8, 7.724, 4.832, 10727.146, "", 252.675, 11.62, "", 
  "", "", 2.6, 72.53, 0.738}, {"VCT", "North America", 
  "Saint Vincent and the Grenadines", "2020-10-18", 67., 0., 0.429, "", "", 
  0., 603.892, 0., 3.863, "", "", 0., "", "", "", "", "", "", "", "", "", "", 
  "", "", "", "", "", "", "", "", "", "", "", "", "", "", "", "", "", "", 
  110947., 281.787, 31.8, 7.724, 4.832, 10727.146, "", 252.675, 11.62, "", 
  "", "", 2.6, 72.53, 0.738}, {"VCT", "North America", 
  "Saint Vincent and the Grenadines", "2020-10-19", 67., 0., 0.429, "", "", 
  0., 603.892, 0., 3.863, "", "", 0., "", "", "", "", "", "", "", "", "", "", 
  "", "", "", "", "", "", "", "", "", "", "", "", "", "", "", "", "", "", 
  110947., 281.787, 31.8, 7.724, 4.832, 10727.146, "", 252.675, 11.62, "", 
  "", "", 2.6, 72.53, 0.738}, {"VCT", "North America", 
  "Saint Vincent and the Grenadines", "2020-10-20", 68., 1., 0.571, "", "", 
  0., 612.905, 9.013, 5.15, "", "", 0., "", "", "", "", "", "", "", "", "", 
  "", "", "", "", "", "", "", "", "", "", "", "", "", "", "", "", "", "", "", 
  110947., 281.787, 31.8, 7.724, 4.832, 10727.146, "", 252.675, 11.62, "", 
  "", "", 2.6, 72.53, 0.738}, {"VCT", "North America", 
  "Saint Vincent and the Grenadines", "2020-10-21", 68., 0., 0.571, "", "", 
  0., 612.905, 0., 5.15, "", "", 0., "", "", "", "", "", "", "", "", "", "", 
  "", "", "", "", "", "", "", "", "", "", "", "", "", "", "", "", "", "", 
  110947., 281.787, 31.8, 7.724, 4.832, 10727.146, "", 252.675, 11.62, "", 
  "", "", 2.6, 72.53, 0.738}, {"VCT", "North America", 
  "Saint Vincent and the Grenadines", "2020-10-22", 68., 0., 0.571, "", "", 
  0., 612.905, 0., 5.15, "", "", 0., "", "", "", "", "", "", "", "", "", "", 
  "", "", "", "", "", "", "", "", "", "", "", "", "", "", "", "", "", "", 
  110947., 281.787, 31.8, 7.724, 4.832, 10727.146, "", 252.675, 11.62, "", 
  "", "", 2.6, 72.53, 0.738}, {"VCT", "North America", 
  "Saint Vincent and the Grenadines", "2020-10-23", 73., 5., 1.143, "", "", 
  0., 657.972, 45.067, 10.301, "", "", 0., "", "", "", "", "", "", "", "", 
  "", "", "", "", "", "", "", "", "", "", "", "", "", "", "", "", "", "", "", 
  "", 110947., 281.787, 31.8, 7.724, 4.832, 10727.146, "", 252.675, 11.62, 
  "", "", "", 2.6, 72.53, 0.738}, {"VCT", "North America", 
  "Saint Vincent and the Grenadines", "2020-10-24", 73., 0., 0.857, "", "", 
  0., 657.972, 0., 7.726, "", "", 0., "", "", "", "", "", "", "", "", "", "", 
  "", "", "", "", "", "", "", "", "", "", "", "", "", "", "", "", "", "", 
  110947., 281.787, 31.8, 7.724, 4.832, 10727.146, "", 252.675, 11.62, "", 
  "", "", 2.6, 72.53, 0.738}, {"VCT", "North America", 
  "Saint Vincent and the Grenadines", "2020-10-25", 73., 0., 0.857, "", "", 
  0., 657.972, 0., 7.726, "", "", 0., "", "", "", "", "", "", "", "", "", "", 
  "", "", "", "", "", "", "", "", "", "", "", "", "", "", "", "", "", "", 
  110947., 281.787, 31.8, 7.724, 4.832, 10727.146, "", 252.675, 11.62, "", 
  "", "", 2.6, 72.53, 0.738}, {"VCT", "North America", 
  "Saint Vincent and the Grenadines", "2020-10-26", 73., 0., 0.857, "", "", 
  0., 657.972, 0., 7.726, "", "", 0., "", "", "", "", "", "", "", "", "", "", 
  "", "", "", "", "", "", "", "", "", "", "", "", "", "", "", "", "", "", 
  110947., 281.787, 31.8, 7.724, 4.832, 10727.146, "", 252.675, 11.62, "", 
  "", "", 2.6, 72.53, 0.738}, {"VCT", "North America", 
  "Saint Vincent and the Grenadines", "2020-10-27", 74., 1., 0.857, "", "", 
  0., 666.985, 9.013, 7.726, "", "", 0., "", "", "", "", "", "", "", "", "", 
  "", "", "", "", "", "", "", "", "", "", "", "", "", "", "", "", "", "", "", 
  110947., 281.787, 31.8, 7.724, 4.832, 10727.146, "", 252.675, 11.62, "", 
  "", "", 2.6, 72.53, 0.738}, {"VCT", "North America", 
  "Saint Vincent and the Grenadines", "2020-10-28", 74., 0., 0.857, "", "", 
  0., 666.985, 0., 7.726, "", "", 0., "", "", "", "", "", "", "", "", "", "", 
  "", "", "", "", "", "", "", "", "", "", "", "", "", "", "", "", "", "", 
  110947., 281.787, 31.8, 7.724, 4.832, 10727.146, "", 252.675, 11.62, "", 
  "", "", 2.6, 72.53, 0.738}, {"VCT", "North America", 
  "Saint Vincent and the Grenadines", "2020-10-29", 74., 0., 0.857, "", "", 
  0., 666.985, 0., 7.726, "", "", 0., "", "", "", "", "", "", "", "", "", "", 
  "", "", "", "", "", "", "", "", "", "", "", "", "", "", "", "", "", "", 
  110947., 281.787, 31.8, 7.724, 4.832, 10727.146, "", 252.675, 11.62, "", 
  "", "", 2.6, 72.53, 0.738}, {"VCT", "North America", 
  "Saint Vincent and the Grenadines", "2020-10-30", 74., 0., 0.143, "", "", 
  0., 666.985, 0., 1.288, "", "", 0., "", "", "", "", "", "", "", "", "", "", 
  "", "", "", "", "", "", "", "", "", "", "", "", "", "", "", "", "", "", 
  110947., 281.787, 31.8, 7.724, 4.832, 10727.146, "", 252.675, 11.62, "", 
  "", "", 2.6, 72.53, 0.738}, {"VCT", "North America", 
  "Saint Vincent and the Grenadines", "2020-10-31", 74., 0., 0.143, "", "", 
  0., 666.985, 0., 1.288, "", "", 0., "", "", "", "", "", "", "", "", "", "", 
  "", "", "", "", "", "", "", "", "", "", "", "", "", "", "", "", "", "", 
  110947., 281.787, 31.8, 7.724, 4.832, 10727.146, "", 252.675, 11.62, "", 
  "", "", 2.6, 72.53, 0.738}, {"VCT", "North America", 
  "Saint Vincent and the Grenadines", "2020-11-01", 75., 1., 0.286, "", "", 
  0., 675.998, 9.013, 2.575, "", "", 0., "", "", "", "", "", "", "", "", "", 
  "", "", "", "", "", "", "", "", "", "", "", "", "", "", "", "", "", "", "", 
  110947., 281.787, 31.8, 7.724, 4.832, 10727.146, "", 252.675, 11.62, "", 
  "", "", 2.6, 72.53, 0.738}, {"VCT", "North America", 
  "Saint Vincent and the Grenadines", "2020-11-02", 75., 0., 0.286, "", "", 
  0., 675.998, 0., 2.575, "", "", 0., "", "", "", "", "", "", "", "", "", "", 
  "", "", "", "", "", "", "", "", "", "", "", "", "", "", "", "", "", "", 
  110947., 281.787, 31.8, 7.724, 4.832, 10727.146, "", 252.675, 11.62, "", 
  "", "", 2.6, 72.53, 0.738}, {"VCT", "North America", 
  "Saint Vincent and the Grenadines", "2020-11-03", 75., 0., 0.143, "", "", 
  0., 675.998, 0., 1.288, "", "", 0., "", "", "", "", "", "", "", "", "", "", 
  "", "", "", "", "", "", "", "", "", "", "", "", "", "", "", "", "", "", 
  110947., 281.787, 31.8, 7.724, 4.832, 10727.146, "", 252.675, 11.62, "", 
  "", "", 2.6, 72.53, 0.738}, {"VCT", "North America", 
  "Saint Vincent and the Grenadines", "2020-11-04", 75., 0., 0.143, "", "", 
  0., 675.998, 0., 1.288, "", "", 0., "", "", "", "", "", "", "", "", "", "", 
  "", "", "", "", "", "", "", "", "", "", "", "", "", "", "", "", "", "", 
  110947., 281.787, 31.8, 7.724, 4.832, 10727.146, "", 252.675, 11.62, "", 
  "", "", 2.6, 72.53, 0.738}, {"VCT", "North America", 
  "Saint Vincent and the Grenadines", "2020-11-05", 76., 1., 0.286, "", "", 
  0., 685.012, 9.013, 2.575, "", "", 0., "", "", "", "", "", "", "", "", "", 
  "", "", "", "", "", "", "", "", "", "", "", "", "", "", "", "", "", "", "", 
  110947., 281.787, 31.8, 7.724, 4.832, 10727.146, "", 252.675, 11.62, "", 
  "", "", 2.6, 72.53, 0.738}, {"VCT", "North America", 
  "Saint Vincent and the Grenadines", "2020-11-06", 76., 0., 0.286, "", "", 
  0., 685.012, 0., 2.575, "", "", 0., "", "", "", "", "", "", "", "", "", "", 
  "", "", "", "", "", "", "", "", "", "", "", "", "", "", "", "", "", "", 
  110947., 281.787, 31.8, 7.724, 4.832, 10727.146, "", 252.675, 11.62, "", 
  "", "", 2.6, 72.53, 0.738}, {"VCT", "North America", 
  "Saint Vincent and the Grenadines", "2020-11-07", 76., 0., 0.286, "", "", 
  0., 685.012, 0., 2.575, "", "", 0., "", "", "", "", "", "", "", "", "", "", 
  "", "", "", "", "", "", "", "", "", "", "", "", "", "", "", "", "", "", 
  110947., 281.787, 31.8, 7.724, 4.832, 10727.146, "", 252.675, 11.62, "", 
  "", "", 2.6, 72.53, 0.738}, {"VCT", "North America", 
  "Saint Vincent and the Grenadines", "2020-11-08", 76., 0., 0.143, "", "", 
  0., 685.012, 0., 1.288, "", "", 0., "", "", "", "", "", "", "", "", "", "", 
  "", "", "", "", "", "", "", "", "", "", "", "", "", "", "", "", "", "", 
  110947., 281.787, 31.8, 7.724, 4.832, 10727.146, "", 252.675, 11.62, "", 
  "", "", 2.6, 72.53, 0.738}, {"VCT", "North America", 
  "Saint Vincent and the Grenadines", "2020-11-09", 76., 0., 0.143, "", "", 
  0., 685.012, 0., 1.288, "", "", 0., "", "", "", "", "", "", "", "", "", "", 
  "", "", "", "", "", "", "", "", "", "", "", "", "", "", "", "", "", "", 
  110947., 281.787, 31.8, 7.724, 4.832, 10727.146, "", 252.675, 11.62, "", 
  "", "", 2.6, 72.53, 0.738}, {"VCT", "North America", 
  "Saint Vincent and the Grenadines", "2020-11-10", 76., 0., 0.143, "", "", 
  0., 685.012, 0., 1.288, "", "", 0., "", "", "", "", "", "", "", "", "", "", 
  "", "", "", "", "", "", "", "", "", "", "", "", "", "", "", "", "", "", 
  110947., 281.787, 31.8, 7.724, 4.832, 10727.146, "", 252.675, 11.62, "", 
  "", "", 2.6, 72.53, 0.738}, {"VCT", "North America", 
  "Saint Vincent and the Grenadines", "2020-11-11", 77., 1., 0.286, "", "", 
  0., 694.025, 9.013, 2.575, "", "", 0., "", "", "", "", "", "", "", "", "", 
  "", "", "", "", "", "", "", "", "", "", "", "", "", "", "", "", "", "", "", 
  110947., 281.787, 31.8, 7.724, 4.832, 10727.146, "", 252.675, 11.62, "", 
  "", "", 2.6, 72.53, 0.738}, {"VCT", "North America", 
  "Saint Vincent and the Grenadines", "2020-11-12", 77., 0., 0.143, "", "", 
  0., 694.025, 0., 1.288, "", "", 0., "", "", "", "", "", "", "", "", "", "", 
  "", "", "", "", "", "", "", "", "", "", "", "", "", "", "", "", "", "", 
  110947., 281.787, 31.8, 7.724, 4.832, 10727.146, "", 252.675, 11.62, "", 
  "", "", 2.6, 72.53, 0.738}, {"VCT", "North America", 
  "Saint Vincent and the Grenadines", "2020-11-13", 78., 1., 0.286, "", "", 
  0., 703.038, 9.013, 2.575, "", "", 0., "", "", "", "", "", "", "", "", "", 
  "", "", "", "", "", "", "", "", "", "", "", "", "", "", "", "", "", "", "", 
  110947., 281.787, 31.8, 7.724, 4.832, 10727.146, "", 252.675, 11.62, "", 
  "", "", 2.6, 72.53, 0.738}, {"VCT", "North America", 
  "Saint Vincent and the Grenadines", "2020-11-14", 78., 0., 0.286, "", "", 
  0., 703.038, 0., 2.575, "", "", 0., "", "", "", "", "", "", "", "", "", "", 
  "", "", "", "", "", "", "", "", "", "", "", "", "", "", "", "", "", "", 
  110947., 281.787, 31.8, 7.724, 4.832, 10727.146, "", 252.675, 11.62, "", 
  "", "", 2.6, 72.53, 0.738}, {"VCT", "North America", 
  "Saint Vincent and the Grenadines", "2020-11-15", 78., 0., 0.286, "", "", 
  0., 703.038, 0., 2.575, "", "", 0., "", "", "", "", "", "", "", "", "", "", 
  "", "", "", "", "", "", "", "", "", "", "", "", "", "", "", "", "", "", 
  110947., 281.787, 31.8, 7.724, 4.832, 10727.146, "", 252.675, 11.62, "", 
  "", "", 2.6, 72.53, 0.738}, {"VCT", "North America", 
  "Saint Vincent and the Grenadines", "2020-11-16", 78., 0., 0.286, "", "", 
  0., 703.038, 0., 2.575, "", "", 0., "", "", "", "", "", "", "", "", "", "", 
  "", "", "", "", "", "", "", "", "", "", "", "", "", "", "", "", "", "", 
  110947., 281.787, 31.8, 7.724, 4.832, 10727.146, "", 252.675, 11.62, "", 
  "", "", 2.6, 72.53, 0.738}, {"VCT", "North America", 
  "Saint Vincent and the Grenadines", "2020-11-17", 83., 5., 1., "", "", 0., 
  748.105, 45.067, 9.013, "", "", 0., "", "", "", "", "", "", "", "", "", "", 
  "", "", "", "", "", "", "", "", "", "", "", "", "", "", "", "", "", "", 
  110947., 281.787, 31.8, 7.724, 4.832, 10727.146, "", 252.675, 11.62, "", 
  "", "", 2.6, 72.53, 0.738}, {"VCT", "North America", 
  "Saint Vincent and the Grenadines", "2020-11-18", 83., 0., 0.857, "", "", 
  0., 748.105, 0., 7.726, "", "", 0., "", "", "", "", "", "", "", "", "", "", 
  "", "", "", "", "", "", "", "", "", "", "", "", "", "", "", "", "", "", 
  110947., 281.787, 31.8, 7.724, 4.832, 10727.146, "", 252.675, 11.62, "", 
  "", "", 2.6, 72.53, 0.738}, {"VCT", "North America", 
  "Saint Vincent and the Grenadines", "2020-11-19", 84., 1., 1., "", "", 0., 
  757.118, 9.013, 9.013, "", "", 0., "", "", "", "", "", "", "", "", "", "", 
  "", "", "", "", "", "", "", "", "", "", "", "", "", "", "", "", "", "", 
  110947., 281.787, 31.8, 7.724, 4.832, 10727.146, "", 252.675, 11.62, "", 
  "", "", 2.6, 72.53, 0.738}, {"VCT", "North America", 
  "Saint Vincent and the Grenadines", "2020-11-20", 84., 0., 0.857, "", "", 
  0., 757.118, 0., 7.726, "", "", 0., "", "", "", "", "", "", "", "", "", "", 
  "", "", "", "", "", "", "", "", "", "", "", "", "", "", "", "", "", "", 
  110947., 281.787, 31.8, 7.724, 4.832, 10727.146, "", 252.675, 11.62, "", 
  "", "", 2.6, 72.53, 0.738}, {"VCT", "North America", 
  "Saint Vincent and the Grenadines", "2020-11-21", 84., 0., 0.857, "", "", 
  0., 757.118, 0., 7.726, "", "", 0., "", "", "", "", "", "", "", "", "", "", 
  "", "", "", "", "", "", "", "", "", "", "", "", "", "", "", "", "", "", 
  110947., 281.787, 31.8, 7.724, 4.832, 10727.146, "", 252.675, 11.62, "", 
  "", "", 2.6, 72.53, 0.738}, {"VCT", "North America", 
  "Saint Vincent and the Grenadines", "2020-11-22", 84., 0., 0.857, "", "", 
  0., 757.118, 0., 7.726, "", "", 0., "", "", "", "", "", "", "", "", "", "", 
  "", "", "", "", "", "", "", "", "", "", "", "", "", "", "", "", "", "", 
  110947., 281.787, 31.8, 7.724, 4.832, 10727.146, "", 252.675, 11.62, "", 
  "", "", 2.6, 72.53, 0.738}, {"VCT", "North America", 
  "Saint Vincent and the Grenadines", "2020-11-23", 84., 0., 0.857, "", "", 
  0., 757.118, 0., 7.726, "", "", 0., "", "", "", "", "", "", "", "", "", "", 
  "", "", "", "", "", "", "", "", "", "", "", "", "", "", "", "", "", "", 
  110947., 281.787, 31.8, 7.724, 4.832, 10727.146, "", 252.675, 11.62, "", 
  "", "", 2.6, 72.53, 0.738}, {"VCT", "North America", 
  "Saint Vincent and the Grenadines", "2020-11-24", 84., 0., 0.143, "", "", 
  0., 757.118, 0., 1.288, "", "", 0., "", "", "", "", "", "", "", "", "", "", 
  "", "", "", "", "", "", "", "", "", "", "", "", "", "", "", "", "", "", 
  110947., 281.787, 31.8, 7.724, 4.832, 10727.146, "", 252.675, 11.62, "", 
  "", "", 2.6, 72.53, 0.738}, {"VCT", "North America", 
  "Saint Vincent and the Grenadines", "2020-11-25", 84., 0., 0.143, "", "", 
  0., 757.118, 0., 1.288, "", "", 0., "", "", "", "", "", "", "", "", "", "", 
  "", "", "", "", "", "", "", "", "", "", "", "", "", "", "", "", "", "", 
  110947., 281.787, 31.8, 7.724, 4.832, 10727.146, "", 252.675, 11.62, "", 
  "", "", 2.6, 72.53, 0.738}, {"VCT", "North America", 
  "Saint Vincent and the Grenadines", "2020-11-26", 84., 0., 0., "", "", 0., 
  757.118, 0., 0., "", "", 0., "", "", "", "", "", "", "", "", "", "", "", 
  "", "", "", "", "", "", "", "", "", "", "", "", "", "", "", "", "", 
  110947., 281.787, 31.8, 7.724, 4.832, 10727.146, "", 252.675, 11.62, "", 
  "", "", 2.6, 72.53, 0.738}, {"VCT", "North America", 
  "Saint Vincent and the Grenadines", "2020-11-27", 85., 1., 0.143, "", "", 
  0., 766.132, 9.013, 1.288, "", "", 0., "", "", "", "", "", "", "", "", "", 
  "", "", "", "", "", "", "", "", "", "", "", "", "", "", "", "", "", "", "", 
  110947., 281.787, 31.8, 7.724, 4.832, 10727.146, "", 252.675, 11.62, "", 
  "", "", 2.6, 72.53, 0.738}, {"VCT", "North America", 
  "Saint Vincent and the Grenadines", "2020-11-28", 85., 0., 0.143, "", "", 
  0., 766.132, 0., 1.288, "", "", 0., "", "", "", "", "", "", "", "", "", "", 
  "", "", "", "", "", "", "", "", "", "", "", "", "", "", "", "", "", "", 
  110947., 281.787, 31.8, 7.724, 4.832, 10727.146, "", 252.675, 11.62, "", 
  "", "", 2.6, 72.53, 0.738}, {"VCT", "North America", 
  "Saint Vincent and the Grenadines", "2020-11-29", 85., 0., 0.143, "", "", 
  0., 766.132, 0., 1.288, "", "", 0., "", "", "", "", "", "", "", "", "", "", 
  "", "", "", "", "", "", "", "", "", "", "", "", "", "", "", "", "", "", 
  110947., 281.787, 31.8, 7.724, 4.832, 10727.146, "", 252.675, 11.62, "", 
  "", "", 2.6, 72.53, 0.738}, {"VCT", "North America", 
  "Saint Vincent and the Grenadines", "2020-11-30", 85., 0., 0.143, "", "", 
  0., 766.132, 0., 1.288, "", "", 0., "", "", "", "", "", "", "", "", "", "", 
  "", "", "", "", "", "", "", "", "", "", "", "", "", "", "", "", "", "", 
  110947., 281.787, 31.8, 7.724, 4.832, 10727.146, "", 252.675, 11.62, "", 
  "", "", 2.6, 72.53, 0.738}, {"VCT", "North America", 
  "Saint Vincent and the Grenadines", "2020-12-01", 85., 0., 0.143, "", "", 
  0., 766.132, 0., 1.288, "", "", 0., "", "", "", "", "", "", "", "", "", "", 
  "", "", "", "", "", "", "", "", "", "", "", "", "", "", "", "", "", "", 
  110947., 281.787, 31.8, 7.724, 4.832, 10727.146, "", 252.675, 11.62, "", 
  "", "", 2.6, 72.53, 0.738}, {"VCT", "North America", 
  "Saint Vincent and the Grenadines", "2020-12-02", 85., 0., 0.143, "", "", 
  0., 766.132, 0., 1.288, "", "", 0., "", "", "", "", "", "", "", "", "", "", 
  "", "", "", "", "", "", "", "", "", "", "", "", "", "", "", "", "", "", 
  110947., 281.787, 31.8, 7.724, 4.832, 10727.146, "", 252.675, 11.62, "", 
  "", "", 2.6, 72.53, 0.738}, {"VCT", "North America", 
  "Saint Vincent and the Grenadines", "2020-12-03", 87., 2., 0.429, "", "", 
  0., 784.158, 18.027, 3.863, "", "", 0., "", "", "", "", "", "", "", "", "", 
  "", "", "", "", "", "", "", "", "", "", "", "", "", "", "", "", "", "", "", 
  110947., 281.787, 31.8, 7.724, 4.832, 10727.146, "", 252.675, 11.62, "", 
  "", "", 2.6, 72.53, 0.738}, {"VCT", "North America", 
  "Saint Vincent and the Grenadines", "2020-12-04", 87., 0., 0.286, "", "", 
  0., 784.158, 0., 2.575, "", "", 0., "", "", "", "", "", "", "", "", "", "", 
  "", "", "", "", "", "", "", "", "", "", "", "", "", "", "", "", "", "", 
  110947., 281.787, 31.8, 7.724, 4.832, 10727.146, "", 252.675, 11.62, "", 
  "", "", 2.6, 72.53, 0.738}, {"VCT", "North America", 
  "Saint Vincent and the Grenadines", "2020-12-05", 87., 0., 0.286, "", "", 
  0., 784.158, 0., 2.575, "", "", 0., "", "", "", "", "", "", "", "", "", "", 
  "", "", "", "", "", "", "", "", "", "", "", "", "", "", "", "", "", "", 
  110947., 281.787, 31.8, 7.724, 4.832, 10727.146, "", 252.675, 11.62, "", 
  "", "", 2.6, 72.53, 0.738}, {"VCT", "North America", 
  "Saint Vincent and the Grenadines", "2020-12-06", 87., 0., 0.286, "", "", 
  0., 784.158, 0., 2.575, "", "", 0., "", "", "", "", "", "", "", "", "", "", 
  "", "", "", "", "", "", "", "", "", "", "", "", "", "", "", "", "", "", 
  110947., 281.787, 31.8, 7.724, 4.832, 10727.146, "", 252.675, 11.62, "", 
  "", "", 2.6, 72.53, 0.738}, {"VCT", "North America", 
  "Saint Vincent and the Grenadines", "2020-12-07", 87., 0., 0.286, "", "", 
  0., 784.158, 0., 2.575, "", "", 0., "", "", "", "", "", "", "", "", "", "", 
  "", "", "", "", "", "", "", "", "", "", "", "", "", "", "", "", "", "", 
  110947., 281.787, 31.8, 7.724, 4.832, 10727.146, "", 252.675, 11.62, "", 
  "", "", 2.6, 72.53, 0.738}, {"VCT", "North America", 
  "Saint Vincent and the Grenadines", "2020-12-08", 87., 0., 0.286, "", "", 
  0., 784.158, 0., 2.575, "", "", 0., "", "", "", "", "", "", "", "", "", "", 
  "", "", "", "", "", "", "", "", "", "", "", "", "", "", "", "", "", "", 
  110947., 281.787, 31.8, 7.724, 4.832, 10727.146, "", 252.675, 11.62, "", 
  "", "", 2.6, 72.53, 0.738}, {"VCT", "North America", 
  "Saint Vincent and the Grenadines", "2020-12-09", 90., 3., 0.714, "", "", 
  0., 811.198, 27.04, 6.438, "", "", 0., "", "", "", "", "", "", "", "", "", 
  "", "", "", "", "", "", "", "", "", "", "", "", "", "", "", "", "", "", "", 
  110947., 281.787, 31.8, 7.724, 4.832, 10727.146, "", 252.675, 11.62, "", 
  "", "", 2.6, 72.53, 0.738}, {"VCT", "North America", 
  "Saint Vincent and the Grenadines", "2020-12-10", 91., 1., 0.571, "", "", 
  0., 820.211, 9.013, 5.15, "", "", 0., "", "", "", "", "", "", "", "", "", 
  "", "", "", "", "", "", "", "", "", "", "", "", "", "", "", "", "", "", "", 
  110947., 281.787, 31.8, 7.724, 4.832, 10727.146, "", 252.675, 11.62, "", 
  "", "", 2.6, 72.53, 0.738}, {"VCT", "North America", 
  "Saint Vincent and the Grenadines", "2020-12-11", 94., 3., 1., "", "", 0., 
  847.251, 27.04, 9.013, "", "", 0., "", "", "", "", "", "", "", "", "", "", 
  "", "", "", "", "", "", "", "", "", "", "", "", "", "", "", "", "", "", 
  110947., 281.787, 31.8, 7.724, 4.832, 10727.146, "", 252.675, 11.62, "", 
  "", "", 2.6, 72.53, 0.738}, {"VCT", "North America", 
  "Saint Vincent and the Grenadines", "2020-12-12", 94., 0., 1., "", "", 0., 
  847.251, 0., 9.013, "", "", 0., "", "", "", "", "", "", "", "", "", "", "", 
  "", "", "", "", "", "", "", "", "", "", "", "", "", "", "", "", "", 
  110947., 281.787, 31.8, 7.724, 4.832, 10727.146, "", 252.675, 11.62, "", 
  "", "", 2.6, 72.53, 0.738}, {"VCT", "North America", 
  "Saint Vincent and the Grenadines", "2020-12-13", 98., 4., 1.571, "", "", 
  0., 883.305, 36.053, 14.164, "", "", 0., "", "", "", "", "", "", "", "", 
  "", "", "", "", "", "", "", "", "", "", "", "", "", "", "", "", "", "", "", 
  "", 110947., 281.787, 31.8, 7.724, 4.832, 10727.146, "", 252.675, 11.62, 
  "", "", "", 2.6, 72.53, 0.738}, {"VCT", "North America", 
  "Saint Vincent and the Grenadines", "2020-12-14", 98., 0., 1.571, "", "", 
  0., 883.305, 0., 14.164, "", "", 0., "", "", "", "", "", "", "", "", "", 
  "", "", "", "", "", "", "", "", "", "", "", "", "", "", "", "", "", "", "", 
  110947., 281.787, 31.8, 7.724, 4.832, 10727.146, "", 252.675, 11.62, "", 
  "", "", 2.6, 72.53, 0.738}, {"VCT", "North America", 
  "Saint Vincent and the Grenadines", "2020-12-15", 98., 0., 1.571, "", "", 
  0., 883.305, 0., 14.164, "", "", 0., "", "", "", "", "", "", "", "", "", 
  "", "", "", "", "", "", "", "", "", "", "", "", "", "", "", "", "", "", "", 
  110947., 281.787, 31.8, 7.724, 4.832, 10727.146, "", 252.675, 11.62, "", 
  "", "", 2.6, 72.53, 0.738}, {"VCT", "North America", 
  "Saint Vincent and the Grenadines", "2020-12-16", 100., 2., 1.429, "", "", 
  0., 901.331, 18.027, 12.876, "", "", 0., "", "", "", "", "", "", "", "", 
  "", "", "", "", "", "", "", "", "", "", "", "", "", "", "", "", "", "", "", 
  "", 110947., 281.787, 31.8, 7.724, 4.832, 10727.146, "", 252.675, 11.62, 
  "", "", "", 2.6, 72.53, 0.738}, {"VCT", "North America", 
  "Saint Vincent and the Grenadines", "2020-12-17", 100., 0., 1.286, "", "", 
  0., 901.331, 0., 11.589, "", "", 0., 0.84, "", "", "", "", "", "", "", "", 
  "", "", "", "", "", "", "", "", "", "", "", "", "", "", "", "", "", "", "", 
  110947., 281.787, 31.8, 7.724, 4.832, 10727.146, "", 252.675, 11.62, "", 
  "", "", 2.6, 72.53, 0.738}, {"VCT", "North America", 
  "Saint Vincent and the Grenadines", "2020-12-18", 100., 0., 0.857, "", "", 
  0., 901.331, 0., 7.726, "", "", 0., 0.83, "", "", "", "", "", "", "", "", 
  "", "", "", "", "", "", "", "", "", "", "", "", "", "", "", "", "", "", "", 
  110947., 281.787, 31.8, 7.724, 4.832, 10727.146, "", 252.675, 11.62, "", 
  "", "", 2.6, 72.53, 0.738}, {"VCT", "North America", 
  "Saint Vincent and the Grenadines", "2020-12-19", 100., 0., 0.857, "", "", 
  0., 901.331, 0., 7.726, "", "", 0., 0.82, "", "", "", "", "", "", "", "", 
  "", "", "", "", "", "", "", "", "", "", "", "", "", "", "", "", "", "", "", 
  110947., 281.787, 31.8, 7.724, 4.832, 10727.146, "", 252.675, 11.62, "", 
  "", "", 2.6, 72.53, 0.738}, {"VCT", "North America", 
  "Saint Vincent and the Grenadines", "2020-12-20", 104., 4., 0.857, "", "", 
  0., 937.385, 36.053, 7.726, "", "", 0., 0.82, "", "", "", "", "", "", "", 
  "", "", "", "", "", "", "", "", "", "", "", "", "", "", "", "", "", "", "", 
  "", 110947., 281.787, 31.8, 7.724, 4.832, 10727.146, "", 252.675, 11.62, 
  "", "", "", 2.6, 72.53, 0.738}, {"VCT", "North America", 
  "Saint Vincent and the Grenadines", "2020-12-21", 104., 0., 0.857, "", "", 
  0., 937.385, 0., 7.726, "", "", 0., 0.81, "", "", "", "", "", "", "", "", 
  "", "", "", "", "", "", "", "", "", "", "", "", "", "", "", "", "", "", "", 
  110947., 281.787, 31.8, 7.724, 4.832, 10727.146, "", 252.675, 11.62, "", 
  "", "", 2.6, 72.53, 0.738}, {"VCT", "North America", 
  "Saint Vincent and the Grenadines", "2020-12-22", 107., 3., 1.286, "", "", 
  0., 964.424, 27.04, 11.589, "", "", 0., 0.81, "", "", "", "", "", "", "", 
  "", "", "", "", "", "", "", "", "", "", "", "", "", "", "", "", "", "", "", 
  "", 110947., 281.787, 31.8, 7.724, 4.832, 10727.146, "", 252.675, 11.62, 
  "", "", "", 2.6, 72.53, 0.738}, {"VCT", "North America", 
  "Saint Vincent and the Grenadines", "2020-12-23", 108., 1., 1.143, "", "", 
  0., 973.438, 9.013, 10.301, "", "", 0., 0.81, "", "", "", "", "", "", "", 
  "", "", "", "", "", "", "", "", "", "", "", "", "", "", "", "", "", "", "", 
  "", 110947., 281.787, 31.8, 7.724, 4.832, 10727.146, "", 252.675, 11.62, 
  "", "", "", 2.6, 72.53, 0.738}, {"VCT", "North America", 
  "Saint Vincent and the Grenadines", "2020-12-24", 108., 0., 1.143, "", "", 
  0., 973.438, 0., 10.301, "", "", 0., 0.82, "", "", "", "", "", "", "", "", 
  "", "", "", "", "", "", "", "", "", "", "", "", "", "", "", "", "", "", "", 
  110947., 281.787, 31.8, 7.724, 4.832, 10727.146, "", 252.675, 11.62, "", 
  "", "", 2.6, 72.53, 0.738}, {"VCT", "North America", 
  "Saint Vincent and the Grenadines", "2020-12-25", 108., 0., 1.143, "", "", 
  0., 973.438, 0., 10.301, "", "", 0., 0.83, "", "", "", "", "", "", "", "", 
  "", "", "", "", "", "", "", "", "", "", "", "", "", "", "", "", "", "", "", 
  110947., 281.787, 31.8, 7.724, 4.832, 10727.146, "", 252.675, 11.62, "", 
  "", "", 2.6, 72.53, 0.738}, {"VCT", "North America", 
  "Saint Vincent and the Grenadines", "2020-12-26", 109., 1., 1.286, "", "", 
  0., 982.451, 9.013, 11.589, "", "", 0., 0.84, "", "", "", "", "", "", "", 
  "", "", "", "", "", "", "", "", "", "", "", "", "", "", "", "", "", "", "", 
  "", 110947., 281.787, 31.8, 7.724, 4.832, 10727.146, "", 252.675, 11.62, 
  "", "", "", 2.6, 72.53, 0.738}, {"VCT", "North America", 
  "Saint Vincent and the Grenadines", "2020-12-27", 109., 0., 0.714, "", "", 
  0., 982.451, 0., 6.438, "", "", 0., 0.85, "", "", "", "", "", "", "", "", 
  "", "", "", "", "", "", "", "", "", "", "", "", "", "", "", "", "", "", "", 
  110947., 281.787, 31.8, 7.724, 4.832, 10727.146, "", 252.675, 11.62, "", 
  "", "", 2.6, 72.53, 0.738}, {"VCT", "North America", 
  "Saint Vincent and the Grenadines", "2020-12-28", 109., 0., 0.714, "", "", 
  0., 982.451, 0., 6.438, "", "", 0., 0.86, "", "", "", "", "", "", "", "", 
  "", "", "", "", "", "", "", "", "", "", "", "", "", "", "", "", "", "", "", 
  110947., 281.787, 31.8, 7.724, 4.832, 10727.146, "", 252.675, 11.62, "", 
  "", "", 2.6, 72.53, 0.738}, {"VCT", "North America", 
  "Saint Vincent and the Grenadines", "2020-12-29", 113., 4., 0.857, "", "", 
  0., 1018.504, 36.053, 7.726, "", "", 0., 0.88, "", "", "", "", "", "", "", 
  "", "", "", "", "", "", "", "", "", "", "", "", "", "", "", "", "", "", "", 
  "", 110947., 281.787, 31.8, 7.724, 4.832, 10727.146, "", 252.675, 11.62, 
  "", "", "", 2.6, 72.53, 0.738}, {"VCT", "North America", 
  "Saint Vincent and the Grenadines", "2020-12-30", 115., 2., 1., "", "", 0., 
  1036.531, 18.027, 9.013, "", "", 0., 0.89, "", "", "", "", "", "", "", "", 
  "", "", "", "", "", "", "", "", "", "", "", "", "", "", "", "", "", "", "", 
  110947., 281.787, 31.8, 7.724, 4.832, 10727.146, "", 252.675, 11.62, "", 
  "", "", 2.6, 72.53, 0.738}, {"VCT", "North America", 
  "Saint Vincent and the Grenadines", "2020-12-31", 121., 6., 1.857, "", "", 
  0., 1090.611, 54.08, 16.739, "", "", 0., 0.91, "", "", "", "", "", "", "", 
  "", "", "", "", "", "", "", "", "", "", "", "", "", "", "", "", "", "", "", 
  "", 110947., 281.787, 31.8, 7.724, 4.832, 10727.146, "", 252.675, 11.62, 
  "", "", "", 2.6, 72.53, 0.738}, {"VCT", "North America", 
  "Saint Vincent and the Grenadines", "2021-01-01", 121., 0., 1.857, "", "", 
  0., 1090.611, 0., 16.739, "", "", 0., 0.92, "", "", "", "", "", "", "", "", 
  "", "", "", "", "", "", "", "", "", "", "", "", "", "", "", "", "", "", "", 
  110947., 281.787, 31.8, 7.724, 4.832, 10727.146, "", 252.675, 11.62, "", 
  "", "", 2.6, 72.53, 0.738}, {"VCT", "North America", 
  "Saint Vincent and the Grenadines", "2021-01-02", 122., 1., 1.857, "", "", 
  0., 1099.624, 9.013, 16.739, "", "", 0., 0.94, "", "", "", "", "", "", "", 
  "", "", "", "", "", "", "", "", "", "", "", "", "", "", "", "", "", "", "", 
  "", 110947., 281.787, 31.8, 7.724, 4.832, 10727.146, "", 252.675, 11.62, 
  "", "", "", 2.6, 72.53, 0.738}, {"VCT", "North America", 
  "Saint Vincent and the Grenadines", "2021-01-03", 124., 2., 2.143, "", "", 
  0., 1117.651, 18.027, 19.314, "", "", 0., 0.95, "", "", "", "", "", "", "", 
  "", "", "", "", "", "", "", "", "", "", "", "", "", "", "", "", "", "", "", 
  "", 110947., 281.787, 31.8, 7.724, 4.832, 10727.146, "", 252.675, 11.62, 
  "", "", "", 2.6, 72.53, 0.738}, {"VCT", "North America", 
  "Saint Vincent and the Grenadines", "2021-01-04", 124., 0., 2.143, "", "", 
  0., 1117.651, 0., 19.314, "", "", 0., 0.97, "", "", "", "", "", "", "", "", 
  "", "", "", "", "", "", "", "", "", "", "", "", "", "", "", "", "", "", "", 
  110947., 281.787, 31.8, 7.724, 4.832, 10727.146, "", 252.675, 11.62, "", 
  "", "", 2.6, 72.53, 0.738}, {"VCT", "North America", 
  "Saint Vincent and the Grenadines", "2021-01-05", 133., 9., 2.857, "", "", 
  0., 1198.771, 81.12, 25.752, "", "", 0., 0.99, "", "", "", "", "", "", "", 
  "", "", "", "", "", "", "", "", "", "", "", "", "", "", "", "", "", "", "", 
  "", 110947., 281.787, 31.8, 7.724, 4.832, 10727.146, "", 252.675, 11.62, 
  "", "", "", 2.6, 72.53, 0.738}, {"VCT", "North America", 
  "Saint Vincent and the Grenadines", "2021-01-06", 149., 16., 4.857, "", "", 
  0., 1342.984, 144.213, 43.779, "", "", 0., 1., "", "", "", "", "", "", "", 
  "", "", "", "", "", "", "", "", "", "", "", "", "", "", "", "", "", "", "", 
  "", 110947., 281.787, 31.8, 7.724, 4.832, 10727.146, "", 252.675, 11.62, 
  "", "", "", 2.6, 72.53, 0.738}, {"VCT", "North America", 
  "Saint Vincent and the Grenadines", "2021-01-07", 149., 0., 4., "", "", 0., 
  1342.984, 0., 36.053, "", "", 0., 1., "", "", "", "", "", "", "", "", "", 
  "", "", "", "", "", "", "", "", "", "", "", "", "", "", "", "", "", "", 
  110947., 281.787, 31.8, 7.724, 4.832, 10727.146, "", 252.675, 11.62, "", 
  "", "", 2.6, 72.53, 0.738}, {"VCT", "North America", 
  "Saint Vincent and the Grenadines", "2021-01-08", 149., 0., 4., "", "", 0., 
  1342.984, 0., 36.053, "", "", 0., 1.02, "", "", "", "", "", "", "", "", "", 
  "", "", "", "", "", "", "", "", "", "", "", "", "", "", "", "", "", "", 
  110947., 281.787, 31.8, 7.724, 4.832, 10727.146, "", 252.675, 11.62, "", 
  "", "", 2.6, 72.53, 0.738}, {"VCT", "North America", 
  "Saint Vincent and the Grenadines", "2021-01-09", 225., 76., 14.714, "", 
  "", 0., 2027.995, 685.012, 132.624, "", "", 0., 1.04, "", "", "", "", "", 
  "", "", "", "", "", "", "", "", "", "", "", "", "", "", "", "", "", "", "", 
  "", "", "", 110947., 281.787, 31.8, 7.724, 4.832, 10727.146, "", 252.675, 
  11.62, "", "", "", 2.6, 72.53, 0.738}, {"VCT", "North America", 
  "Saint Vincent and the Grenadines", "2021-01-10", 249., 24., 17.857, "", 
  "", 0., 2244.315, 216.32, 160.952, "", "", 0., 1.06, "", "", "", "", "", 
  "", "", "", "", "", "", "", "", "", "", "", "", "", "", "", "", "", "", "", 
  "", "", "", 110947., 281.787, 31.8, 7.724, 4.832, 10727.146, "", 252.675, 
  11.62, "", "", "", 2.6, 72.53, 0.738}, {"VCT", "North America", 
  "Saint Vincent and the Grenadines", "2021-01-11", 249., 0., 17.857, "", "", 
  0., 2244.315, 0., 160.952, "", "", 0., 1.07, "", "", "", "", "", "", "", 
  "", "", "", "", "", "", "", "", "", "", "", "", "", "", "", "", "", "", "", 
  "", 110947., 281.787, 31.8, 7.724, 4.832, 10727.146, "", 252.675, 11.62, 
  "", "", "", 2.6, 72.53, 0.738}, {"VCT", "North America", 
  "Saint Vincent and the Grenadines", "2021-01-12", 284., 35., 21.571, "", 
  "", 0., 2559.781, 315.466, 194.43, "", "", 0., 1.09, "", "", "", "", "", 
  "", "", "", "", "", "", "", "", "", "", "", "", "", "", "", "", "", "", "", 
  "", "", "", 110947., 281.787, 31.8, 7.724, 4.832, 10727.146, "", 252.675, 
  11.62, "", "", "", 2.6, 72.53, 0.738}, {"VCT", "North America", 
  "Saint Vincent and the Grenadines", "2021-01-13", 284., 0., 19.286, "", "", 
  0., 2559.781, 0., 173.828, "", "", 0., 1.11, "", "", "", "", "", "", "", 
  "", "", "", "", "", "", "", "", "", "", "", "", "", "", "", "", "", "", "", 
  "", 110947., 281.787, 31.8, 7.724, 4.832, 10727.146, "", 252.675, 11.62, 
  "", "", "", 2.6, 72.53, 0.738}, {"VCT", "North America", 
  "Saint Vincent and the Grenadines", "2021-01-14", 340., 56., 27.286, "", 
  "", 0., 3064.526, 504.746, 245.935, "", "", 0., 1.13, "", "", "", "", "", 
  "", "", "", "", "", "", "", "", "", "", "", "", "", "", "", "", "", "", "", 
  "", "", "", 110947., 281.787, 31.8, 7.724, 4.832, 10727.146, "", 252.675, 
  11.62, "", "", "", 2.6, 72.53, 0.738}, {"VCT", "North America", 
  "Saint Vincent and the Grenadines", "2021-01-15", 450., 110., 43., 1., 1., 
  0.143, 4055.991, 991.464, 387.572, 9.013, 9.013, 1.288, 1.14, "", "", "", 
  "", "", "", "", "", "", "", "", "", "", "", "", "", "", "", "", "", "", "", 
  "", "", "", "", "", 110947., 281.787, 31.8, 7.724, 4.832, 10727.146, "", 
  252.675, 11.62, "", "", "", 2.6, 72.53, 0.738}, 
 {"VCT", "North America", "Saint Vincent and the Grenadines", "2021-01-16", 
  450., 0., 32.143, 1., 0., 0.143, 4055.991, 0., 289.714, 9.013, 0., 1.288, 
  1.13, "", "", "", "", "", "", "", "", "", "", "", "", "", "", "", "", "", 
  "", "", "", "", "", "", "", "", "", "", 110947., 281.787, 31.8, 7.724, 
  4.832, 10727.146, "", 252.675, 11.62, "", "", "", 2.6, 72.53, 0.738}, 
 {"VCT", "North America", "Saint Vincent and the Grenadines", "2021-01-17", 
  478., 28., 32.714, 1., 0., 0.143, 4308.363, 252.373, 294.864, 9.013, 0., 
  1.288, 1.13, "", "", "", "", "", "", "", "", "", "", "", "", "", "", "", 
  "", "", "", "", "", "", "", "", "", "", "", "", 110947., 281.787, 31.8, 
  7.724, 4.832, 10727.146, "", 252.675, 11.62, "", "", "", 2.6, 72.53, 
  0.738}, {"VCT", "North America", "Saint Vincent and the Grenadines", 
  "2021-01-18", 494., 16., 35., 1., 0., 0.143, 4452.576, 144.213, 315.466, 
  9.013, 0., 1.288, 1.13, "", "", "", "", "", "", "", "", "", "", "", "", "", 
  "", "", "", "", "", "", "", "", "", "", "", "", "", "", 110947., 281.787, 
  31.8, 7.724, 4.832, 10727.146, "", 252.675, 11.62, "", "", "", 2.6, 72.53, 
  0.738}, {"VCT", "North America", "Saint Vincent and the Grenadines", 
  "2021-01-19", 602., 108., 45.429, 2., 1., 0.286, 5426.014, 973.438, 
  409.462, 18.027, 9.013, 2.575, 1.13, "", "", "", "", "", "", "", "", "", 
  "", "", "", "", "", "", "", "", "", "", "", "", "", "", "", "", "", "", 
  110947., 281.787, 31.8, 7.724, 4.832, 10727.146, "", 252.675, 11.62, "", 
  "", "", 2.6, 72.53, 0.738}, {"VCT", "North America", 
  "Saint Vincent and the Grenadines", "2021-01-20", 602., 0., 45.429, 2., 0., 
  0.286, 5426.014, 0., 409.462, 18.027, 0., 2.575, 1.12, "", "", "", "", "", 
  "", "", "", "", "", "", "", "", "", "", "", "", "", "", "", "", "", "", "", 
  "", "", "", 110947., 281.787, 31.8, 7.724, 4.832, 10727.146, "", 252.675, 
  11.62, "", "", "", 2.6, 72.53, 0.738}, {"VCT", "North America", 
  "Saint Vincent and the Grenadines", "2021-01-21", 690., 88., 50., 2., 0., 
  0.286, 6219.186, 793.172, 450.666, 18.027, 0., 2.575, 1.11, "", "", "", "", 
  "", "", "", "", "", "", "", "", "", "", "", "", "", "", "", "", "", "", "", 
  "", "", "", "", 110947., 281.787, 31.8, 7.724, 4.832, 10727.146, "", 
  252.675, 11.62, "", "", "", 2.6, 72.53, 0.738}, 
 {"VCT", "North America", "Saint Vincent and the Grenadines", "2021-01-22", 
  690., 0., 34.286, 2., 0., 0.143, 6219.186, 0., 309.028, 18.027, 0., 1.288, 
  1.1, "", "", "", "", "", "", "", "", "", "", "", "", "", "", "", "", "", 
  "", "", "", "", "", "", "", "", "", "", 110947., 281.787, 31.8, 7.724, 
  4.832, 10727.146, "", 252.675, 11.62, "", "", "", 2.6, 72.53, 0.738}, 
 {"VCT", "North America", "Saint Vincent and the Grenadines", "2021-01-23", 
  720., 30., 38.571, 2., 0., 0.143, 6489.585, 270.399, 347.656, 18.027, 0., 
  1.288, 1.09, "", "", "", "", "", "", "", "", "", "", "", "", "", "", "", 
  "", "", "", "", "", "", "", "", "", "", "", "", 110947., 281.787, 31.8, 
  7.724, 4.832, 10727.146, "", 252.675, 11.62, "", "", "", 2.6, 72.53, 
  0.738}, {"VCT", "North America", "Saint Vincent and the Grenadines", 
  "2021-01-24", 738., 18., 37.143, 2., 0., 0.143, 6651.825, 162.24, 334.78, 
  18.027, 0., 1.288, 1.09, "", "", "", "", "", "", "", "", "", "", "", "", 
  "", "", "", "", "", "", "", "", "", "", "", "", "", "", "", 110947., 
  281.787, 31.8, 7.724, 4.832, 10727.146, "", 252.675, 11.62, "", "", "", 
  2.6, 72.53, 0.738}, {"VCT", "North America", 
  "Saint Vincent and the Grenadines", "2021-01-25", 746., 8., 36., 2., 0., 
  0.143, 6723.931, 72.107, 324.479, 18.027, 0., 1.288, 1.08, "", "", "", "", 
  "", "", "", "", "", "", "", "", "", "", "", "", "", "", "", "", "", "", "", 
  "", "", "", "", 110947., 281.787, 31.8, 7.724, 4.832, 10727.146, "", 
  252.675, 11.62, "", "", "", 2.6, 72.53, 0.738}, 
 {"VCT", "North America", "Saint Vincent and the Grenadines", "2021-01-26", 
  746., 0., 20.571, 2., 0., 0., 6723.931, 0., 185.417, 18.027, 0., 0., 1.08, 
  "", "", "", "", "", "", "", "", "", "", "", "", "", "", "", "", "", "", "", 
  "", "", "", "", "", "", "", "", 110947., 281.787, 31.8, 7.724, 4.832, 
  10727.146, "", 252.675, 11.62, "", "", "", 2.6, 72.53, 0.738}, 
 {"VCT", "North America", "Saint Vincent and the Grenadines", "2021-01-27", 
  827., 81., 32.143, 2., 0., 0., 7454.01, 730.078, 289.714, 18.027, 0., 0., 
  1.09, "", "", "", "", "", "", "", "", "", "", "", "", "", "", "", "", "", 
  "", "", "", "", "", "", "", "", "", "", 110947., 281.787, 31.8, 7.724, 
  4.832, 10727.146, "", 252.675, 11.62, "", "", "", 2.6, 72.53, 0.738}, 
 {"VCT", "North America", "Saint Vincent and the Grenadines", "2021-01-28", 
  827., 0., 19.571, 2., 0., 0., 7454.01, 0., 176.403, 18.027, 0., 0., 1.08, 
  "", "", "", "", "", "", "", "", "", "", "", "", "", "", "", "", "", "", "", 
  "", "", "", "", "", "", "", "", 110947., 281.787, 31.8, 7.724, 4.832, 
  10727.146, "", 252.675, 11.62, "", "", "", 2.6, 72.53, 0.738}, 
 {"VCT", "North America", "Saint Vincent and the Grenadines", "2021-01-29", 
  896., 69., 29.429, 2., 0., 0., 8075.928, 621.919, 265.249, 18.027, 0., 0., 
  1.08, "", "", "", "", "", "", "", "", "", "", "", "", "", "", "", "", "", 
  "", "", "", "", "", "", "", "", "", "", 110947., 281.787, 31.8, 7.724, 
  4.832, 10727.146, "", 252.675, 11.62, "", "", "", 2.6, 72.53, 0.738}, 
 {"VCT", "North America", "Saint Vincent and the Grenadines", "2021-01-30", 
  896., 0., 25.143, 2., 0., 0., 8075.928, 0., 226.62, 18.027, 0., 0., 1.08, 
  "", "", "", "", "", "", "", "", "", "", "", "", "", "", "", "", "", "", "", 
  "", "", "", "", "", "", "", "", 110947., 281.787, 31.8, 7.724, 4.832, 
  10727.146, "", 252.675, 11.62, "", "", "", 2.6, 72.53, 0.738}, 
 {"VCT", "North America", "Saint Vincent and the Grenadines", "2021-01-31", 
  901., 5., 23.286, 2., 0., 0., 8120.995, 45.067, 209.881, 18.027, 0., 0., 
  1.08, "", "", "", "", "", "", "", "", "", "", "", "", "", "", "", "", "", 
  "", "", "", "", "", "", "", "", "", "", 110947., 281.787, 31.8, 7.724, 
  4.832, 10727.146, "", 252.675, 11.62, "", "", "", 2.6, 72.53, 0.738}, 
 {"VCT", "North America", "Saint Vincent and the Grenadines", "2021-02-01", 
  901., 0., 22.143, 2., 0., 0., 8120.995, 0., 199.58, 18.027, 0., 0., 1.08, 
  "", "", "", "", "", "", "", "", "", "", "", "", "", "", "", "", "", "", "", 
  "", "", "", "", "", "", "", "", 110947., 281.787, 31.8, 7.724, 4.832, 
  10727.146, "", 252.675, 11.62, "", "", "", 2.6, 72.53, 0.738}, 
 {"VCT", "North America", "Saint Vincent and the Grenadines", "2021-02-02", 
  1059., 158., 44.714, 2., 0., 0., 9545.098, 1424.103, 403.024, 18.027, 0., 
  0., 1.09, "", "", "", "", "", "", "", "", "", "", "", "", "", "", "", "", 
  "", "", "", "", "", "", "", "", "", "", "", 110947., 281.787, 31.8, 7.724, 
  4.832, 10727.146, "", 252.675, 11.62, "", "", "", 2.6, 72.53, 0.738}, 
 {"VCT", "North America", "Saint Vincent and the Grenadines", "2021-02-03", 
  1059., 0., 33.143, 2., 0., 0., 9545.098, 0., 298.727, 18.027, 0., 0., 1.07, 
  "", "", "", "", "", "", "", "", "", "", "", "", "", "", "", "", "", "", "", 
  "", "", "", "", "", "", "", "", 110947., 281.787, 31.8, 7.724, 4.832, 
  10727.146, "", 252.675, 11.62, "", "", "", 2.6, 72.53, 0.738}, 
 {"VCT", "North America", "Saint Vincent and the Grenadines", "2021-02-04", 
  1067., 8., 34.286, 3., 1., 0.143, 9617.205, 72.107, 309.028, 27.04, 9.013, 
  1.288, 1.06, "", "", "", "", "", "", "", "", "", "", "", "", "", "", "", 
  "", "", "", "", "", "", "", "", "", "", "", "", 110947., 281.787, 31.8, 
  7.724, 4.832, 10727.146, "", 252.675, 11.62, "", "", "", 2.6, 72.53, 
  0.738}, {"VCT", "North America", "Saint Vincent and the Grenadines", 
  "2021-02-05", 1170., 103., 39.143, 3., 0., 0.143, 10545.576, 928.371, 
  352.807, 27.04, 0., 1.288, 1.05, "", "", "", "", "", "", "", "", "", "", 
  "", "", "", "", "", "", "", "", "", "", "", "", "", "", "", "", "", 
  110947., 281.787, 31.8, 7.724, 4.832, 10727.146, "", 252.675, 11.62, "", 
  "", "", 2.6, 72.53, 0.738}, {"VCT", "North America", 
  "Saint Vincent and the Grenadines", "2021-02-06", 1202., 32., 43.714, 3., 
  0., 0.143, 10834.002, 288.426, 394.011, 27.04, 0., 1.288, 1.04, "", "", "", 
  "", "", "", "", "", "", "", "", "", "", "", "", "", "", "", "", "", "", "", 
  "", "", "", "", "", 110947., 281.787, 31.8, 7.724, 4.832, 10727.146, "", 
  252.675, 11.62, "", "", "", 2.6, 72.53, 0.738}, 
 {"VCT", "North America", "Saint Vincent and the Grenadines", "2021-02-07", 
  1269., 67., 52.571, 4., 1., 0.286, 11437.894, 603.892, 473.843, 36.053, 
  9.013, 2.575, 1.02, "", "", "", "", "", "", "", "", "", "", "", "", "", "", 
  "", "", "", "", "", "", "", "", "", "", "", "", "", 110947., 281.787, 31.8, 
  7.724, 4.832, 10727.146, "", 252.675, 11.62, "", "", "", 2.6, 72.53, 
  0.738}, {"VCT", "North America", "Saint Vincent and the Grenadines", 
  "2021-02-08", 1283., 14., 54.571, 4., 0., 0.286, 11564.08, 126.186, 
  491.869, 36.053, 0., 2.575, 1., "", "", "", "", "", "", "", "", "", "", "", 
  "", "", "", "", "", "", "", "", "", "", "", "", "", "", "", "", 110947., 
  281.787, 31.8, 7.724, 4.832, 10727.146, "", 252.675, 11.62, "", "", "", 
  2.6, 72.53, 0.738}, {"VCT", "North America", 
  "Saint Vincent and the Grenadines", "2021-02-09", 1283., 0., 32., 4., 0., 
  0.286, 11564.08, 0., 288.426, 36.053, 0., 2.575, 0.99, "", "", "", "", "", 
  "", "", "", "", "", "", "", "", "", "", "", "", "", "", "", "", "", "", "", 
  "", "", "", 110947., 281.787, 31.8, 7.724, 4.832, 10727.146, "", 252.675, 
  11.62, "", "", "", 2.6, 72.53, 0.738}, {"VCT", "North America", 
  "Saint Vincent and the Grenadines", "2021-02-10", 1340., 57., 40.143, 6., 
  2., 0.571, 12077.839, 513.759, 361.82, 54.08, 18.027, 5.15, 0.98, "", "", 
  "", "", "", "", "", "", "", "", "", "", "", "", "", "", "", "", "", "", "", 
  "", "", "", "", "", "", 110947., 281.787, 31.8, 7.724, 4.832, 10727.146, 
  "", 252.675, 11.62, "", "", "", 2.6, 72.53, 0.738}, 
 {"VCT", "North America", "Saint Vincent and the Grenadines", "2021-02-11", 
  1370., 30., 43.286, 6., 0., 0.429, 12348.238, 270.399, 390.148, 54.08, 0., 
  3.863, 0.96, "", "", "", "", "", "", "", "", "", "", "", "", "", "", "", 
  "", "", "", "", "", "", "", "", "", "", "", "", 110947., 281.787, 31.8, 
  7.724, 4.832, 10727.146, "", 252.675, 11.62, "", "", "", 2.6, 72.53, 
  0.738}, {"VCT", "North America", "Saint Vincent and the Grenadines", 
  "2021-02-12", 1370., 0., 28.571, 6., 0., 0.429, 12348.238, 0., 257.523, 
  54.08, 0., 3.863, 0.95, "", "", "", "", "", "", "", "", "", "", "", "", "", 
  "", "", "", "", "", "", "", "", "", "", "", "", "", "", 110947., 281.787, 
  31.8, 7.724, 4.832, 10727.146, "", 252.675, 11.62, "", "", "", 2.6, 72.53, 
  0.738}, {"VCT", "North America", "Saint Vincent and the Grenadines", 
  "2021-02-13", 1418., 48., 30.857, 6., 0., 0.429, 12780.877, 432.639, 
  278.125, 54.08, 0., 3.863, 0.94, "", "", "", "", "", "", "", "", "", "", 
  "", "", "", "", "", "", "", "", "", "", "", "", "", "", "", "", "", 
  110947., 281.787, 31.8, 7.724, 4.832, 10727.146, "", 252.675, 11.62, "", 
  "", "", 2.6, 72.53, 0.738}, {"VCT", "North America", 
  "Saint Vincent and the Grenadines", "2021-02-14", 1418., 0., 21.286, 6., 
  0., 0.286, 12780.877, 0., 191.855, 54.08, 0., 2.575, 0.93, "", "", "", "", 
  "", "", "", "", "", "", "", "", "", "", "", "", "", "", "", "", "", "", "", 
  "", "", "", "", 110947., 281.787, 31.8, 7.724, 4.832, 10727.146, "", 
  252.675, 11.62, "", "", "", 2.6, 72.53, 0.738}, 
 {"VCT", "North America", "Saint Vincent and the Grenadines", "2021-02-15", 
  1453., 35., 24.286, 6., 0., 0.286, 13096.343, 315.466, 218.895, 54.08, 0., 
  2.575, 0.92, "", "", "", "", "", "", "", "", "", "", "", "", "", "", "", 
  "", "", "", "", "", "", "", "", "", "", "", "", 110947., 281.787, 31.8, 
  7.724, 4.832, 10727.146, "", 252.675, 11.62, "", "", "", 2.6, 72.53, 
  0.738}, {"VCT", "North America", "Saint Vincent and the Grenadines", 
  "2021-02-16", 1457., 4., 24.857, 6., 0., 0.286, 13132.397, 36.053, 224.045, 
  54.08, 0., 2.575, 0.91, "", "", "", "", "", "", "", "", "", "", "", "", "", 
  "", "", "", "", "", "", "", "", "", "", "", "", "", "", 110947., 281.787, 
  31.8, 7.724, 4.832, 10727.146, "", 252.675, 11.62, "", "", "", 2.6, 72.53, 
  0.738}, {"VCT", "North America", "Saint Vincent and the Grenadines", 
  "2021-02-17", 1462., 5., 17.429, 6., 0., 0., 13177.463, 45.067, 157.089, 
  54.08, 0., 0., 0.9, "", "", "", "", "", "", "", "", "", "", "", "", "", "", 
  "", "", "", "", "", "", "", "", "", "", "", "", "", 110947., 281.787, 31.8, 
  7.724, 4.832, 10727.146, "", 252.675, 11.62, "", "", "", 2.6, 72.53, 
  0.738}, {"VCT", "North America", "Saint Vincent and the Grenadines", 
  "2021-02-18", 1462., 0., 13.143, 6., 0., 0., 13177.463, 0., 118.461, 54.08, 
  0., 0., 0.9, "", "", "", "", "", "", "", "", "", "", "", "", "", "", "", 
  "", "", "", "", "", "", "", "", "", "", "", "", 110947., 281.787, 31.8, 
  7.724, 4.832, 10727.146, "", 252.675, 11.62, "", "", "", 2.6, 72.53, 
  0.738}, {"VCT", "North America", "Saint Vincent and the Grenadines", 
  "2021-02-19", 1494., 32., 17.714, 6., 0., 0., 13465.889, 288.426, 159.664, 
  54.08, 0., 0., 0.89, "", "", "", "", "", "", "", "", "", "", "", "", "", 
  "", "", "", "", "", "", "", "", "", "", "", "", "", "", 110947., 281.787, 
  31.8, 7.724, 4.832, 10727.146, "", 252.675, 11.62, "", "", "", 2.6, 72.53, 
  0.738}, {"VCT", "North America", "Saint Vincent and the Grenadines", 
  "2021-02-20", 1498., 4., 11.429, 6., 0., 0., 13501.942, 36.053, 103.009, 
  54.08, 0., 0., 0.89, "", "", "", "", "", "", "", "", "", "", "", "", "", 
  "", "", "", "", "", "", "", "", "", "", "", "", "", "", 110947., 281.787, 
  31.8, 7.724, 4.832, 10727.146, "", 252.675, 11.62, "", "", "", 2.6, 72.53, 
  0.738}, {"VCT", "North America", "Saint Vincent and the Grenadines", 
  "2021-02-21", 1503., 5., 12.143, 6., 0., 0., 13547.009, 45.067, 109.447, 
  54.08, 0., 0., 0.89, "", "", "", "", "", "", "", "", "", "", "", "", "", 
  "", "", "", "", "", "", "", "", "", "", "", "", "", "", 110947., 281.787, 
  31.8, 7.724, 4.832, 10727.146, "", 252.675, 11.62, "", "", "", 2.6, 72.53, 
  0.738}, {"VCT", "North America", "Saint Vincent and the Grenadines", 
  "2021-02-22", 1503., 0., 7.143, 6., 0., 0., 13547.009, 0., 64.381, 54.08, 
  0., 0., 0.89, "", "", "", "", "", "", "", "", "", "", "", "", "", "", "", 
  "", "", "", "", "", "", "", "", "", "", "", "", 110947., 281.787, 31.8, 
  7.724, 4.832, 10727.146, "", 252.675, 11.62, "", "", "", 2.6, 72.53, 
  0.738}, {"VCT", "North America", "Saint Vincent and the Grenadines", 
  "2021-02-23", 1511., 8., 7.714, 6., 0., 0., 13619.115, 72.107, 69.531, 
  54.08, 0., 0., 0.89, "", "", "", "", "", "", "", "", "", "", "", "", "", 
  "", "", "", "", "", "", "", "", "", "", "", "", "", "", 110947., 281.787, 
  31.8, 7.724, 4.832, 10727.146, "", 252.675, 11.62, "", "", "", 2.6, 72.53, 
  0.738}, {"VCT", "North America", "Saint Vincent and the Grenadines", 
  "2021-02-24", 1519., 8., 8.143, 6., 0., 0., 13691.222, 72.107, 73.394, 
  54.08, 0., 0., 0.9, "", "", "", "", "", "", "", "", "", "", "", "", "", "", 
  "", "", "", "", "", "", "", "", "", "", "", "", "", 110947., 281.787, 31.8, 
  7.724, 4.832, 10727.146, "", 252.675, 11.62, "", "", "", 2.6, 72.53, 
  0.738}, {"VCT", "North America", "Saint Vincent and the Grenadines", 
  "2021-02-25", 1519., 0., 8.143, 6., 0., 0., 13691.222, 0., 73.394, 54.08, 
  0., 0., 0.91, "", "", "", "", "", "", "", "", "", "", "", "", "", "", "", 
  "", "", "", "", "", "", "", "", "", "", "", "", 110947., 281.787, 31.8, 
  7.724, 4.832, 10727.146, "", 252.675, 11.62, "", "", "", 2.6, 72.53, 
  0.738}, {"VCT", "North America", "Saint Vincent and the Grenadines", 
  "2021-02-26", 1519., 0., 3.571, 6., 0., 0., 13691.222, 0., 32.19, 54.08, 
  0., 0., 0.92, "", "", "", "", "", "", "", "", "", "", "", "", "", "", "", 
  "", "", "", "", "", "", "", "", "", "", "", "", 110947., 281.787, 31.8, 
  7.724, 4.832, 10727.146, "", 252.675, 11.62, "", "", "", 2.6, 72.53, 
  0.738}, {"VCT", "North America", "Saint Vincent and the Grenadines", 
  "2021-02-27", 1556., 37., 8.286, 8., 2., 0.286, 14024.715, 333.493, 74.682, 
  72.107, 18.027, 2.575, 0.93, "", "", "", "", "", "", "", "", "", "", "", 
  "", "", "", "", "", "", "", "", "", "", "", "", "", "", "", "", 110947., 
  281.787, 31.8, 7.724, 4.832, 10727.146, "", 252.675, 11.62, "", "", "", 
  2.6, 72.53, 0.738}, {"VCT", "North America", 
  "Saint Vincent and the Grenadines", "2021-02-28", 1556., 0., 7.571, 8., 0., 
  0.286, 14024.715, 0., 68.244, 72.107, 0., 2.575, 0.93, "", "", "", "", "", 
  "", "", "", "", "", "", "", "", "", "", "", "", "", "", "", "", "", "", "", 
  "", "", "", 110947., 281.787, 31.8, 7.724, 4.832, 10727.146, "", 252.675, 
  11.62, "", "", "", 2.6, 72.53, 0.738}, {"VCT", "North America", 
  "Saint Vincent and the Grenadines", "2021-03-01", 1628., 72., 17.857, 8., 
  0., 0.286, 14673.673, 648.959, 160.952, 72.107, 0., 2.575, 0.94, "", "", 
  "", "", "", "", "", "", "", "", "", "", "", "", "", "", "", "", "", "", "", 
  "", "", "", "", "", "", 110947., 281.787, 31.8, 7.724, 4.832, 10727.146, 
  "", 252.675, 11.62, "", "", "", 2.6, 72.53, 0.738}, 
 {"VCT", "North America", "Saint Vincent and the Grenadines", "2021-03-02", 
  1628., 0., 16.714, 8., 0., 0.286, 14673.673, 0., 150.651, 72.107, 0., 
  2.575, 0.92, "", "", "", "", "", "", "", "", "", "", "", "", "", "", "", 
  "", "", "", "", "", "", "", "", "", "", "", "", 110947., 281.787, 31.8, 
  7.724, 4.832, 10727.146, "", 252.675, 11.62, "", "", "", 2.6, 72.53, 
  0.738}, {"VCT", "North America", "Saint Vincent and the Grenadines", 
  "2021-03-03", 1645., 17., 18., 8., 0., 0.286, 14826.899, 153.226, 162.24, 
  72.107, 0., 2.575, 0.91, "", "", "", "", "", "", "", "", "", "", "", "", 
  "", "", "", "", "", "", "", "", "", "", "", "", "", "", "", 110947., 
  281.787, 31.8, 7.724, 4.832, 10727.146, "", 252.675, 11.62, "", "", "", 
  2.6, 72.53, 0.738}, {"VCT", "North America", 
  "Saint Vincent and the Grenadines", "2021-03-04", 1645., 0., 18., 8., 0., 
  0.286, 14826.899, 0., 162.24, 72.107, 0., 2.575, 0.89, "", "", "", "", "", 
  "", "", "", "", "", "", "", "", "", "", "", "", "", "", "", "", "", "", "", 
  "", "", "", 110947., 281.787, 31.8, 7.724, 4.832, 10727.146, "", 252.675, 
```
