## Supplementary material for "Modeling the waves of Covid-19": forecasting program for later stages: world-6-7.txt (part 29 of 37)

```
  11.62, "", "", "", 2.6, 72.53, 0.738}, {"VCT", "North America", 
  "Saint Vincent and the Grenadines", "2021-03-05", 1645., 0., 18., 8., 0., 
  0.286, 14826.899, 0., 162.24, 72.107, 0., 2.575, 0.88, "", "", "", "", "", 
  "", "", "", "", "", "", "", "", "", "", "", "", "", "", "", "", "", "", "", 
  "", "", "", 110947., 281.787, 31.8, 7.724, 4.832, 10727.146, "", 252.675, 
  11.62, "", "", "", 2.6, 72.53, 0.738}, {"VCT", "North America", 
  "Saint Vincent and the Grenadines", "2021-03-06", 1645., 0., 12.714, 8., 
  0., 0., 14826.899, 0., 114.598, 72.107, 0., 0., 0.87, "", "", "", "", "", 
  "", "", "", "", "", "", "", "", "", "", "", "", "", "", "", "", "", "", "", 
  "", "", "", 110947., 281.787, 31.8, 7.724, 4.832, 10727.146, "", 252.675, 
  11.62, "", "", "", 2.6, 72.53, 0.738}, {"VCT", "North America", 
  "Saint Vincent and the Grenadines", "2021-03-07", 1663., 18., 15.286, 8., 
  0., 0., 14989.139, 162.24, 137.775, 72.107, 0., 0., 0.87, "", "", "", "", 
  "", "", "", "", "", "", "", "", "", "", "", "", "", "", "", "", "", "", "", 
  "", "", "", "", 110947., 281.787, 31.8, 7.724, 4.832, 10727.146, "", 
  252.675, 11.62, "", "", "", 2.6, 72.53, 0.738}, 
 {"VCT", "North America", "Saint Vincent and the Grenadines", "2021-03-08", 
  1663., 0., 5., 8., 0., 0., 14989.139, 0., 45.067, 72.107, 0., 0., 0.86, "", 
  "", "", "", "", "", "", "", "", "", "", "", "", "", "", "", "", "", "", "", 
  "", "", "", "", "", "", "", 110947., 281.787, 31.8, 7.724, 4.832, 
  10727.146, "", 252.675, 11.62, "", "", "", 2.6, 72.53, 0.738}, 
 {"VCT", "North America", "Saint Vincent and the Grenadines", "2021-03-09", 
  1663., 0., 5., 8., 0., 0., 14989.139, 0., 45.067, 72.107, 0., 0., 0.86, "", 
  "", "", "", "", "", "", "", "", "", "", "", "", "", "", "", "", "", "", "", 
  "", "", "", "", "", "", "", 110947., 281.787, 31.8, 7.724, 4.832, 
  10727.146, "", 252.675, 11.62, "", "", "", 2.6, 72.53, 0.738}, 
 {"VCT", "North America", "Saint Vincent and the Grenadines", "2021-03-10", 
  1670., 7., 3.571, 8., 0., 0., 15052.232, 63.093, 32.19, 72.107, 0., 0., 
  0.86, "", "", "", "", "", "", "", "", "", "", "", "", "", "", "", "", "", 
  "", "", "", "", "", "", "", "", "", "", 110947., 281.787, 31.8, 7.724, 
  4.832, 10727.146, "", 252.675, 11.62, "", "", "", 2.6, 72.53, 0.738}, 
 {"VCT", "North America", "Saint Vincent and the Grenadines", "2021-03-11", 
  1674., 4., 4.143, 8., 0., 0., 15088.285, 36.053, 37.341, 72.107, 0., 0., 
  0.86, "", "", "", "", "", "", "", "", "", "", "", "", "", "", "", "", "", 
  "", "", "", "", "", "", "", "", "", "", 110947., 281.787, 31.8, 7.724, 
  4.832, 10727.146, "", 252.675, 11.62, "", "", "", 2.6, 72.53, 0.738}, 
 {"VCT", "North America", "Saint Vincent and the Grenadines", "2021-03-12", 
  1674., 0., 4.143, 8., 0., 0., 15088.285, 0., 37.341, 72.107, 0., 0., 0.86, 
  "", "", "", "", "", "", "", "", "", "", "", "", "", "", "", "", "", "", "", 
  "", "", "", "", "", "", "", "", 110947., 281.787, 31.8, 7.724, 4.832, 
  10727.146, "", 252.675, 11.62, "", "", "", 2.6, 72.53, 0.738}, 
 {"VCT", "North America", "Saint Vincent and the Grenadines", "2021-03-13", 
  1680., 6., 5., 8., 0., 0., 15142.365, 54.08, 45.067, 72.107, 0., 0., 0.86, 
  "", "", "", "", "", "", "", "", "", "", "", "", "", "", "", "", "", "", "", 
  "", "", "", "", "", "", "", "", 110947., 281.787, 31.8, 7.724, 4.832, 
  10727.146, "", 252.675, 11.62, "", "", "", 2.6, 72.53, 0.738}, 
 {"VCT", "North America", "Saint Vincent and the Grenadines", "2021-03-14", 
  1680., 0., 2.429, 9., 1., 0.143, 15142.365, 0., 21.889, 81.12, 9.013, 
  1.288, 0.87, "", "", "", "", "", "", "", "", "", "", "", "", "", "", "", 
  "", "", "", "", "", "", "", "", "", "", "", "", 110947., 281.787, 31.8, 
  7.724, 4.832, 10727.146, "", 252.675, 11.62, "", "", "", 2.6, 72.53, 
  0.738}, {"VCT", "North America", "Saint Vincent and the Grenadines", 
  "2021-03-15", 1680., 0., 2.429, 9., 0., 0.143, 15142.365, 0., 21.889, 
  81.12, 0., 1.288, 0.87, "", "", "", "", "", "", "", "", "", "", "", "", "", 
  "", "", "", "", "", "", "", "", "", "", "", "", "", "", 110947., 281.787, 
  31.8, 7.724, 4.832, 10727.146, "", 252.675, 11.62, "", "", "", 2.6, 72.53, 
  0.738}, {"VCT", "North America", "Saint Vincent and the Grenadines", 
  "2021-03-16", 1681., 1., 2.571, 9., 0., 0.143, 15151.379, 9.013, 23.177, 
  81.12, 0., 1.288, 0.88, "", "", "", "", "", "", "", "", "", "", "", "", "", 
  "", "", "", "", "", "", "", "", "", "", "", "", "", "", 110947., 281.787, 
  31.8, 7.724, 4.832, 10727.146, "", 252.675, 11.62, "", "", "", 2.6, 72.53, 
  0.738}, {"VCT", "North America", "Saint Vincent and the Grenadines", 
  "2021-03-17", 1681., 0., 1.571, 9., 0., 0.143, 15151.379, 0., 14.164, 
  81.12, 0., 1.288, 0.89, "", "", "", "", "", "", "", "", "", "", "", "", "", 
  "", "", "", "", 8952., 8952., "", "", "", 8.07, 8.07, "", "", "", 110947., 
  281.787, 31.8, 7.724, 4.832, 10727.146, "", 252.675, 11.62, "", "", "", 
  2.6, 72.53, 0.738}, {"VCT", "North America", 
  "Saint Vincent and the Grenadines", "2021-03-18", 1684., 3., 1.429, 9., 0., 
  0.143, 15178.419, 27.04, 12.876, 81.12, 0., 1.288, 0.91, "", "", "", "", 
  "", "", "", "", "", "", "", "", "", "", "", "", "", "", "", "", "", 216., 
  "", "", "", 1947., "", 110947., 281.787, 31.8, 7.724, 4.832, 10727.146, "", 
  252.675, 11.62, "", "", "", 2.6, 72.53, 0.738}, 
 {"VCT", "North America", "Saint Vincent and the Grenadines", "2021-03-19", 
  1692., 8., 2.571, 9., 0., 0.143, 15250.525, 72.107, 23.177, 81.12, 0., 
  1.288, 0.92, "", "", "", "", "", "", "", "", "", "", "", "", "", "", "", 
  "", "", 9383., 9383., "", "", 216., 8.46, 8.46, "", 1947., "", 110947., 
  281.787, 31.8, 7.724, 4.832, 10727.146, "", 252.675, 11.62, "", "", "", 
  2.6, 72.53, 0.738}, {"VCT", "North America", 
  "Saint Vincent and the Grenadines", "2021-03-20", 1696., 4., 2.286, 9., 0., 
  0.143, 15286.578, 36.053, 20.602, 81.12, 0., 1.288, 0.93, "", "", "", "", 
  "", "", "", "", "", "", "", "", "", "", "", "", "", "", "", "", "", 198., 
  "", "", "", 1785., "", 110947., 281.787, 31.8, 7.724, 4.832, 10727.146, "", 
  252.675, 11.62, "", "", "", 2.6, 72.53, 0.738}, 
 {"VCT", "North America", "Saint Vincent and the Grenadines", "2021-03-21", 
  1696., 0., 2.286, 9., 0., 0., 15286.578, 0., 20.602, 81.12, 0., 0., 0.94, 
  "", "", "", "", "", "", "", "", "", "", "", "", "", "", "", "", "", "", "", 
  "", "", 189., "", "", "", 1704., "", 110947., 281.787, 31.8, 7.724, 4.832, 
  10727.146, "", 252.675, 11.62, "", "", "", 2.6, 72.53, 0.738}, 
 {"VCT", "North America", "Saint Vincent and the Grenadines", "2021-03-22", 
  1696., 0., 2.286, 9., 0., 0., 15286.578, 0., 20.602, 81.12, 0., 0., 0.95, 
  "", "", "", "", "", "", "", "", "", "", "", "", "", "", "", "", "", "", "", 
  "", "", 184., "", "", "", 1658., "", 110947., 281.787, 31.8, 7.724, 4.832, 
  10727.146, "", 252.675, 11.62, "", "", "", 2.6, 72.53, 0.738}, 
 {"VCT", "North America", "Saint Vincent and the Grenadines", "2021-03-23", 
  1696., 0., 2.143, 9., 0., 0., 15286.578, 0., 19.314, 81.12, 0., 0., 0.97, 
  "", "", "", "", "", "", "", "", "", "", "", "", "", "", "", "", "", "", "", 
  "", "", 180., "", "", "", 1622., "", 110947., 281.787, 31.8, 7.724, 4.832, 
  10727.146, "", 252.675, 11.62, "", "", "", 2.6, 72.53, 0.738}, 
 {"VCT", "North America", "Saint Vincent and the Grenadines", "2021-03-24", 
  1703., 7., 3.143, 10., 1., 0.143, 15349.671, 63.093, 28.328, 90.133, 9.013, 
  1.288, 0.99, "", "", "", "", "", "", "", "", "", "", "", "", "", "", "", 
  "", "", "", "", "", "", 177., "", "", "", 1595., "", 110947., 281.787, 
  31.8, 7.724, 4.832, 10727.146, "", 252.675, 11.62, "", "", "", 2.6, 72.53, 
  0.738}, {"VCT", "North America", "Saint Vincent and the Grenadines", 
  "2021-03-25", 1715., 12., 4.429, 10., 0., 0.143, 15457.831, 108.16, 39.916, 
  90.133, 0., 1.288, 1.01, "", "", "", "", "", "", "", "", "", "", "", "", 
  "", "", "", "", "", "", "", "", "", 170., "", "", "", 1532., "", 110947., 
  281.787, 31.8, 7.724, 4.832, 10727.146, "", 252.675, 11.62, "", "", "", 
  2.6, 72.53, 0.738}, {"VCT", "North America", 
  "Saint Vincent and the Grenadines", "2021-03-26", 1721., 6., 4.143, 10., 
  0., 0.143, 15511.911, 54.08, 37.341, 90.133, 0., 1.288, 1.01, "", "", "", 
  "", "", "", "", "", "", "", "", "", "", "", "", "", "", 10519., 10519., "", 
  "", 162., 9.48, 9.48, "", 1460., "", 110947., 281.787, 31.8, 7.724, 4.832, 
  10727.146, "", 252.675, 11.62, "", "", "", 2.6, 72.53, 0.738}, 
 {"VCT", "North America", "Saint Vincent and the Grenadines", "2021-03-27", 
  1723., 2., 3.857, 10., 0., 0.143, 15529.938, 18.027, 34.766, 90.133, 0., 
  1.288, 1.01, "", "", "", "", "", "", "", "", "", "", "", "", "", "", "", 
  "", "", "", "", "", "", 154., "", "", "", 1388., "", 110947., 281.787, 
  31.8, 7.724, 4.832, 10727.146, "", 252.675, 11.62, "", "", "", 2.6, 72.53, 
  0.738}, {"VCT", "North America", "Saint Vincent and the Grenadines", 
  "2021-03-28", 1738., 15., 6., 10., 0., 0.143, 15665.137, 135.2, 54.08, 
  90.133, 0., 1.288, 1.02, "", "", "", "", "", "", "", "", "", "", "", "", 
  "", "", "", "", "", "", "", "", "", 146., "", "", "", 1316., "", 110947., 
  281.787, 31.8, 7.724, 4.832, 10727.146, "", 252.675, 11.62, "", "", "", 
  2.6, 72.53, 0.738}, {"VCT", "North America", 
  "Saint Vincent and the Grenadines", "2021-03-29", 1739., 1., 6.143, 10., 
  0., 0.143, 15674.151, 9.013, 55.367, 90.133, 0., 1.288, 1.01, "", "", "", 
  "", "", "", "", "", "", "", "", "", "", "", "", "", "", "", "", "", "", 
  139., "", "", "", 1253., "", 110947., 281.787, 31.8, 7.724, 4.832, 
  10727.146, "", 252.675, 11.62, "", "", "", 2.6, 72.53, 0.738}, 
 {"VCT", "North America", "Saint Vincent and the Grenadines", "2021-03-30", 
  1739., 0., 6.143, 10., 0., 0.143, 15674.151, 0., 55.367, 90.133, 0., 1.288, 
  1.01, "", "", "", "", "", "", "", "", "", "", "", "", "", "", "", "", "", 
  "", "", "", "", 131., "", "", "", 1181., "", 110947., 281.787, 31.8, 7.724, 
  4.832, 10727.146, "", 252.675, 11.62, "", "", "", 2.6, 72.53, 0.738}, 
 {"VCT", "North America", "Saint Vincent and the Grenadines", "2021-03-31", 
  1748., 9., 6.429, 10., 0., 0., 15755.271, 81.12, 57.943, 90.133, 0., 0., 
  1.02, "", "", "", "", "", "", "", "", "", "", "", "", "", "", "", "", "", 
  "", "", "", "", 123., "", "", "", 1109., "", 110947., 281.787, 31.8, 7.724, 
  4.832, 10727.146, "", 252.675, 11.62, "", "", "", 2.6, 72.53, 0.738}, 
 {"VCT", "North America", "Saint Vincent and the Grenadines", "2021-04-01", 
  1750., 2., 5., 10., 0., 0., 15773.297, 18.027, 45.067, 90.133, 0., 0., 
  1.01, "", "", "", "", "", "", "", "", "", "", "", "", "", "", "", "", "", 
  "", "", "", "", 115., "", "", "", 1037., "", 110947., 281.787, 31.8, 7.724, 
  4.832, 10727.146, "", 252.675, 11.62, "", "", "", 2.6, 72.53, 0.738}, 
 {"VCT", "North America", "Saint Vincent and the Grenadines", "2021-04-02", 
  1754., 4., 4.714, 10., 0., 0., 15809.35, 36.053, 42.491, 90.133, 0., 0., 
  1.01, "", "", "", "", "", "", "", "", "", "", "", "", "", "", "", "", "", 
  "", "", "", "", 107., "", "", "", 964., "", 110947., 281.787, 31.8, 7.724, 
  4.832, 10727.146, "", 252.675, 11.62, "", "", "", 2.6, 72.53, 0.738}, 
 {"VCT", "North America", "Saint Vincent and the Grenadines", "2021-04-03", 
  1755., 1., 4.571, 10., 0., 0., 15818.364, 9.013, 41.204, 90.133, 0., 0., 
  1.02, "", "", "", "", "", "", "", "", "", "", "", "", "", "", "", "", "", 
  "", "", "", "", 107., "", "", "", 964., "", 110947., 281.787, 31.8, 7.724, 
  4.832, 10727.146, "", 252.675, 11.62, "", "", "", 2.6, 72.53, 0.738}, 
 {"VCT", "North America", "Saint Vincent and the Grenadines", "2021-04-04", 
  1758., 3., 2.857, 10., 0., 0., 15845.404, 27.04, 25.752, 90.133, 0., 0., 
  1.02, "", "", "", "", "", "", "", "", "", "", "", "", "", "", "", "", "", 
  "", "", "", "", 107., "", "", "", 964., "", 110947., 281.787, 31.8, 7.724, 
  4.832, 10727.146, "", 252.675, 11.62, "", "", "", 2.6, 72.53, 0.738}, 
 {"VCT", "North America", "Saint Vincent and the Grenadines", "2021-04-05", 
  1764., 6., 3.571, 10., 0., 0., 15899.484, 54.08, 32.19, 90.133, 0., 0., 
  1.03, "", "", "", "", "", "", "", "", "", "", "", "", "", "", "", "", "", 
  "", "", "", "", 107., "", "", "", 964., "", 110947., 281.787, 31.8, 7.724, 
  4.832, 10727.146, "", 252.675, 11.62, "", "", "", 2.6, 72.53, 0.738}, 
 {"VCT", "North America", "Saint Vincent and the Grenadines", "2021-04-06", 
  1765., 1., 3.714, 10., 0., 0., 15908.497, 9.013, 33.478, 90.133, 0., 0., 
  1.03, "", "", "", "", "", "", "", "", "", "", "", "", "", "", "", "", "", 
  "", "", "", "", 107., "", "", "", 964., "", 110947., 281.787, 31.8, 7.724, 
  4.832, 10727.146, "", 252.675, 11.62, "", "", "", 2.6, 72.53, 0.738}, 
 {"VCT", "North America", "Saint Vincent and the Grenadines", "2021-04-07", 
  1766., 1., 2.571, 10., 0., 0., 15917.51, 9.013, 23.177, 90.133, 0., 0., 
  1.04, "", "", "", "", "", "", "", "", "", "", "", "", "", "", "", "", "", 
  "", "", "", "", 107., "", "", "", 964., "", 110947., 281.787, 31.8, 7.724, 
  4.832, 10727.146, "", 252.675, 11.62, "", "", "", 2.6, 72.53, 0.738}, 
 {"VCT", "North America", "Saint Vincent and the Grenadines", "2021-04-08", 
  1774., 8., 3.429, 10., 0., 0., 15989.617, 72.107, 30.903, 90.133, 0., 0., 
  1.05, "", "", "", "", "", "", "", "", "", "", "", "", "", "", "", "", "", 
  "", "", "", "", 107., "", "", "", 964., "", 110947., 281.787, 31.8, 7.724, 
  4.832, 10727.146, "", 252.675, 11.62, "", "", "", 2.6, 72.53, 0.738}, 
 {"VCT", "North America", "Saint Vincent and the Grenadines", "2021-04-09", 
  1789., 15., 5., 10., 0., 0., 16124.816, 135.2, 45.067, 90.133, 0., 0., 
  1.06, "", "", "", "", "", "", "", "", "", "", "", "", "", "", "", "", "", 
  "", "", "", "", 107., "", "", "", 964., "", 110947., 281.787, 31.8, 7.724, 
  4.832, 10727.146, "", 252.675, 11.62, "", "", "", 2.6, 72.53, 0.738}, 
 {"VCT", "North America", "Saint Vincent and the Grenadines", "2021-04-10", 
  1790., 1., 5., 10., 0., 0., 16133.83, 9.013, 45.067, 90.133, 0., 0., 1.05, 
  "", "", "", "", "", "", "", "", "", "", "", "", "", "", "", "", "", 12124., 
  12124., "", "", 107., 10.93, 10.93, "", 964., "", 110947., 281.787, 31.8, 
  7.724, 4.832, 10727.146, "", 252.675, 11.62, "", "", "", 2.6, 72.53, 
  0.738}, {"VCT", "North America", "Saint Vincent and the Grenadines", 
  "2021-04-11", 1792., 2., 4.857, 10., 0., 0., 16151.856, 18.027, 43.779, 
  90.133, 0., 0., 1.05, "", "", "", "", "", "", "", "", "", "", "", "", "", 
  "", "", "", "", "", "", "", "", 105., "", "", "", 946., "", 110947., 
  281.787, 31.8, 7.724, 4.832, 10727.146, "", 252.675, 11.62, "", "", "", 
  2.6, 72.53, 0.738}, {"VCT", "North America", 
  "Saint Vincent and the Grenadines", "2021-04-12", 1806., 14., 6., 10., 0., 
  0., 16278.043, 126.186, 54.08, 90.133, 0., 0., 1.05, "", "", "", "", "", 
  "", "", "", "", "", "", "", "", "", "", "", "", "", "", "", "", 103., "", 
  "", "", 928., "", 110947., 281.787, 31.8, 7.724, 4.832, 10727.146, "", 
  252.675, 11.62, "", "", "", 2.6, 72.53, 0.738}, 
 {"VCT", "North America", "Saint Vincent and the Grenadines", "2021-04-13", 
  1806., 0., 5.857, 10., 0., 0., 16278.043, 0., 52.792, 90.133, 0., 0., 1.04, 
  "", "", "", "", "", "", "", "", "", "", "", "", "", "", "", "", "", "", "", 
  "", "", 100., "", "", "", 901., "", 110947., 281.787, 31.8, 7.724, 4.832, 
  10727.146, "", 252.675, 11.62, "", "", "", 2.6, 72.53, 0.738}, 
 {"VCT", "North America", "Saint Vincent and the Grenadines", "2021-04-14", 
  1812., 6., 6.571, 10., 0., 0., 16332.123, 54.08, 59.23, 90.133, 0., 0., 
  1.04, "", "", "", "", "", "", "", "", "", "", "", "", "", "", "", "", "", 
  "", "", "", "", 98., "", "", "", 883., "", 110947., 281.787, 31.8, 7.724, 
  4.832, 10727.146, "", 252.675, 11.62, "", "", "", 2.6, 72.53, 0.738}, 
 {"VCT", "North America", "Saint Vincent and the Grenadines", "2021-04-15", 
  1818., 6., 6.286, 10., 0., 0., 16386.202, 54.08, 56.655, 90.133, 0., 0., 
  1.03, "", "", "", "", "", "", "", "", "", "", "", "", "", "", "", "", "", 
  "", "", "", "", 96., "", "", "", 865., "", 110947., 281.787, 31.8, 7.724, 
  4.832, 10727.146, "", 252.675, 11.62, "", "", "", 2.6, 72.53, 0.738}, 
 {"VCT", "North America", "Saint Vincent and the Grenadines", "2021-04-16", 
  1819., 1., 4.286, 10., 0., 0., 16395.216, 9.013, 38.628, 90.133, 0., 0., 
  1.03, "", "", "", "", "", "", "", "", "", "", "", "", "", "", "", "", "", 
  "", "", "", "", 94., "", "", "", 847., "", 110947., 281.787, 31.8, 7.724, 
  4.832, 10727.146, "", 252.675, 11.62, "", "", "", 2.6, 72.53, 0.738}, 
 {"VCT", "North America", "Saint Vincent and the Grenadines", "2021-04-17", 
  1819., 0., 4.143, 10., 0., 0., 16395.216, 0., 37.341, 90.133, 0., 0., 1.03, 
  "", "", "", "", "", "", "", "", "", "", "", "", "", "", "", "", "", 12764., 
  12764., "", "", 91., 11.5, 11.5, "", 820., "", 110947., 281.787, 31.8, 
  7.724, 4.832, 10727.146, "", 252.675, 11.62, "", "", "", 2.6, 72.53, 
  0.738}, {"VCT", "North America", "Saint Vincent and the Grenadines", 
  "2021-04-18", 1819., 0., 3.857, 10., 0., 0., 16395.216, 0., 34.766, 90.133, 
  0., 0., 1.03, "", "", "", "", "", "", "", "", "", "", "", "", "", "", "", 
  "", "", "", "", "", "", 101., "", "", "", 910., "", 110947., 281.787, 31.8, 
  7.724, 4.832, 10727.146, "", 252.675, 11.62, "", "", "", 2.6, 72.53, 
  0.738}, {"VCT", "North America", "Saint Vincent and the Grenadines", 
  "2021-04-19", 1819., 0., 1.857, 10., 0., 0., 16395.216, 0., 16.739, 90.133, 
  0., 0., 1.04, "", "", "", "", "", "", "", "", "", "", "", "", "", "", "", 
  "", "", "", "", "", "", 110., "", "", "", 991., "", 110947., 281.787, 31.8, 
  7.724, 4.832, 10727.146, "", 252.675, 11.62, "", "", "", 2.6, 72.53, 
  0.738}, {"VCT", "North America", "Saint Vincent and the Grenadines", 
  "2021-04-20", 1819., 0., 1.857, 10., 0., 0., 16395.216, 0., 16.739, 90.133, 
  0., 0., 1.05, "", "", "", "", "", "", "", "", "", "", "", "", "", "", "", 
  "", "", "", "", "", "", 119., "", "", "", 1073., "", 110947., 281.787, 
  31.8, 7.724, 4.832, 10727.146, "", 252.675, 11.62, "", "", "", 2.6, 72.53, 
  0.738}, {"VCT", "North America", "Saint Vincent and the Grenadines", 
  "2021-04-21", 1827., 8., 2.143, 10., 0., 0., 16467.322, 72.107, 19.314, 
  90.133, 0., 0., 1.07, "", "", "", "", "", "", "", "", "", "", "", "", "", 
  "", "", "", "", "", "", "", "", 128., "", "", "", 1154., "", 110947., 
  281.787, 31.8, 7.724, 4.832, 10727.146, "", 252.675, 11.62, "", "", "", 
  2.6, 72.53, 0.738}, {"VCT", "North America", 
  "Saint Vincent and the Grenadines", "2021-04-22", 1827., 0., 1.286, 10., 
  0., 0., 16467.322, 0., 11.589, 90.133, 0., 0., 1.07, "", "", "", "", "", 
  "", "", "", "", "", "", "", "", "", "", "", "", "", "", "", "", 137., "", 
  "", "", 1235., "", 110947., 281.787, 31.8, 7.724, 4.832, 10727.146, "", 
  252.675, 11.62, "", "", "", 2.6, 72.53, 0.738}, 
 {"VCT", "North America", "Saint Vincent and the Grenadines", "2021-04-23", 
  1827., 0., 1.143, 10., 0., 0., 16467.322, 0., 10.301, 90.133, 0., 0., 1.08, 
  "", "", "", "", "", "", "", "", "", "", "", "", "", "", "", "", "", "", "", 
  "", "", 146., "", "", "", 1316., "", 110947., 281.787, 31.8, 7.724, 4.832, 
  10727.146, "", 252.675, 11.62, "", "", "", 2.6, 72.53, 0.738}, 
 {"VCT", "North America", "Saint Vincent and the Grenadines", "2021-04-24", 
  1830., 3., 1.571, 10., 0., 0., 16494.362, 27.04, 14.164, 90.133, 0., 0., 
  1.1, "", "", "", "", "", "", "", "", "", "", "", "", "", "", "", "", "", 
  13852., 13852., "", "", 155., 12.49, 12.49, "", 1397., "", 110947., 
  281.787, 31.8, 7.724, 4.832, 10727.146, "", 252.675, 11.62, "", "", "", 
  2.6, 72.53, 0.738}, {"VCT", "North America", 
  "Saint Vincent and the Grenadines", "2021-04-25", 1830., 0., 1.571, 10., 
  0., 0., 16494.362, 0., 14.164, 90.133, 0., 0., 1.11, "", "", "", "", "", 
  "", "", "", "", "", "", "", "", "", "", "", "", "", "", "", "", 134., "", 
  "", "", 1208., "", 110947., 281.787, 31.8, 7.724, 4.832, 10727.146, "", 
  252.675, 11.62, "", "", "", 2.6, 72.53, 0.738}, 
 {"VCT", "North America", "Saint Vincent and the Grenadines", "2021-04-26", 
  1839., 9., 2.857, 10., 0., 0., 16575.482, 81.12, 25.752, 90.133, 0., 0., 
  1.13, "", "", "", "", "", "", "", "", "", "", "", "", "", "", "", "", "", 
  13868., 13868., "", "", 113., 12.5, 12.5, "", 1019., "", 110947., 281.787, 
  31.8, 7.724, 4.832, 10727.146, "", 252.675, 11.62, "", "", "", 2.6, 72.53, 
  0.738}, {"VCT", "North America", "Saint Vincent and the Grenadines", 
  "2021-04-27", 1844., 5., 3.571, 11., 1., 0.143, 16620.549, 45.067, 32.19, 
  99.146, 9.013, 1.288, 1.14, "", "", "", "", "", "", "", "", "", "", "", "", 
  "", "", "", "", "", 13998., 13998., "", 130., 110., 12.62, 12.62, "", 991., 
  "", 110947., 281.787, 31.8, 7.724, 4.832, 10727.146, "", 252.675, 11.62, 
  "", "", "", 2.6, 72.53, 0.738}, {"VCT", "North America", 
  "Saint Vincent and the Grenadines", "2021-04-28", 1850., 6., 3.286, 11., 
  0., 0.143, 16674.628, 54.08, 29.615, 99.146, 0., 1.288, 1.14, "", "", "", 
  "", "", "", "", "", "", "", "", "", "", "", "", "", "", 14138., 14138., "", 
  140., 107., 12.74, 12.74, "", 964., "", 110947., 281.787, 31.8, 7.724, 
  4.832, 10727.146, "", 252.675, 11.62, "", "", "", 2.6, 72.53, 0.738}, 
 {"VCT", "North America", "Saint Vincent and the Grenadines", "2021-04-29", 
  1855., 5., 4., 11., 0., 0.143, 16719.695, 45.067, 36.053, 99.146, 0., 
  1.288, 1.15, "", "", "", "", "", "", "", "", "", "", "", "", "", "", "", 
  "", "", "", "", "", "", 112., "", "", "", 1009., "", 110947., 281.787, 
  31.8, 7.724, 4.832, 10727.146, "", 252.675, 11.62, "", "", "", 2.6, 72.53, 
  0.738}, {"VCT", "North America", "Saint Vincent and the Grenadines", 
  "2021-04-30", 1864., 9., 5.286, 11., 0., 0.143, 16800.815, 81.12, 47.642, 
  99.146, 0., 1.288, 1.15, "", "", "", "", "", "", "", "", "", "", "", "", 
  "", "", "", "", "", 14511., 14511., "", "", 116., 13.08, 13.08, "", 1046., 
  "", 110947., 281.787, 31.8, 7.724, 4.832, 10727.146, "", 252.675, 11.62, 
  "", "", "", 2.6, 72.53, 0.738}, {"VCT", "North America", 
  "Saint Vincent and the Grenadines", "2021-05-01", 1864., 0., 4.857, 11., 
  0., 0.143, 16800.815, 0., 43.779, 99.146, 0., 1.288, 1.15, "", "", "", "", 
  "", "", "", "", "", "", "", "", "", "", "", "", "", 14526., 14526., "", 
  15., 96., 13.09, 13.09, "", 865., "", 110947., 281.787, 31.8, 7.724, 4.832, 
  10727.146, "", 252.675, 11.62, "", "", "", 2.6, 72.53, 0.738}, 
 {"VCT", "North America", "Saint Vincent and the Grenadines", "2021-05-02", 
  1882., 18., 7.429, 11., 0., 0.143, 16963.054, 162.24, 66.956, 99.146, 0., 
  1.288, 1.15, "", "", "", "", "", "", "", "", "", "", "", "", "", "", "", 
  "", "", "", "", "", "", 124., "", "", "", 1118., "", 110947., 281.787, 
  31.8, 7.724, 4.832, 10727.146, "", 252.675, 11.62, "", "", "", 2.6, 72.53, 
  0.738}, {"VCT", "North America", "Saint Vincent and the Grenadines", 
  "2021-05-03", 1882., 0., 6.143, 11., 0., 0.143, 16963.054, 0., 55.367, 
  99.146, 0., 1.288, 1.14, "", "", "", "", "", "", "", "", "", "", "", "", 
  "", "", "", "", "", "", "", "", "", 151., "", "", "", 1361., "", 110947., 
  281.787, 31.8, 7.724, 4.832, 10727.146, "", 252.675, 11.62, "", "", "", 
  2.6, 72.53, 0.738}, {"VCT", "North America", 
  "Saint Vincent and the Grenadines", "2021-05-04", 1882., 0., 5.429, 11., 
  0., 0., 16963.054, 0., 48.929, 99.146, 0., 0., 1.14, "", "", "", "", "", 
  "", "", "", "", "", "", "", "", "", "", "", "", "", "", "", "", 161., "", 
  "", "", 1451., "", 110947., 281.787, 31.8, 7.724, 4.832, 10727.146, "", 
  252.675, 11.62, "", "", "", 2.6, 72.53, 0.738}, 
 {"VCT", "North America", "Saint Vincent and the Grenadines", "2021-05-05", 
  1882., 0., 4.571, 11., 0., 0., 16963.054, 0., 41.204, 99.146, 0., 0., 1.14, 
  "", "", "", "", "", "", "", "", "", "", "", "", "", "", "", "", "", "", "", 
  "", "", 170., "", "", "", 1532., "", 110947., 281.787, 31.8, 7.724, 4.832, 
  10727.146, "", 252.675, 11.62, "", "", "", 2.6, 72.53, 0.738}, 
 {"VCT", "North America", "Saint Vincent and the Grenadines", "2021-05-06", 
  1889., 7., 4.857, 12., 1., 0.143, 17026.148, 63.093, 43.779, 108.16, 9.013, 
  1.288, 1.14, "", "", "", "", "", "", "", "", "", "", "", "", "", "", "", 
  "", "", "", "", "", "", 172., "", "", "", 1550., "", 110947., 281.787, 
  31.8, 7.724, 4.832, 10727.146, "", 252.675, 11.62, "", "", "", 2.6, 72.53, 
  0.738}, {"VCT", "North America", "Saint Vincent and the Grenadines", 
  "2021-05-07", 1895., 6., 4.429, 12., 0., 0.143, 17080.227, 54.08, 39.916, 
  108.16, 0., 1.288, 1.14, "", "", "", "", "", "", "", "", "", "", "", "", 
  "", "", "", "", "", "", "", "", "", 174., "", "", "", 1568., "", 110947., 
  281.787, 31.8, 7.724, 4.832, 10727.146, "", 252.675, 11.62, "", "", "", 
  2.6, 72.53, 0.738}, {"VCT", "North America", 
  "Saint Vincent and the Grenadines", "2021-05-08", 1912., 17., 6.857, 12., 
  0., 0.143, 17233.454, 153.226, 61.806, 108.16, 0., 1.288, 1.14, "", "", "", 
  "", "", "", "", "", "", "", "", "", "", "", "", "", "", "", "", "", "", 
  200., "", "", "", 1803., "", 110947., 281.787, 31.8, 7.724, 4.832, 
  10727.146, "", 252.675, 11.62, "", "", "", 2.6, 72.53, 0.738}, 
 {"VCT", "North America", "Saint Vincent and the Grenadines", "2021-05-09", 
  1912., 0., 4.286, 12., 0., 0.143, 17233.454, 0., 38.628, 108.16, 0., 1.288, 
  1.14, "", "", "", "", "", "", "", "", "", "", "", "", "", "", "", "", "", 
  "", "", "", "", 200., "", "", "", 1803., "", 110947., 281.787, 31.8, 7.724, 
  4.832, 10727.146, "", 252.675, 11.62, "", "", "", 2.6, 72.53, 0.738}, 
 {"VCT", "North America", "Saint Vincent and the Grenadines", "2021-05-10", 
  1922., 10., 5.714, 12., 0., 0.143, 17323.587, 90.133, 51.505, 108.16, 0., 
  1.288, 1.13, "", "", "", "", "", "", "", "", "", "", "", "", "", "", "", 
  "", "", "", "", "", "", 200., "", "", "", 1803., "", 110947., 281.787, 
  31.8, 7.724, 4.832, 10727.146, "", 252.675, 11.62, "", "", "", 2.6, 72.53, 
  0.738}, {"VCT", "North America", "Saint Vincent and the Grenadines", 
  "2021-05-11", 1922., 0., 5.714, 12., 0., 0.143, 17323.587, 0., 51.505, 
  108.16, 0., 1.288, 1.12, "", "", "", "", "", "", "", "", "", "", "", "", 
  "", "", "", "", "", "", "", "", "", 200., "", "", "", 1803., "", 110947., 
  281.787, 31.8, 7.724, 4.832, 10727.146, "", 252.675, 11.62, "", "", "", 
  2.6, 72.53, 0.738}, {"VCT", "North America", 
  "Saint Vincent and the Grenadines", "2021-05-12", 1926., 4., 6.286, 12., 
  0., 0.143, 17359.64, 36.053, 56.655, 108.16, 0., 1.288, 1.12, "", "", "", 
  "", "", "", "", "", "", "", "", "", "", "", "", "", "", 16726., 16726., "", 
  "", 200., 15.08, 15.08, "", 1803., "", 110947., 281.787, 31.8, 7.724, 
  4.832, 10727.146, "", 252.675, 11.62, "", "", "", 2.6, 72.53, 0.738}, 
 {"VCT", "North America", "Saint Vincent and the Grenadines", "2021-05-13", 
  1928., 2., 5.571, 12., 0., 0., 17377.667, 18.027, 50.217, 108.16, 0., 0., 
  1.12, "", "", "", "", "", "", "", "", "", "", "", "", "", "", "", "", "", 
  "", "", "", "", 199., "", "", "", 1794., "", 110947., 281.787, 31.8, 7.724, 
  4.832, 10727.146, "", 252.675, 11.62, "", "", "", 2.6, 72.53, 0.738}, 
 {"VCT", "North America", "Saint Vincent and the Grenadines", "2021-05-14", 
  1932., 4., 5.286, 12., 0., 0., 17413.72, 36.053, 47.642, 108.16, 0., 0., 
  1.12, "", "", "", "", "", "", "", "", "", "", "", "", "", "", "", "", "", 
  "", "", "", "", 198., "", "", "", 1785., "", 110947., 281.787, 31.8, 7.724, 
  4.832, 10727.146, "", 252.675, 11.62, "", "", "", 2.6, 72.53, 0.738}, 
 {"VCT", "North America", "Saint Vincent and the Grenadines", "2021-05-15", 
  1932., 0., 2.857, 12., 0., 0., 17413.72, 0., 25.752, 108.16, 0., 0., 1.12, 
  "", "", "", "", "", "", "", "", "", "", "", "", "", "", "", "", "", "", "", 
  "", "", 198., "", "", "", 1785., "", 110947., 281.787, 31.8, 7.724, 4.832, 
  10727.146, "", 252.675, 11.62, "", "", "", 2.6, 72.53, 0.738}, 
 {"VCT", "North America", "Saint Vincent and the Grenadines", "2021-05-16", 
  1937., 5., 3.571, 12., 0., 0., 17458.787, 45.067, 32.19, 108.16, 0., 0., 
  1.13, "", "", "", "", "", "", "", "", "", "", "", "", "", "", "", "", "", 
  "", "", "", "", 197., "", "", "", 1776., "", 110947., 281.787, 31.8, 7.724, 
  4.832, 10727.146, "", 252.675, 11.62, "", "", "", 2.6, 72.53, 0.738}, 
 {"VCT", "North America", "Saint Vincent and the Grenadines", "2021-05-17", 
  1937., 0., 2.143, 12., 0., 0., 17458.787, 0., 19.314, 108.16, 0., 0., 1.13, 
  "", "", "", "", "", "", "", "", "", "", "", "", "", "", "", "", "", "", "", 
  "", "", 196., "", "", "", 1767., "", 110947., 281.787, 31.8, 7.724, 4.832, 
  10727.146, "", 252.675, 11.62, "", "", "", 2.6, 72.53, 0.738}, 
 {"VCT", "North America", "Saint Vincent and the Grenadines", "2021-05-18", 
  1940., 3., 2.571, 12., 0., 0., 17485.827, 27.04, 23.177, 108.16, 0., 0., 
  1.14, "", "", "", "", "", "", "", "", "", "", "", "", "", "", "", "", "", 
  17893., 17893., "", "", 195., 16.13, 16.13, "", 1758., "", 110947., 
  281.787, 31.8, 7.724, 4.832, 10727.146, "", 252.675, 11.62, "", "", "", 
  2.6, 72.53, 0.738}, {"VCT", "North America", 
  "Saint Vincent and the Grenadines", "2021-05-19", 1949., 9., 3.286, 12., 
  0., 0., 17566.946, 81.12, 29.615, 108.16, 0., 0., 1.15, "", "", "", "", "", 
  "", "", "", "", "", "", "", "", "", "", "", "", 18417., 18417., "", 524., 
  242., 16.6, 16.6, "", 2181., "", 110947., 281.787, 31.8, 7.724, 4.832, 
  10727.146, "", 252.675, 11.62, "", "", "", 2.6, 72.53, 0.738}, 
 {"VCT", "North America", "Saint Vincent and the Grenadines", "2021-05-20", 
  1954., 5., 3.714, 12., 0., 0., 17612.013, 45.067, 33.478, 108.16, 0., 0., 
  1.16, "", "", "", "", "", "", "", "", "", "", "", "", "", "", "", "", "", 
  "", "", "", "", 235., "", "", "", 2118., "", 110947., 281.787, 31.8, 7.724, 
  4.832, 10727.146, "", 252.675, 11.62, "", "", "", 2.6, 72.53, 0.738}, 
 {"VCT", "North America", "Saint Vincent and the Grenadines", "2021-05-21", 
  1962., 8., 4.286, 12., 0., 0., 17684.119, 72.107, 38.628, 108.16, 0., 0., 
  1.16, "", "", "", "", "", "", "", "", "", "", "", "", "", "", "", "", "", 
  "", "", "", "", 229., "", "", "", 2064., "", 110947., 281.787, 31.8, 7.724, 
  4.832, 10727.146, "", 252.675, 11.62, "", "", "", 2.6, 72.53, 0.738}, 
 {"VCT", "North America", "Saint Vincent and the Grenadines", "2021-05-22", 
  1973., 11., 5.857, 12., 0., 0., 17783.266, 99.146, 52.792, 108.16, 0., 0., 
  1.17, "", "", "", "", "", "", "", "", "", "", "", "", "", "", "", "", "", 
  "", "", "", "", 222., "", "", "", 2001., "", 110947., 281.787, 31.8, 7.724, 
  4.832, 10727.146, "", 252.675, 11.62, "", "", "", 2.6, 72.53, 0.738}, 
 {"VCT", "North America", "Saint Vincent and the Grenadines", "2021-05-23", 
  1973., 0., 5.143, 12., 0., 0., 17783.266, 0., 46.354, 108.16, 0., 0., 1.17, 
  "", "", "", "", "", "", "", "", "", "", "", "", "", "", "", "", "", "", "", 
  "", "", 216., "", "", "", 1947., "", 110947., 281.787, 31.8, 7.724, 4.832, 
  10727.146, "", 252.675, 11.62, "", "", "", 2.6, 72.53, 0.738}, 
 {"VCT", "North America", "Saint Vincent and the Grenadines", "2021-05-24", 
  1978., 5., 5.857, 12., 0., 0., 17828.332, 45.067, 52.792, 108.16, 0., 0., 
  1.17, "", "", "", "", "", "", "", "", "", "", "", "", "", "", "", "", "", 
  "", "", "", "", 209., "", "", "", 1884., "", 110947., 281.787, 31.8, 7.724, 
  4.832, 10727.146, "", 252.675, 11.62, "", "", "", 2.6, 72.53, 0.738}, 
 {"VCT", "North America", "Saint Vincent and the Grenadines", "2021-05-25", 
  1989., 11., 7., 12., 0., 0., 17927.479, 99.146, 63.093, 108.16, 0., 0., 
  1.18, "", "", "", "", "", "", "", "", "", "", "", "", "", "", "", "", "", 
  "", "", "", "", 203., "", "", "", 1830., "", 110947., 281.787, 31.8, 7.724, 
  4.832, 10727.146, "", 252.675, 11.62, "", "", "", 2.6, 72.53, 0.738}, 
 {"VCT", "North America", "Saint Vincent and the Grenadines", "2021-05-26", 
  2006., 17., 8.143, 12., 0., 0., 18080.705, 153.226, 73.394, 108.16, 0., 0., 
  1.18, "", "", "", "", "", "", "", "", "", "", "", "", "", "", "", "", "", 
  19463., "", "", "", 149., 17.54, "", "", 1343., "", 110947., 281.787, 31.8, 
  7.724, 4.832, 10727.146, "", 252.675, 11.62, "", "", "", 2.6, 72.53, 
  0.738}, {"VCT", "North America", "Saint Vincent and the Grenadines", 
  "2021-05-27", 2006., 0., 7.429, 12., 0., 0., 18080.705, 0., 66.956, 108.16, 
  0., 0., 1.17, "", "", "", "", "", "", "", "", "", "", "", "", "", "", "", 
  "", "", "", "", "", "", 190., "", "", "", 1713., "", 110947., 281.787, 
  31.8, 7.724, 4.832, 10727.146, "", 252.675, 11.62, "", "", "", 2.6, 72.53, 
  0.738}, {"VCT", "North America", "Saint Vincent and the Grenadines", 
  "2021-05-28", 2014., 8., 7.429, 12., 0., 0., 18152.812, 72.107, 66.956, 
  108.16, 0., 0., 1.17, "", "", "", "", "", "", "", "", "", "", "", "", "", 
  "", "", "", "", "", "", "", "", 231., "", "", "", 2082., "", 110947., 
  281.787, 31.8, 7.724, 4.832, 10727.146, "", 252.675, 11.62, "", "", "", 
  2.6, 72.53, 0.738}, {"VCT", "North America", 
  "Saint Vincent and the Grenadines", "2021-05-29", 2027., 13., 7.714, 12., 
  0., 0., 18269.985, 117.173, 69.531, 108.16, 0., 0., 1.16, "", "", "", "", 
  "", "", "", "", "", "", "", "", "", "", "", "", "", 20768., "", "", "", 
  272., 18.72, "", "", 2452., "", 110947., 281.787, 31.8, 7.724, 4.832, 
  10727.146, "", 252.675, 11.62, "", "", "", 2.6, 72.53, 0.738}, 
 {"VCT", "North America", "Saint Vincent and the Grenadines", "2021-05-30", 
  2027., 0., 7.714, 12., 0., 0., 18269.985, 0., 69.531, 108.16, 0., 0., 1.16, 
  "", "", "", "", "", "", "", "", "", "", "", "", "", "", "", "", "", "", "", 
  "", "", 269., "", "", "", 2425., "", 110947., 281.787, 31.8, 7.724, 4.832, 
  10727.146, "", 252.675, 11.62, "", "", "", 2.6, 72.53, 0.738}, 
 {"VCT", "North America", "Saint Vincent and the Grenadines", "2021-05-31", 
  2035., 8., 8.143, 12., 0., 0., 18342.091, 72.107, 73.394, 108.16, 0., 0., 
  1.16, "", "", "", "", "", "", "", "", "", "", "", "", "", "", "", "", "", 
  "", "", "", "", 266., "", "", "", 2398., "", 110947., 281.787, 31.8, 7.724, 
  4.832, 10727.146, "", 252.675, 11.62, "", "", "", 2.6, 72.53, 0.738}, 
 {"VCT", "North America", "Saint Vincent and the Grenadines", "2021-06-01", 
  2044., 9., 7.857, 12., 0., 0., 18423.211, 81.12, 70.819, 108.16, 0., 0., 
  1.16, "", "", "", "", "", "", "", "", "", "", "", "", "", "", "", "", "", 
  "", "", "", "", 264., "", "", "", 2380., "", 110947., 281.787, 31.8, 7.724, 
  4.832, 10727.146, "", 252.675, 11.62, "", "", "", 2.6, 72.53, 0.738}, 
 {"VCT", "North America", "Saint Vincent and the Grenadines", "2021-06-02", 
  2044., 0., 5.429, 12., 0., 0., 18423.211, 0., 48.929, 108.16, 0., 0., 1.16, 
  "", "", "", "", "", "", "", "", "", "", "", "", "", "", "", "", "", "", "", 
  "", "", 261., "", "", "", 2352., "", 110947., 281.787, 31.8, 7.724, 4.832, 
  10727.146, "", 252.675, 11.62, "", "", "", 2.6, 72.53, 0.738}, 
 {"VCT", "North America", "Saint Vincent and the Grenadines", "2021-06-03", 
  2044., 0., 5.429, 12., 0., 0., 18423.211, 0., 48.929, 108.16, 0., 0., 1.16, 
  "", "", "", "", "", "", "", "", "", "", "", "", "", "", "", "", "", 21422., 
  "", "", "", 218., 19.31, "", "", 1965., "", 110947., 281.787, 31.8, 7.724, 
  4.832, 10727.146, "", 252.675, 11.62, "", "", "", 2.6, 72.53, 0.738}, 
 {"VCT", "North America", "Saint Vincent and the Grenadines", "2021-06-04", 
  2065., 21., 7.286, 12., 0., 0., 18612.491, 189.28, 65.668, 108.16, 0., 0., 
  1.17, "", "", "", "", "", "", "", "", "", "", "", "", "", "", "", "", "", 
  "", "", "", "", "", "", "", "", "", "", 110947., 281.787, 31.8, 7.724, 
  4.832, 10727.146, "", 252.675, 11.62, "", "", "", 2.6, 72.53, 0.738}, 
 {"VCT", "North America", "Saint Vincent and the Grenadines", "2021-06-05", 
  2068., 3., 5.857, 12., 0., 0., 18639.531, 27.04, 52.792, 108.16, 0., 0., 
  1.17, "", "", "", "", "", "", "", "", "", "", "", "", "", "", "", "", "", 
  "", "", "", "", "", "", "", "", "", "", 110947., 281.787, 31.8, 7.724, 
  4.832, 10727.146, "", 252.675, 11.62, "", "", "", 2.6, 72.53, 0.738}, 
 {"VCT", "North America", "Saint Vincent and the Grenadines", "2021-06-06", 
  2076., 8., 7., 12., 0., 0., 18711.637, 72.107, 63.093, 108.16, 0., 0., 
  1.17, "", "", "", "", "", "", "", "", "", "", "", "", "", "", "", "", "", 
  "", "", "", "", "", "", "", "", "", "", 110947., 281.787, 31.8, 7.724, 
  4.832, 10727.146, "", 252.675, 11.62, "", "", "", 2.6, 72.53, 0.738}, 
 {"VCT", "North America", "Saint Vincent and the Grenadines", "2021-06-07", 
  2076., 0., 5.857, 12., 0., 0., 18711.637, 0., 52.792, 108.16, 0., 0., "", 
  "", "", "", "", "", "", "", "", "", "", "", "", "", "", "", "", "", "", "", 
  "", "", "", "", "", "", "", "", 110947., 281.787, 31.8, 7.724, 4.832, 
  10727.146, "", 252.675, 11.62, "", "", "", 2.6, 72.53, 0.738}, 
 {"WSM", "Oceania", "Samoa", "2020-11-18", 1., 1., "", "", "", "", 5.04, 
  5.04, "", "", "", "", "", "", "", "", "", "", "", "", "", "", "", "", "", 
  "", "", "", "", "", "", "", "", "", "", "", "", "", "", "", 198410., 
  69.413, 22., 5.606, 3.564, 6021.557, "", 348.977, 9.21, 16.7, 38.1, "", "", 
  73.32, 0.715}, {"WSM", "Oceania", "Samoa", "2020-11-19", 1., 0., "", "", 
  "", "", 5.04, 0., "", "", "", "", "", "", "", "", "", "", "", "", "", "", 
  "", "", "", "", "", "", "", "", "", "", "", "", "", "", "", "", "", "", 
  198410., 69.413, 22., 5.606, 3.564, 6021.557, "", 348.977, 9.21, 16.7, 
  38.1, "", "", 73.32, 0.715}, {"WSM", "Oceania", "Samoa", "2020-11-20", 1., 
  0., "", "", "", "", 5.04, 0., "", "", "", "", "", "", "", "", "", "", "", 
  "", "", "", "", "", "", "", "", "", "", "", "", "", "", "", "", "", "", "", 
  "", "", 198410., 69.413, 22., 5.606, 3.564, 6021.557, "", 348.977, 9.21, 
  16.7, 38.1, "", "", 73.32, 0.715}, {"WSM", "Oceania", "Samoa", 
  "2020-11-21", 1., 0., "", "", "", "", 5.04, 0., "", "", "", "", "", "", "", 
  "", "", "", "", "", "", "", "", "", "", "", "", "", "", "", "", "", "", "", 
  "", "", "", "", "", "", 198410., 69.413, 22., 5.606, 3.564, 6021.557, "", 
  348.977, 9.21, 16.7, 38.1, "", "", 73.32, 0.715}, 
 {"WSM", "Oceania", "Samoa", "2020-11-22", 1., 0., "", "", "", "", 5.04, 0., 
  "", "", "", "", "", "", "", "", "", "", "", "", "", "", "", "", "", "", "", 
  "", "", "", "", "", "", "", "", "", "", "", "", "", 198410., 69.413, 22., 
  5.606, 3.564, 6021.557, "", 348.977, 9.21, 16.7, 38.1, "", "", 73.32, 
  0.715}, {"WSM", "Oceania", "Samoa", "2020-11-23", 1., 0., 0.143, "", "", 
  0., 5.04, 0., 0.72, "", "", 0., "", "", "", "", "", "", "", "", "", "", "", 
  "", "", "", "", "", "", "", "", "", "", "", "", "", "", "", "", "", 
  198410., 69.413, 22., 5.606, 3.564, 6021.557, "", 348.977, 9.21, 16.7, 
  38.1, "", "", 73.32, 0.715}, {"WSM", "Oceania", "Samoa", "2020-11-24", 1., 
  0., 0.143, "", "", 0., 5.04, 0., 0.72, "", "", 0., "", "", "", "", "", "", 
  "", "", "", "", "", "", "", "", "", "", "", "", "", "", "", "", "", "", "", 
  "", "", "", 198410., 69.413, 22., 5.606, 3.564, 6021.557, "", 348.977, 
  9.21, 16.7, 38.1, "", "", 73.32, 0.715}, {"WSM", "Oceania", "Samoa", 
  "2020-11-25", 1., 0., 0., "", "", 0., 5.04, 0., 0., "", "", 0., "", "", "", 
  "", "", "", "", "", "", "", "", "", "", "", "", "", "", "", "", "", "", "", 
  "", "", "", "", "", "", 198410., 69.413, 22., 5.606, 3.564, 6021.557, "", 
  348.977, 9.21, 16.7, 38.1, "", "", 73.32, 0.715}, 
 {"WSM", "Oceania", "Samoa", "2020-11-26", 1., 0., 0., "", "", 0., 5.04, 0., 
  0., "", "", 0., "", "", "", "", "", "", "", "", "", "", "", "", "", "", "", 
  "", "", "", "", "", "", "", "", "", "", "", "", "", 198410., 69.413, 22., 
  5.606, 3.564, 6021.557, "", 348.977, 9.21, 16.7, 38.1, "", "", 73.32, 
  0.715}, {"WSM", "Oceania", "Samoa", "2020-11-27", 2., 1., 0.143, "", "", 
  0., 10.08, 5.04, 0.72, "", "", 0., "", "", "", "", "", "", "", "", "", "", 
  "", "", "", "", "", "", "", "", "", "", "", "", "", "", "", "", "", "", 
  198410., 69.413, 22., 5.606, 3.564, 6021.557, "", 348.977, 9.21, 16.7, 
  38.1, "", "", 73.32, 0.715}, {"WSM", "Oceania", "Samoa", "2020-11-28", 2., 
  0., 0.143, "", "", 0., 10.08, 0., 0.72, "", "", 0., "", "", "", "", "", "", 
  "", "", "", "", "", "", "", "", "", "", "", "", "", "", "", "", "", "", "", 
  "", "", "", 198410., 69.413, 22., 5.606, 3.564, 6021.557, "", 348.977, 
  9.21, 16.7, 38.1, "", "", 73.32, 0.715}, {"WSM", "Oceania", "Samoa", 
  "2020-11-29", 2., 0., 0.143, "", "", 0., 10.08, 0., 0.72, "", "", 0., "", 
  "", "", "", "", "", "", "", "", "", "", "", "", "", "", "", "", "", "", "", 
  "", "", "", "", "", "", "", "", 198410., 69.413, 22., 5.606, 3.564, 
  6021.557, "", 348.977, 9.21, 16.7, 38.1, "", "", 73.32, 0.715}, 
 {"WSM", "Oceania", "Samoa", "2020-11-30", 2., 0., 0.143, "", "", 0., 10.08, 
  0., 0.72, "", "", 0., "", "", "", "", "", "", "", "", "", "", "", "", "", 
  "", "", "", "", "", "", "", "", "", "", "", "", "", "", "", 198410., 
  69.413, 22., 5.606, 3.564, 6021.557, "", 348.977, 9.21, 16.7, 38.1, "", "", 
  73.32, 0.715}, {"WSM", "Oceania", "Samoa", "2020-12-01", 2., 0., 0.143, "", 
  "", 0., 10.08, 0., 0.72, "", "", 0., "", "", "", "", "", "", "", "", "", 
  "", "", "", "", "", "", "", "", "", "", "", "", "", "", "", "", "", "", "", 
  198410., 69.413, 22., 5.606, 3.564, 6021.557, "", 348.977, 9.21, 16.7, 
  38.1, "", "", 73.32, 0.715}, {"WSM", "Oceania", "Samoa", "2020-12-02", 2., 
  0., 0.143, "", "", 0., 10.08, 0., 0.72, "", "", 0., "", "", "", "", "", "", 
  "", "", "", "", "", "", "", "", "", "", "", "", "", "", "", "", "", "", "", 
  "", "", "", 198410., 69.413, 22., 5.606, 3.564, 6021.557, "", 348.977, 
  9.21, 16.7, 38.1, "", "", 73.32, 0.715}, {"WSM", "Oceania", "Samoa", 
  "2020-12-03", 2., 0., 0.143, "", "", 0., 10.08, 0., 0.72, "", "", 0., "", 
  "", "", "", "", "", "", "", "", "", "", "", "", "", "", "", "", "", "", "", 
  "", "", "", "", "", "", "", "", 198410., 69.413, 22., 5.606, 3.564, 
  6021.557, "", 348.977, 9.21, 16.7, 38.1, "", "", 73.32, 0.715}, 
 {"WSM", "Oceania", "Samoa", "2020-12-04", 2., 0., 0., "", "", 0., 10.08, 0., 
  0., "", "", 0., "", "", "", "", "", "", "", "", "", "", "", "", "", "", "", 
  "", "", "", "", "", "", "", "", "", "", "", "", "", 198410., 69.413, 22., 
  5.606, 3.564, 6021.557, "", 348.977, 9.21, 16.7, 38.1, "", "", 73.32, 
  0.715}, {"WSM", "Oceania", "Samoa", "2020-12-05", 2., 0., 0., "", "", 0., 
  10.08, 0., 0., "", "", 0., "", "", "", "", "", "", "", "", "", "", "", "", 
  "", "", "", "", "", "", "", "", "", "", "", "", "", "", "", "", 198410., 
  69.413, 22., 5.606, 3.564, 6021.557, "", 348.977, 9.21, 16.7, 38.1, "", "", 
  73.32, 0.715}, {"WSM", "Oceania", "Samoa", "2020-12-06", 2., 0., 0., "", 
  "", 0., 10.08, 0., 0., "", "", 0., "", "", "", "", "", "", "", "", "", "", 
  "", "", "", "", "", "", "", "", "", "", "", "", "", "", "", "", "", "", 
  198410., 69.413, 22., 5.606, 3.564, 6021.557, "", 348.977, 9.21, 16.7, 
  38.1, "", "", 73.32, 0.715}, {"WSM", "Oceania", "Samoa", "2020-12-07", 2., 
  0., 0., "", "", 0., 10.08, 0., 0., "", "", 0., "", "", "", "", "", "", "", 
  "", "", "", "", "", "", "", "", "", "", "", "", "", "", "", "", "", "", "", 
  "", "", 198410., 69.413, 22., 5.606, 3.564, 6021.557, "", 348.977, 9.21, 
  16.7, 38.1, "", "", 73.32, 0.715}, {"WSM", "Oceania", "Samoa", 
  "2020-12-08", 2., 0., 0., "", "", 0., 10.08, 0., 0., "", "", 0., "", "", 
  "", "", "", "", "", "", "", "", "", "", "", "", "", "", "", "", "", "", "", 
  "", "", "", "", "", "", "", 198410., 69.413, 22., 5.606, 3.564, 6021.557, 
  "", 348.977, 9.21, 16.7, 38.1, "", "", 73.32, 0.715}, 
 {"WSM", "Oceania", "Samoa", "2020-12-09", 2., 0., 0., "", "", 0., 10.08, 0., 
  0., "", "", 0., "", "", "", "", "", "", "", "", "", "", "", "", "", "", "", 
  "", "", "", "", "", "", "", "", "", "", "", "", "", 198410., 69.413, 22., 
  5.606, 3.564, 6021.557, "", 348.977, 9.21, 16.7, 38.1, "", "", 73.32, 
  0.715}, {"WSM", "Oceania", "Samoa", "2020-12-10", 2., 0., 0., "", "", 0., 
  10.08, 0., 0., "", "", 0., "", "", "", "", "", "", "", "", "", "", "", "", 
  "", "", "", "", "", "", "", "", "", "", "", "", "", "", "", "", 198410., 
  69.413, 22., 5.606, 3.564, 6021.557, "", 348.977, 9.21, 16.7, 38.1, "", "", 
  73.32, 0.715}, {"WSM", "Oceania", "Samoa", "2020-12-11", 2., 0., 0., "", 
  "", 0., 10.08, 0., 0., "", "", 0., "", "", "", "", "", "", "", "", "", "", 
  "", "", "", "", "", "", "", "", "", "", "", "", "", "", "", "", "", "", 
  198410., 69.413, 22., 5.606, 3.564, 6021.557, "", 348.977, 9.21, 16.7, 
  38.1, "", "", 73.32, 0.715}, {"WSM", "Oceania", "Samoa", "2020-12-12", 2., 
  0., 0., "", "", 0., 10.08, 0., 0., "", "", 0., "", "", "", "", "", "", "", 
  "", "", "", "", "", "", "", "", "", "", "", "", "", "", "", "", "", "", "", 
  "", "", 198410., 69.413, 22., 5.606, 3.564, 6021.557, "", 348.977, 9.21, 
  16.7, 38.1, "", "", 73.32, 0.715}, {"WSM", "Oceania", "Samoa", 
  "2020-12-13", 2., 0., 0., "", "", 0., 10.08, 0., 0., "", "", 0., "", "", 
  "", "", "", "", "", "", "", "", "", "", "", "", "", "", "", "", "", "", "", 
  "", "", "", "", "", "", "", 198410., 69.413, 22., 5.606, 3.564, 6021.557, 
  "", 348.977, 9.21, 16.7, 38.1, "", "", 73.32, 0.715}, 
 {"WSM", "Oceania", "Samoa", "2020-12-14", 2., 0., 0., "", "", 0., 10.08, 0., 
  0., "", "", 0., "", "", "", "", "", "", "", "", "", "", "", "", "", "", "", 
  "", "", "", "", "", "", "", "", "", "", "", "", "", 198410., 69.413, 22., 
  5.606, 3.564, 6021.557, "", 348.977, 9.21, 16.7, 38.1, "", "", 73.32, 
  0.715}, {"WSM", "Oceania", "Samoa", "2020-12-15", 2., 0., 0., "", "", 0., 
  10.08, 0., 0., "", "", 0., "", "", "", "", "", "", "", "", "", "", "", "", 
  "", "", "", "", "", "", "", "", "", "", "", "", "", "", "", "", 198410., 
  69.413, 22., 5.606, 3.564, 6021.557, "", 348.977, 9.21, 16.7, 38.1, "", "", 
  73.32, 0.715}, {"WSM", "Oceania", "Samoa", "2020-12-16", 2., 0., 0., "", 
  "", 0., 10.08, 0., 0., "", "", 0., "", "", "", "", "", "", "", "", "", "", 
  "", "", "", "", "", "", "", "", "", "", "", "", "", "", "", "", "", "", 
  198410., 69.413, 22., 5.606, 3.564, 6021.557, "", 348.977, 9.21, 16.7, 
  38.1, "", "", 73.32, 0.715}, {"WSM", "Oceania", "Samoa", "2020-12-17", 2., 
  0., 0., "", "", 0., 10.08, 0., 0., "", "", 0., "", "", "", "", "", "", "", 
  "", "", "", "", "", "", "", "", "", "", "", "", "", "", "", "", "", "", "", 
  "", "", 198410., 69.413, 22., 5.606, 3.564, 6021.557, "", 348.977, 9.21, 
  16.7, 38.1, "", "", 73.32, 0.715}, {"WSM", "Oceania", "Samoa", 
  "2020-12-18", 2., 0., 0., "", "", 0., 10.08, 0., 0., "", "", 0., "", "", 
  "", "", "", "", "", "", "", "", "", "", "", "", "", "", "", "", "", "", "", 
  "", "", "", "", "", "", "", 198410., 69.413, 22., 5.606, 3.564, 6021.557, 
  "", 348.977, 9.21, 16.7, 38.1, "", "", 73.32, 0.715}, 
 {"WSM", "Oceania", "Samoa", "2020-12-19", 2., 0., 0., "", "", 0., 10.08, 0., 
  0., "", "", 0., "", "", "", "", "", "", "", "", "", "", "", "", "", "", "", 
  "", "", "", "", "", "", "", "", "", "", "", "", "", 198410., 69.413, 22., 
  5.606, 3.564, 6021.557, "", 348.977, 9.21, 16.7, 38.1, "", "", 73.32, 
  0.715}, {"WSM", "Oceania", "Samoa", "2020-12-20", 2., 0., 0., "", "", 0., 
  10.08, 0., 0., "", "", 0., "", "", "", "", "", "", "", "", "", "", "", "", 
  "", "", "", "", "", "", "", "", "", "", "", "", "", "", "", "", 198410., 
  69.413, 22., 5.606, 3.564, 6021.557, "", 348.977, 9.21, 16.7, 38.1, "", "", 
  73.32, 0.715}, {"WSM", "Oceania", "Samoa", "2020-12-21", 2., 0., 0., "", 
  "", 0., 10.08, 0., 0., "", "", 0., "", "", "", "", "", "", "", "", "", "", 
  "", "", "", "", "", "", "", "", "", "", "", "", "", "", "", "", "", "", 
  198410., 69.413, 22., 5.606, 3.564, 6021.557, "", 348.977, 9.21, 16.7, 
  38.1, "", "", 73.32, 0.715}, {"WSM", "Oceania", "Samoa", "2020-12-22", 2., 
  0., 0., "", "", 0., 10.08, 0., 0., "", "", 0., "", "", "", "", "", "", "", 
  "", "", "", "", "", "", "", "", "", "", "", "", "", "", "", "", "", "", "", 
  "", "", 198410., 69.413, 22., 5.606, 3.564, 6021.557, "", 348.977, 9.21, 
  16.7, 38.1, "", "", 73.32, 0.715}, {"WSM", "Oceania", "Samoa", 
  "2020-12-23", 2., 0., 0., "", "", 0., 10.08, 0., 0., "", "", 0., "", "", 
  "", "", "", "", "", "", "", "", "", "", "", "", "", "", "", "", "", "", "", 
  "", "", "", "", "", "", "", 198410., 69.413, 22., 5.606, 3.564, 6021.557, 
  "", 348.977, 9.21, 16.7, 38.1, "", "", 73.32, 0.715}, 
 {"WSM", "Oceania", "Samoa", "2020-12-24", 2., 0., 0., "", "", 0., 10.08, 0., 
  0., "", "", 0., "", "", "", "", "", "", "", "", "", "", "", "", "", "", "", 
  "", "", "", "", "", "", "", "", "", "", "", "", "", 198410., 69.413, 22., 
  5.606, 3.564, 6021.557, "", 348.977, 9.21, 16.7, 38.1, "", "", 73.32, 
  0.715}, {"WSM", "Oceania", "Samoa", "2020-12-25", 2., 0., 0., "", "", 0., 
  10.08, 0., 0., "", "", 0., "", "", "", "", "", "", "", "", "", "", "", "", 
  "", "", "", "", "", "", "", "", "", "", "", "", "", "", "", "", 198410., 
  69.413, 22., 5.606, 3.564, 6021.557, "", 348.977, 9.21, 16.7, 38.1, "", "", 
  73.32, 0.715}, {"WSM", "Oceania", "Samoa", "2020-12-26", 2., 0., 0., "", 
  "", 0., 10.08, 0., 0., "", "", 0., "", "", "", "", "", "", "", "", "", "", 
  "", "", "", "", "", "", "", "", "", "", "", "", "", "", "", "", "", "", 
  198410., 69.413, 22., 5.606, 3.564, 6021.557, "", 348.977, 9.21, 16.7, 
  38.1, "", "", 73.32, 0.715}, {"WSM", "Oceania", "Samoa", "2020-12-27", 2., 
  0., 0., "", "", 0., 10.08, 0., 0., "", "", 0., "", "", "", "", "", "", "", 
  "", "", "", "", "", "", "", "", "", "", "", "", "", "", "", "", "", "", "", 
  "", "", 198410., 69.413, 22., 5.606, 3.564, 6021.557, "", 348.977, 9.21, 
  16.7, 38.1, "", "", 73.32, 0.715}, {"WSM", "Oceania", "Samoa", 
  "2020-12-28", 2., 0., 0., "", "", 0., 10.08, 0., 0., "", "", 0., "", "", 
  "", "", "", "", "", "", "", "", "", "", "", "", "", "", "", "", "", "", "", 
  "", "", "", "", "", "", "", 198410., 69.413, 22., 5.606, 3.564, 6021.557, 
  "", 348.977, 9.21, 16.7, 38.1, "", "", 73.32, 0.715}, 
 {"WSM", "Oceania", "Samoa", "2020-12-29", 2., 0., 0., "", "", 0., 10.08, 0., 
  0., "", "", 0., "", "", "", "", "", "", "", "", "", "", "", "", "", "", "", 
  "", "", "", "", "", "", "", "", "", "", "", "", "", 198410., 69.413, 22., 
  5.606, 3.564, 6021.557, "", 348.977, 9.21, 16.7, 38.1, "", "", 73.32, 
  0.715}, {"WSM", "Oceania", "Samoa", "2020-12-30", 2., 0., 0., "", "", 0., 
  10.08, 0., 0., "", "", 0., "", "", "", "", "", "", "", "", "", "", "", "", 
  "", "", "", "", "", "", "", "", "", "", "", "", "", "", "", "", 198410., 
  69.413, 22., 5.606, 3.564, 6021.557, "", 348.977, 9.21, 16.7, 38.1, "", "", 
  73.32, 0.715}, {"WSM", "Oceania", "Samoa", "2020-12-31", 2., 0., 0., "", 
  "", 0., 10.08, 0., 0., "", "", 0., "", "", "", "", "", "", "", "", "", "", 
  "", "", "", "", "", "", "", "", "", "", "", "", "", "", "", "", "", "", 
  198410., 69.413, 22., 5.606, 3.564, 6021.557, "", 348.977, 9.21, 16.7, 
  38.1, "", "", 73.32, 0.715}, {"WSM", "Oceania", "Samoa", "2021-01-01", 2., 
  0., 0., "", "", 0., 10.08, 0., 0., "", "", 0., "", "", "", "", "", "", "", 
  "", "", "", "", "", "", "", "", "", "", "", "", "", "", "", "", "", "", "", 
  "", "", 198410., 69.413, 22., 5.606, 3.564, 6021.557, "", 348.977, 9.21, 
  16.7, 38.1, "", "", 73.32, 0.715}, {"WSM", "Oceania", "Samoa", 
  "2021-01-02", 2., 0., 0., "", "", 0., 10.08, 0., 0., "", "", 0., "", "", 
  "", "", "", "", "", "", "", "", "", "", "", "", "", "", "", "", "", "", "", 
  "", "", "", "", "", "", "", 198410., 69.413, 22., 5.606, 3.564, 6021.557, 
  "", 348.977, 9.21, 16.7, 38.1, "", "", 73.32, 0.715}, 
 {"WSM", "Oceania", "Samoa", "2021-01-03", 2., 0., 0., "", "", 0., 10.08, 0., 
  0., "", "", 0., "", "", "", "", "", "", "", "", "", "", "", "", "", "", "", 
  "", "", "", "", "", "", "", "", "", "", "", "", "", 198410., 69.413, 22., 
  5.606, 3.564, 6021.557, "", 348.977, 9.21, 16.7, 38.1, "", "", 73.32, 
  0.715}, {"WSM", "Oceania", "Samoa", "2021-01-04", 2., 0., 0., "", "", 0., 
  10.08, 0., 0., "", "", 0., "", "", "", "", "", "", "", "", "", "", "", "", 
  "", "", "", "", "", "", "", "", "", "", "", "", "", "", "", "", 198410., 
  69.413, 22., 5.606, 3.564, 6021.557, "", 348.977, 9.21, 16.7, 38.1, "", "", 
  73.32, 0.715}, {"WSM", "Oceania", "Samoa", "2021-01-05", 2., 0., 0., "", 
  "", 0., 10.08, 0., 0., "", "", 0., "", "", "", "", "", "", "", "", "", "", 
  "", "", "", "", "", "", "", "", "", "", "", "", "", "", "", "", "", "", 
  198410., 69.413, 22., 5.606, 3.564, 6021.557, "", 348.977, 9.21, 16.7, 
  38.1, "", "", 73.32, 0.715}, {"WSM", "Oceania", "Samoa", "2021-01-06", 2., 
  0., 0., "", "", 0., 10.08, 0., 0., "", "", 0., "", "", "", "", "", "", "", 
  "", "", "", "", "", "", "", "", "", "", "", "", "", "", "", "", "", "", "", 
  "", "", 198410., 69.413, 22., 5.606, 3.564, 6021.557, "", 348.977, 9.21, 
  16.7, 38.1, "", "", 73.32, 0.715}, {"WSM", "Oceania", "Samoa", 
  "2021-01-07", 2., 0., 0., "", "", 0., 10.08, 0., 0., "", "", 0., "", "", 
  "", "", "", "", "", "", "", "", "", "", "", "", "", "", "", "", "", "", "", 
  "", "", "", "", "", "", "", 198410., 69.413, 22., 5.606, 3.564, 6021.557, 
  "", 348.977, 9.21, 16.7, 38.1, "", "", 73.32, 0.715}, 
 {"WSM", "Oceania", "Samoa", "2021-01-08", 2., 0., 0., "", "", 0., 10.08, 0., 
  0., "", "", 0., "", "", "", "", "", "", "", "", "", "", "", "", "", "", "", 
  "", "", "", "", "", "", "", "", "", "", "", "", "", 198410., 69.413, 22., 
  5.606, 3.564, 6021.557, "", 348.977, 9.21, 16.7, 38.1, "", "", 73.32, 
  0.715}, {"WSM", "Oceania", "Samoa", "2021-01-09", 2., 0., 0., "", "", 0., 
  10.08, 0., 0., "", "", 0., "", "", "", "", "", "", "", "", "", "", "", "", 
  "", "", "", "", "", "", "", "", "", "", "", "", "", "", "", "", 198410., 
  69.413, 22., 5.606, 3.564, 6021.557, "", 348.977, 9.21, 16.7, 38.1, "", "", 
  73.32, 0.715}, {"WSM", "Oceania", "Samoa", "2021-01-10", 2., 0., 0., "", 
  "", 0., 10.08, 0., 0., "", "", 0., "", "", "", "", "", "", "", "", "", "", 
  "", "", "", "", "", "", "", "", "", "", "", "", "", "", "", "", "", "", 
  198410., 69.413, 22., 5.606, 3.564, 6021.557, "", 348.977, 9.21, 16.7, 
  38.1, "", "", 73.32, 0.715}, {"WSM", "Oceania", "Samoa", "2021-01-11", 2., 
  0., 0., "", "", 0., 10.08, 0., 0., "", "", 0., "", "", "", "", "", "", "", 
  "", "", "", "", "", "", "", "", "", "", "", "", "", "", "", "", "", "", "", 
  "", "", 198410., 69.413, 22., 5.606, 3.564, 6021.557, "", 348.977, 9.21, 
  16.7, 38.1, "", "", 73.32, 0.715}, {"WSM", "Oceania", "Samoa", 
  "2021-01-12", 2., 0., 0., "", "", 0., 10.08, 0., 0., "", "", 0., "", "", 
  "", "", "", "", "", "", "", "", "", "", "", "", "", "", "", "", "", "", "", 
  "", "", "", "", "", "", "", 198410., 69.413, 22., 5.606, 3.564, 6021.557, 
  "", 348.977, 9.21, 16.7, 38.1, "", "", 73.32, 0.715}, 
 {"WSM", "Oceania", "Samoa", "2021-01-13", 2., 0., 0., "", "", 0., 10.08, 0., 
  0., "", "", 0., "", "", "", "", "", "", "", "", "", "", "", "", "", "", "", 
  "", "", "", "", "", "", "", "", "", "", "", "", "", 198410., 69.413, 22., 
  5.606, 3.564, 6021.557, "", 348.977, 9.21, 16.7, 38.1, "", "", 73.32, 
  0.715}, {"WSM", "Oceania", "Samoa", "2021-01-14", 2., 0., 0., "", "", 0., 
  10.08, 0., 0., "", "", 0., "", "", "", "", "", "", "", "", "", "", "", "", 
  "", "", "", "", "", "", "", "", "", "", "", "", "", "", "", "", 198410., 
  69.413, 22., 5.606, 3.564, 6021.557, "", 348.977, 9.21, 16.7, 38.1, "", "", 
  73.32, 0.715}, {"WSM", "Oceania", "Samoa", "2021-01-15", 2., 0., 0., "", 
  "", 0., 10.08, 0., 0., "", "", 0., "", "", "", "", "", "", "", "", "", "", 
  "", "", "", "", "", "", "", "", "", "", "", "", "", "", "", "", "", "", 
  198410., 69.413, 22., 5.606, 3.564, 6021.557, "", 348.977, 9.21, 16.7, 
  38.1, "", "", 73.32, 0.715}, {"WSM", "Oceania", "Samoa", "2021-01-16", 2., 
  0., 0., "", "", 0., 10.08, 0., 0., "", "", 0., "", "", "", "", "", "", "", 
  "", "", "", "", "", "", "", "", "", "", "", "", "", "", "", "", "", "", "", 
  "", "", 198410., 69.413, 22., 5.606, 3.564, 6021.557, "", 348.977, 9.21, 
  16.7, 38.1, "", "", 73.32, 0.715}, {"WSM", "Oceania", "Samoa", 
  "2021-01-17", 2., 0., 0., "", "", 0., 10.08, 0., 0., "", "", 0., "", "", 
  "", "", "", "", "", "", "", "", "", "", "", "", "", "", "", "", "", "", "", 
  "", "", "", "", "", "", "", 198410., 69.413, 22., 5.606, 3.564, 6021.557, 
  "", 348.977, 9.21, 16.7, 38.1, "", "", 73.32, 0.715}, 
 {"WSM", "Oceania", "Samoa", "2021-01-18", 2., 0., 0., "", "", 0., 10.08, 0., 
  0., "", "", 0., "", "", "", "", "", "", "", "", "", "", "", "", "", "", "", 
  "", "", "", "", "", "", "", "", "", "", "", "", "", 198410., 69.413, 22., 
  5.606, 3.564, 6021.557, "", 348.977, 9.21, 16.7, 38.1, "", "", 73.32, 
  0.715}, {"WSM", "Oceania", "Samoa", "2021-01-19", 2., 0., 0., "", "", 0., 
  10.08, 0., 0., "", "", 0., "", "", "", "", "", "", "", "", "", "", "", "", 
  "", "", "", "", "", "", "", "", "", "", "", "", "", "", "", "", 198410., 
  69.413, 22., 5.606, 3.564, 6021.557, "", 348.977, 9.21, 16.7, 38.1, "", "", 
  73.32, 0.715}, {"WSM", "Oceania", "Samoa", "2021-01-20", 2., 0., 0., "", 
  "", 0., 10.08, 0., 0., "", "", 0., "", "", "", "", "", "", "", "", "", "", 
  "", "", "", "", "", "", "", "", "", "", "", "", "", "", "", "", "", "", 
  198410., 69.413, 22., 5.606, 3.564, 6021.557, "", 348.977, 9.21, 16.7, 
  38.1, "", "", 73.32, 0.715}, {"WSM", "Oceania", "Samoa", "2021-01-21", 2., 
  0., 0., "", "", 0., 10.08, 0., 0., "", "", 0., "", "", "", "", "", "", "", 
  "", "", "", "", "", "", "", "", "", "", "", "", "", "", "", "", "", "", "", 
  "", "", 198410., 69.413, 22., 5.606, 3.564, 6021.557, "", 348.977, 9.21, 
  16.7, 38.1, "", "", 73.32, 0.715}, {"WSM", "Oceania", "Samoa", 
  "2021-01-22", 2., 0., 0., "", "", 0., 10.08, 0., 0., "", "", 0., "", "", 
  "", "", "", "", "", "", "", "", "", "", "", "", "", "", "", "", "", "", "", 
  "", "", "", "", "", "", "", 198410., 69.413, 22., 5.606, 3.564, 6021.557, 
  "", 348.977, 9.21, 16.7, 38.1, "", "", 73.32, 0.715}, 
 {"WSM", "Oceania", "Samoa", "2021-01-23", 2., 0., 0., "", "", 0., 10.08, 0., 
  0., "", "", 0., "", "", "", "", "", "", "", "", "", "", "", "", "", "", "", 
  "", "", "", "", "", "", "", "", "", "", "", "", "", 198410., 69.413, 22., 
  5.606, 3.564, 6021.557, "", 348.977, 9.21, 16.7, 38.1, "", "", 73.32, 
  0.715}, {"WSM", "Oceania", "Samoa", "2021-01-24", 2., 0., 0., "", "", 0., 
  10.08, 0., 0., "", "", 0., "", "", "", "", "", "", "", "", "", "", "", "", 
  "", "", "", "", "", "", "", "", "", "", "", "", "", "", "", "", 198410., 
  69.413, 22., 5.606, 3.564, 6021.557, "", 348.977, 9.21, 16.7, 38.1, "", "", 
  73.32, 0.715}, {"WSM", "Oceania", "Samoa", "2021-01-25", 2., 0., 0., "", 
  "", 0., 10.08, 0., 0., "", "", 0., "", "", "", "", "", "", "", "", "", "", 
  "", "", "", "", "", "", "", "", "", "", "", "", "", "", "", "", "", "", 
  198410., 69.413, 22., 5.606, 3.564, 6021.557, "", 348.977, 9.21, 16.7, 
  38.1, "", "", 73.32, 0.715}, {"WSM", "Oceania", "Samoa", "2021-01-26", 2., 
  0., 0., "", "", 0., 10.08, 0., 0., "", "", 0., "", "", "", "", "", "", "", 
  "", "", "", "", "", "", "", "", "", "", "", "", "", "", "", "", "", "", "", 
  "", "", 198410., 69.413, 22., 5.606, 3.564, 6021.557, "", 348.977, 9.21, 
  16.7, 38.1, "", "", 73.32, 0.715}, {"WSM", "Oceania", "Samoa", 
  "2021-01-27", 2., 0., 0., "", "", 0., 10.08, 0., 0., "", "", 0., "", "", 
  "", "", "", "", "", "", "", "", "", "", "", "", "", "", "", "", "", "", "", 
  "", "", "", "", "", "", "", 198410., 69.413, 22., 5.606, 3.564, 6021.557, 
  "", 348.977, 9.21, 16.7, 38.1, "", "", 73.32, 0.715}, 
 {"WSM", "Oceania", "Samoa", "2021-01-28", 2., 0., 0., "", "", 0., 10.08, 0., 
  0., "", "", 0., "", "", "", "", "", "", "", "", "", "", "", "", "", "", "", 
  "", "", "", "", "", "", "", "", "", "", "", "", "", 198410., 69.413, 22., 
  5.606, 3.564, 6021.557, "", 348.977, 9.21, 16.7, 38.1, "", "", 73.32, 
  0.715}, {"WSM", "Oceania", "Samoa", "2021-01-29", 2., 0., 0., "", "", 0., 
  10.08, 0., 0., "", "", 0., "", "", "", "", "", "", "", "", "", "", "", "", 
  "", "", "", "", "", "", "", "", "", "", "", "", "", "", "", "", 198410., 
  69.413, 22., 5.606, 3.564, 6021.557, "", 348.977, 9.21, 16.7, 38.1, "", "", 
  73.32, 0.715}, {"WSM", "Oceania", "Samoa", "2021-01-30", 2., 0., 0., "", 
  "", 0., 10.08, 0., 0., "", "", 0., "", "", "", "", "", "", "", "", "", "", 
  "", "", "", "", "", "", "", "", "", "", "", "", "", "", "", "", "", "", 
  198410., 69.413, 22., 5.606, 3.564, 6021.557, "", 348.977, 9.21, 16.7, 
  38.1, "", "", 73.32, 0.715}, {"WSM", "Oceania", "Samoa", "2021-01-31", 2., 
  0., 0., "", "", 0., 10.08, 0., 0., "", "", 0., "", "", "", "", "", "", "", 
  "", "", "", "", "", "", "", "", "", "", "", "", "", "", "", "", "", "", "", 
  "", "", 198410., 69.413, 22., 5.606, 3.564, 6021.557, "", 348.977, 9.21, 
  16.7, 38.1, "", "", 73.32, 0.715}, {"WSM", "Oceania", "Samoa", 
  "2021-02-01", 2., 0., 0., "", "", 0., 10.08, 0., 0., "", "", 0., "", "", 
  "", "", "", "", "", "", "", "", "", "", "", "", "", "", "", "", "", "", "", 
  "", "", "", "", "", "", "", 198410., 69.413, 22., 5.606, 3.564, 6021.557, 
  "", 348.977, 9.21, 16.7, 38.1, "", "", 73.32, 0.715}, 
 {"WSM", "Oceania", "Samoa", "2021-02-02", 2., 0., 0., "", "", 0., 10.08, 0., 
  0., "", "", 0., "", "", "", "", "", "", "", "", "", "", "", "", "", "", "", 
  "", "", "", "", "", "", "", "", "", "", "", "", "", 198410., 69.413, 22., 
  5.606, 3.564, 6021.557, "", 348.977, 9.21, 16.7, 38.1, "", "", 73.32, 
  0.715}, {"WSM", "Oceania", "Samoa", "2021-02-03", 2., 0., 0., "", "", 0., 
  10.08, 0., 0., "", "", 0., "", "", "", "", "", "", "", "", "", "", "", "", 
  "", "", "", "", "", "", "", "", "", "", "", "", "", "", "", "", 198410., 
  69.413, 22., 5.606, 3.564, 6021.557, "", 348.977, 9.21, 16.7, 38.1, "", "", 
  73.32, 0.715}, {"WSM", "Oceania", "Samoa", "2021-02-04", 2., 0., 0., "", 
  "", 0., 10.08, 0., 0., "", "", 0., "", "", "", "", "", "", "", "", "", "", 
  "", "", "", "", "", "", "", "", "", "", "", "", "", "", "", "", "", "", 
  198410., 69.413, 22., 5.606, 3.564, 6021.557, "", 348.977, 9.21, 16.7, 
  38.1, "", "", 73.32, 0.715}, {"WSM", "Oceania", "Samoa", "2021-02-05", 2., 
  0., 0., "", "", 0., 10.08, 0., 0., "", "", 0., "", "", "", "", "", "", "", 
  "", "", "", "", "", "", "", "", "", "", "", "", "", "", "", "", "", "", "", 
  "", "", 198410., 69.413, 22., 5.606, 3.564, 6021.557, "", 348.977, 9.21, 
  16.7, 38.1, "", "", 73.32, 0.715}, {"WSM", "Oceania", "Samoa", 
  "2021-02-06", 2., 0., 0., "", "", 0., 10.08, 0., 0., "", "", 0., "", "", 
  "", "", "", "", "", "", "", "", "", "", "", "", "", "", "", "", "", "", "", 
  "", "", "", "", "", "", "", 198410., 69.413, 22., 5.606, 3.564, 6021.557, 
  "", 348.977, 9.21, 16.7, 38.1, "", "", 73.32, 0.715}, 
 {"WSM", "Oceania", "Samoa", "2021-02-07", 2., 0., 0., "", "", 0., 10.08, 0., 
  0., "", "", 0., "", "", "", "", "", "", "", "", "", "", "", "", "", "", "", 
  "", "", "", "", "", "", "", "", "", "", "", "", "", 198410., 69.413, 22., 
  5.606, 3.564, 6021.557, "", 348.977, 9.21, 16.7, 38.1, "", "", 73.32, 
  0.715}, {"WSM", "Oceania", "Samoa", "2021-02-08", 2., 0., 0., "", "", 0., 
  10.08, 0., 0., "", "", 0., "", "", "", "", "", "", "", "", "", "", "", "", 
  "", "", "", "", "", "", "", "", "", "", "", "", "", "", "", "", 198410., 
  69.413, 22., 5.606, 3.564, 6021.557, "", 348.977, 9.21, 16.7, 38.1, "", "", 
  73.32, 0.715}, {"WSM", "Oceania", "Samoa", "2021-02-09", 2., 0., 0., "", 
  "", 0., 10.08, 0., 0., "", "", 0., "", "", "", "", "", "", "", "", "", "", 
  "", "", "", "", "", "", "", "", "", "", "", "", "", "", "", "", "", "", 
  198410., 69.413, 22., 5.606, 3.564, 6021.557, "", 348.977, 9.21, 16.7, 
  38.1, "", "", 73.32, 0.715}, {"WSM", "Oceania", "Samoa", "2021-02-10", 2., 
  0., 0., "", "", 0., 10.08, 0., 0., "", "", 0., "", "", "", "", "", "", "", 
  "", "", "", "", "", "", "", "", "", "", "", "", "", "", "", "", "", "", "", 
  "", "", 198410., 69.413, 22., 5.606, 3.564, 6021.557, "", 348.977, 9.21, 
  16.7, 38.1, "", "", 73.32, 0.715}, {"WSM", "Oceania", "Samoa", 
  "2021-02-11", 2., 0., 0., "", "", 0., 10.08, 0., 0., "", "", 0., "", "", 
  "", "", "", "", "", "", "", "", "", "", "", "", "", "", "", "", "", "", "", 
  "", "", "", "", "", "", "", 198410., 69.413, 22., 5.606, 3.564, 6021.557, 
  "", 348.977, 9.21, 16.7, 38.1, "", "", 73.32, 0.715}, 
 {"WSM", "Oceania", "Samoa", "2021-02-12", 2., 0., 0., "", "", 0., 10.08, 0., 
  0., "", "", 0., "", "", "", "", "", "", "", "", "", "", "", "", "", "", "", 
  "", "", "", "", "", "", "", "", "", "", "", "", "", 198410., 69.413, 22., 
  5.606, 3.564, 6021.557, "", 348.977, 9.21, 16.7, 38.1, "", "", 73.32, 
  0.715}, {"WSM", "Oceania", "Samoa", "2021-02-13", 2., 0., 0., "", "", 0., 
  10.08, 0., 0., "", "", 0., "", "", "", "", "", "", "", "", "", "", "", "", 
  "", "", "", "", "", "", "", "", "", "", "", "", "", "", "", "", 198410., 
  69.413, 22., 5.606, 3.564, 6021.557, "", 348.977, 9.21, 16.7, 38.1, "", "", 
  73.32, 0.715}, {"WSM", "Oceania", "Samoa", "2021-02-14", 2., 0., 0., "", 
  "", 0., 10.08, 0., 0., "", "", 0., "", "", "", "", "", "", "", "", "", "", 
  "", "", "", "", "", "", "", "", "", "", "", "", "", "", "", "", "", "", 
  198410., 69.413, 22., 5.606, 3.564, 6021.557, "", 348.977, 9.21, 16.7, 
  38.1, "", "", 73.32, 0.715}, {"WSM", "Oceania", "Samoa", "2021-02-15", 3., 
  1., 0.143, "", "", 0., 15.12, 5.04, 0.72, "", "", 0., "", "", "", "", "", 
  "", "", "", "", "", "", "", "", "", "", "", "", "", "", "", "", "", "", "", 
  "", "", "", "", 198410., 69.413, 22., 5.606, 3.564, 6021.557, "", 348.977, 
  9.21, 16.7, 38.1, "", "", 73.32, 0.715}, {"WSM", "Oceania", "Samoa", 
  "2021-02-16", 3., 0., 0.143, "", "", 0., 15.12, 0., 0.72, "", "", 0., "", 
  "", "", "", "", "", "", "", "", "", "", "", "", "", "", "", "", "", "", "", 
  "", "", "", "", "", "", "", "", 198410., 69.413, 22., 5.606, 3.564, 
  6021.557, "", 348.977, 9.21, 16.7, 38.1, "", "", 73.32, 0.715}, 
 {"WSM", "Oceania", "Samoa", "2021-02-17", 3., 0., 0.143, "", "", 0., 15.12, 
  0., 0.72, "", "", 0., "", "", "", "", "", "", "", "", "", "", "", "", "", 
  "", "", "", "", "", "", "", "", "", "", "", "", "", "", "", 198410., 
  69.413, 22., 5.606, 3.564, 6021.557, "", 348.977, 9.21, 16.7, 38.1, "", "", 
  73.32, 0.715}, {"WSM", "Oceania", "Samoa", "2021-02-18", 3., 0., 0.143, "", 
  "", 0., 15.12, 0., 0.72, "", "", 0., "", "", "", "", "", "", "", "", "", 
  "", "", "", "", "", "", "", "", "", "", "", "", "", "", "", "", "", "", "", 
  198410., 69.413, 22., 5.606, 3.564, 6021.557, "", 348.977, 9.21, 16.7, 
  38.1, "", "", 73.32, 0.715}, {"WSM", "Oceania", "Samoa", "2021-02-19", 3., 
  0., 0.143, "", "", 0., 15.12, 0., 0.72, "", "", 0., "", "", "", "", "", "", 
  "", "", "", "", "", "", "", "", "", "", "", "", "", "", "", "", "", "", "", 
  "", "", "", 198410., 69.413, 22., 5.606, 3.564, 6021.557, "", 348.977, 
  9.21, 16.7, 38.1, "", "", 73.32, 0.715}, {"WSM", "Oceania", "Samoa", 
  "2021-02-20", 3., 0., 0.143, "", "", 0., 15.12, 0., 0.72, "", "", 0., "", 
  "", "", "", "", "", "", "", "", "", "", "", "", "", "", "", "", "", "", "", 
  "", "", "", "", "", "", "", "", 198410., 69.413, 22., 5.606, 3.564, 
  6021.557, "", 348.977, 9.21, 16.7, 38.1, "", "", 73.32, 0.715}, 
 {"WSM", "Oceania", "Samoa", "2021-02-21", 3., 0., 0.143, "", "", 0., 15.12, 
  0., 0.72, "", "", 0., "", "", "", "", "", "", "", "", "", "", "", "", "", 
  "", "", "", "", "", "", "", "", "", "", "", "", "", "", "", 198410., 
  69.413, 22., 5.606, 3.564, 6021.557, "", 348.977, 9.21, 16.7, 38.1, "", "", 
  73.32, 0.715}, {"WSM", "Oceania", "Samoa", "2021-02-22", 3., 0., 0., "", 
  "", 0., 15.12, 0., 0., "", "", 0., "", "", "", "", "", "", "", "", "", "", 
  "", "", "", "", "", "", "", "", "", "", "", "", "", "", "", "", "", "", 
  198410., 69.413, 22., 5.606, 3.564, 6021.557, "", 348.977, 9.21, 16.7, 
  38.1, "", "", 73.32, 0.715}, {"WSM", "Oceania", "Samoa", "2021-02-23", 3., 
  0., 0., "", "", 0., 15.12, 0., 0., "", "", 0., "", "", "", "", "", "", "", 
  "", "", "", "", "", "", "", "", "", "", "", "", "", "", "", "", "", "", "", 
  "", "", 198410., 69.413, 22., 5.606, 3.564, 6021.557, "", 348.977, 9.21, 
  16.7, 38.1, "", "", 73.32, 0.715}, {"WSM", "Oceania", "Samoa", 
  "2021-02-24", 3., 0., 0., "", "", 0., 15.12, 0., 0., "", "", 0., "", "", 
  "", "", "", "", "", "", "", "", "", "", "", "", "", "", "", "", "", "", "", 
  "", "", "", "", "", "", "", 198410., 69.413, 22., 5.606, 3.564, 6021.557, 
  "", 348.977, 9.21, 16.7, 38.1, "", "", 73.32, 0.715}, 
 {"WSM", "Oceania", "Samoa", "2021-02-25", 3., 0., 0., "", "", 0., 15.12, 0., 
  0., "", "", 0., "", "", "", "", "", "", "", "", "", "", "", "", "", "", "", 
  "", "", "", "", "", "", "", "", "", "", "", "", "", 198410., 69.413, 22., 
  5.606, 3.564, 6021.557, "", 348.977, 9.21, 16.7, 38.1, "", "", 73.32, 
  0.715}, {"WSM", "Oceania", "Samoa", "2021-02-26", 3., 0., 0., "", "", 0., 
  15.12, 0., 0., "", "", 0., "", "", "", "", "", "", "", "", "", "", "", "", 
  "", "", "", "", "", "", "", "", "", "", "", "", "", "", "", "", 198410., 
  69.413, 22., 5.606, 3.564, 6021.557, "", 348.977, 9.21, 16.7, 38.1, "", "", 
  73.32, 0.715}, {"WSM", "Oceania", "Samoa", "2021-02-27", 3., 0., 0., "", 
  "", 0., 15.12, 0., 0., "", "", 0., "", "", "", "", "", "", "", "", "", "", 
  "", "", "", "", "", "", "", "", "", "", "", "", "", "", "", "", "", "", 
  198410., 69.413, 22., 5.606, 3.564, 6021.557, "", 348.977, 9.21, 16.7, 
  38.1, "", "", 73.32, 0.715}, {"WSM", "Oceania", "Samoa", "2021-02-28", 3., 
  0., 0., "", "", 0., 15.12, 0., 0., "", "", 0., "", "", "", "", "", "", "", 
  "", "", "", "", "", "", "", "", "", "", "", "", "", "", "", "", "", "", "", 
  "", "", 198410., 69.413, 22., 5.606, 3.564, 6021.557, "", 348.977, 9.21, 
  16.7, 38.1, "", "", 73.32, 0.715}, {"WSM", "Oceania", "Samoa", 
  "2021-03-01", 3., 0., 0., "", "", 0., 15.12, 0., 0., "", "", 0., "", "", 
  "", "", "", "", "", "", "", "", "", "", "", "", "", "", "", "", "", "", "", 
  "", "", "", "", "", "", "", 198410., 69.413, 22., 5.606, 3.564, 6021.557, 
  "", 348.977, 9.21, 16.7, 38.1, "", "", 73.32, 0.715}, 
 {"WSM", "Oceania", "Samoa", "2021-03-02", 3., 0., 0., "", "", 0., 15.12, 0., 
  0., "", "", 0., "", "", "", "", "", "", "", "", "", "", "", "", "", "", "", 
  "", "", "", "", "", "", "", "", "", "", "", "", "", 198410., 69.413, 22., 
  5.606, 3.564, 6021.557, "", 348.977, 9.21, 16.7, 38.1, "", "", 73.32, 
  0.715}, {"WSM", "Oceania", "Samoa", "2021-03-03", 3., 0., 0., "", "", 0., 
  15.12, 0., 0., "", "", 0., "", "", "", "", "", "", "", "", "", "", "", "", 
  "", "", "", "", "", "", "", "", "", "", "", "", "", "", "", "", 198410., 
  69.413, 22., 5.606, 3.564, 6021.557, "", 348.977, 9.21, 16.7, 38.1, "", "", 
  73.32, 0.715}, {"WSM", "Oceania", "Samoa", "2021-03-04", 3., 0., 0., "", 
  "", 0., 15.12, 0., 0., "", "", 0., "", "", "", "", "", "", "", "", "", "", 
  "", "", "", "", "", "", "", "", "", "", "", "", "", "", "", "", "", "", 
  198410., 69.413, 22., 5.606, 3.564, 6021.557, "", 348.977, 9.21, 16.7, 
  38.1, "", "", 73.32, 0.715}, {"WSM", "Oceania", "Samoa", "2021-03-05", 3., 
  0., 0., "", "", 0., 15.12, 0., 0., "", "", 0., "", "", "", "", "", "", "", 
  "", "", "", "", "", "", "", "", "", "", "", "", "", "", "", "", "", "", "", 
  "", "", 198410., 69.413, 22., 5.606, 3.564, 6021.557, "", 348.977, 9.21, 
  16.7, 38.1, "", "", 73.32, 0.715}, {"WSM", "Oceania", "Samoa", 
  "2021-03-06", 3., 0., 0., "", "", 0., 15.12, 0., 0., "", "", 0., "", "", 
  "", "", "", "", "", "", "", "", "", "", "", "", "", "", "", "", "", "", "", 
  "", "", "", "", "", "", "", 198410., 69.413, 22., 5.606, 3.564, 6021.557, 
  "", 348.977, 9.21, 16.7, 38.1, "", "", 73.32, 0.715}, 
 {"WSM", "Oceania", "Samoa", "2021-03-07", 3., 0., 0., "", "", 0., 15.12, 0., 
  0., "", "", 0., "", "", "", "", "", "", "", "", "", "", "", "", "", "", "", 
  "", "", "", "", "", "", "", "", "", "", "", "", "", 198410., 69.413, 22., 
  5.606, 3.564, 6021.557, "", 348.977, 9.21, 16.7, 38.1, "", "", 73.32, 
  0.715}, {"WSM", "Oceania", "Samoa", "2021-03-08", 3., 0., 0., "", "", 0., 
  15.12, 0., 0., "", "", 0., "", "", "", "", "", "", "", "", "", "", "", "", 
  "", "", "", "", "", "", "", "", "", "", "", "", "", "", "", "", 198410., 
  69.413, 22., 5.606, 3.564, 6021.557, "", 348.977, 9.21, 16.7, 38.1, "", "", 
  73.32, 0.715}, {"WSM", "Oceania", "Samoa", "2021-03-09", 3., 0., 0., "", 
  "", 0., 15.12, 0., 0., "", "", 0., "", "", "", "", "", "", "", "", "", "", 
  "", "", "", "", "", "", "", "", "", "", "", "", "", "", "", "", "", "", 
  198410., 69.413, 22., 5.606, 3.564, 6021.557, "", 348.977, 9.21, 16.7, 
  38.1, "", "", 73.32, 0.715}, {"WSM", "Oceania", "Samoa", "2021-03-10", 3., 
  0., 0., "", "", 0., 15.12, 0., 0., "", "", 0., "", "", "", "", "", "", "", 
  "", "", "", "", "", "", "", "", "", "", "", "", "", "", "", "", "", "", "", 
  "", "", 198410., 69.413, 22., 5.606, 3.564, 6021.557, "", 348.977, 9.21, 
  16.7, 38.1, "", "", 73.32, 0.715}, {"WSM", "Oceania", "Samoa", 
  "2021-03-11", 3., 0., 0., "", "", 0., 15.12, 0., 0., "", "", 0., "", "", 
  "", "", "", "", "", "", "", "", "", "", "", "", "", "", "", "", "", "", "", 
  "", "", "", "", "", "", "", 198410., 69.413, 22., 5.606, 3.564, 6021.557, 
  "", 348.977, 9.21, 16.7, 38.1, "", "", 73.32, 0.715}, 
 {"WSM", "Oceania", "Samoa", "2021-03-12", 3., 0., 0., "", "", 0., 15.12, 0., 
  0., "", "", 0., "", "", "", "", "", "", "", "", "", "", "", "", "", "", "", 
  "", "", "", "", "", "", "", "", "", "", "", "", "", 198410., 69.413, 22., 
  5.606, 3.564, 6021.557, "", 348.977, 9.21, 16.7, 38.1, "", "", 73.32, 
  0.715}, {"WSM", "Oceania", "Samoa", "2021-03-13", 3., 0., 0., "", "", 0., 
  15.12, 0., 0., "", "", 0., "", "", "", "", "", "", "", "", "", "", "", "", 
  "", "", "", "", "", "", "", "", "", "", "", "", "", "", "", "", 198410., 
  69.413, 22., 5.606, 3.564, 6021.557, "", 348.977, 9.21, 16.7, 38.1, "", "", 
  73.32, 0.715}, {"WSM", "Oceania", "Samoa", "2021-03-14", 3., 0., 0., "", 
  "", 0., 15.12, 0., 0., "", "", 0., "", "", "", "", "", "", "", "", "", "", 
  "", "", "", "", "", "", "", "", "", "", "", "", "", "", "", "", "", "", 
  198410., 69.413, 22., 5.606, 3.564, 6021.557, "", 348.977, 9.21, 16.7, 
  38.1, "", "", 73.32, 0.715}, {"WSM", "Oceania", "Samoa", "2021-03-15", 3., 
  0., 0., "", "", 0., 15.12, 0., 0., "", "", 0., "", "", "", "", "", "", "", 
  "", "", "", "", "", "", "", "", "", "", "", "", "", "", "", "", "", "", "", 
  "", "", 198410., 69.413, 22., 5.606, 3.564, 6021.557, "", 348.977, 9.21, 
  16.7, 38.1, "", "", 73.32, 0.715}, {"WSM", "Oceania", "Samoa", 
  "2021-03-16", 3., 0., 0., "", "", 0., 15.12, 0., 0., "", "", 0., "", "", 
  "", "", "", "", "", "", "", "", "", "", "", "", "", "", "", "", "", "", "", 
  "", "", "", "", "", "", "", 198410., 69.413, 22., 5.606, 3.564, 6021.557, 
  "", 348.977, 9.21, 16.7, 38.1, "", "", 73.32, 0.715}, 
 {"WSM", "Oceania", "Samoa", "2021-03-17", 3., 0., 0., "", "", 0., 15.12, 0., 
  0., "", "", 0., "", "", "", "", "", "", "", "", "", "", "", "", "", "", "", 
  "", "", "", "", "", "", "", "", "", "", "", "", "", 198410., 69.413, 22., 
  5.606, 3.564, 6021.557, "", 348.977, 9.21, 16.7, 38.1, "", "", 73.32, 
  0.715}, {"WSM", "Oceania", "Samoa", "2021-03-18", 3., 0., 0., "", "", 0., 
  15.12, 0., 0., "", "", 0., "", "", "", "", "", "", "", "", "", "", "", "", 
  "", "", "", "", "", "", "", "", "", "", "", "", "", "", "", "", 198410., 
  69.413, 22., 5.606, 3.564, 6021.557, "", 348.977, 9.21, 16.7, 38.1, "", "", 
  73.32, 0.715}, {"WSM", "Oceania", "Samoa", "2021-03-19", 3., 0., 0., "", 
  "", 0., 15.12, 0., 0., "", "", 0., "", "", "", "", "", "", "", "", "", "", 
  "", "", "", "", "", "", "", "", "", "", "", "", "", "", "", "", "", "", 
  198410., 69.413, 22., 5.606, 3.564, 6021.557, "", 348.977, 9.21, 16.7, 
  38.1, "", "", 73.32, 0.715}, {"WSM", "Oceania", "Samoa", "2021-03-20", 3., 
  0., 0., "", "", 0., 15.12, 0., 0., "", "", 0., "", "", "", "", "", "", "", 
  "", "", "", "", "", "", "", "", "", "", "", "", "", "", "", "", "", "", "", 
  "", "", 198410., 69.413, 22., 5.606, 3.564, 6021.557, "", 348.977, 9.21, 
  16.7, 38.1, "", "", 73.32, 0.715}, {"WSM", "Oceania", "Samoa", 
  "2021-03-21", 3., 0., 0., "", "", 0., 15.12, 0., 0., "", "", 0., "", "", 
  "", "", "", "", "", "", "", "", "", "", "", "", "", "", "", "", "", "", "", 
  "", "", "", "", "", "", "", 198410., 69.413, 22., 5.606, 3.564, 6021.557, 
  "", 348.977, 9.21, 16.7, 38.1, "", "", 73.32, 0.715}, 
 {"WSM", "Oceania", "Samoa", "2021-03-22", 3., 0., 0., "", "", 0., 15.12, 0., 
  0., "", "", 0., "", "", "", "", "", "", "", "", "", "", "", "", "", "", "", 
  "", "", "", "", "", "", "", "", "", "", "", "", "", 198410., 69.413, 22., 
  5.606, 3.564, 6021.557, "", 348.977, 9.21, 16.7, 38.1, "", "", 73.32, 
  0.715}, {"WSM", "Oceania", "Samoa", "2021-03-23", 3., 0., 0., "", "", 0., 
  15.12, 0., 0., "", "", 0., "", "", "", "", "", "", "", "", "", "", "", "", 
  "", "", "", "", "", "", "", "", "", "", "", "", "", "", "", "", 198410., 
  69.413, 22., 5.606, 3.564, 6021.557, "", 348.977, 9.21, 16.7, 38.1, "", "", 
  73.32, 0.715}, {"WSM", "Oceania", "Samoa", "2021-03-24", 3., 0., 0., "", 
  "", 0., 15.12, 0., 0., "", "", 0., "", "", "", "", "", "", "", "", "", "", 
  "", "", "", "", "", "", "", "", "", "", "", "", "", "", "", "", "", "", 
  198410., 69.413, 22., 5.606, 3.564, 6021.557, "", 348.977, 9.21, 16.7, 
  38.1, "", "", 73.32, 0.715}, {"WSM", "Oceania", "Samoa", "2021-03-25", 3., 
  0., 0., "", "", 0., 15.12, 0., 0., "", "", 0., "", "", "", "", "", "", "", 
  "", "", "", "", "", "", "", "", "", "", "", "", "", "", "", "", "", "", "", 
  "", "", 198410., 69.413, 22., 5.606, 3.564, 6021.557, "", 348.977, 9.21, 
  16.7, 38.1, "", "", 73.32, 0.715}, {"WSM", "Oceania", "Samoa", 
  "2021-03-26", 3., 0., 0., "", "", 0., 15.12, 0., 0., "", "", 0., "", "", 
  "", "", "", "", "", "", "", "", "", "", "", "", "", "", "", "", "", "", "", 
  "", "", "", "", "", "", "", 198410., 69.413, 22., 5.606, 3.564, 6021.557, 
  "", 348.977, 9.21, 16.7, 38.1, "", "", 73.32, 0.715}, 
 {"WSM", "Oceania", "Samoa", "2021-03-27", 3., 0., 0., "", "", 0., 15.12, 0., 
  0., "", "", 0., "", "", "", "", "", "", "", "", "", "", "", "", "", "", "", 
  "", "", "", "", "", "", "", "", "", "", "", "", "", 198410., 69.413, 22., 
  5.606, 3.564, 6021.557, "", 348.977, 9.21, 16.7, 38.1, "", "", 73.32, 
  0.715}, {"WSM", "Oceania", "Samoa", "2021-03-28", 3., 0., 0., "", "", 0., 
  15.12, 0., 0., "", "", 0., "", "", "", "", "", "", "", "", "", "", "", "", 
  "", "", "", "", "", "", "", "", "", "", "", "", "", "", "", "", 198410., 
  69.413, 22., 5.606, 3.564, 6021.557, "", 348.977, 9.21, 16.7, 38.1, "", "", 
  73.32, 0.715}, {"WSM", "Oceania", "Samoa", "2021-03-29", 3., 0., 0., "", 
  "", 0., 15.12, 0., 0., "", "", 0., "", "", "", "", "", "", "", "", "", "", 
  "", "", "", "", "", "", "", "", "", "", "", "", "", "", "", "", "", "", 
  198410., 69.413, 22., 5.606, 3.564, 6021.557, "", 348.977, 9.21, 16.7, 
  38.1, "", "", 73.32, 0.715}, {"WSM", "Oceania", "Samoa", "2021-03-30", 3., 
  0., 0., "", "", 0., 15.12, 0., 0., "", "", 0., "", "", "", "", "", "", "", 
  "", "", "", "", "", "", "", "", "", "", "", "", "", "", "", "", "", "", "", 
  "", "", 198410., 69.413, 22., 5.606, 3.564, 6021.557, "", 348.977, 9.21, 
  16.7, 38.1, "", "", 73.32, 0.715}, {"WSM", "Oceania", "Samoa", 
  "2021-03-31", 3., 0., 0., "", "", 0., 15.12, 0., 0., "", "", 0., "", "", 
  "", "", "", "", "", "", "", "", "", "", "", "", "", "", "", "", "", "", "", 
  "", "", "", "", "", "", "", 198410., 69.413, 22., 5.606, 3.564, 6021.557, 
  "", 348.977, 9.21, 16.7, 38.1, "", "", 73.32, 0.715}, 
 {"WSM", "Oceania", "Samoa", "2021-04-01", 3., 0., 0., "", "", 0., 15.12, 0., 
  0., "", "", 0., "", "", "", "", "", "", "", "", "", "", "", "", "", "", "", 
  "", "", "", "", "", "", "", "", "", "", "", "", "", 198410., 69.413, 22., 
  5.606, 3.564, 6021.557, "", 348.977, 9.21, 16.7, 38.1, "", "", 73.32, 
  0.715}, {"WSM", "Oceania", "Samoa", "2021-04-02", 3., 0., 0., "", "", 0., 
  15.12, 0., 0., "", "", 0., "", "", "", "", "", "", "", "", "", "", "", "", 
  "", "", "", "", "", "", "", "", "", "", "", "", "", "", "", "", 198410., 
  69.413, 22., 5.606, 3.564, 6021.557, "", 348.977, 9.21, 16.7, 38.1, "", "", 
  73.32, 0.715}, {"WSM", "Oceania", "Samoa", "2021-04-03", 3., 0., 0., "", 
  "", 0., 15.12, 0., 0., "", "", 0., "", "", "", "", "", "", "", "", "", "", 
  "", "", "", "", "", "", "", "", "", "", "", "", "", "", "", "", "", "", 
  198410., 69.413, 22., 5.606, 3.564, 6021.557, "", 348.977, 9.21, 16.7, 
  38.1, "", "", 73.32, 0.715}, {"WSM", "Oceania", "Samoa", "2021-04-04", 3., 
  0., 0., "", "", 0., 15.12, 0., 0., "", "", 0., "", "", "", "", "", "", "", 
  "", "", "", "", "", "", "", "", "", "", "", "", "", "", "", "", "", "", "", 
  "", "", 198410., 69.413, 22., 5.606, 3.564, 6021.557, "", 348.977, 9.21, 
  16.7, 38.1, "", "", 73.32, 0.715}, {"WSM", "Oceania", "Samoa", 
  "2021-04-05", 3., 0., 0., "", "", 0., 15.12, 0., 0., "", "", 0., "", "", 
  "", "", "", "", "", "", "", "", "", "", "", "", "", "", "", "", "", "", "", 
  "", "", "", "", "", "", "", 198410., 69.413, 22., 5.606, 3.564, 6021.557, 
  "", 348.977, 9.21, 16.7, 38.1, "", "", 73.32, 0.715}, 
 {"WSM", "Oceania", "Samoa", "2021-04-06", 3., 0., 0., "", "", 0., 15.12, 0., 
  0., "", "", 0., "", "", "", "", "", "", "", "", "", "", "", "", "", "", "", 
  "", "", "", "", "", "", "", "", "", "", "", "", "", 198410., 69.413, 22., 
  5.606, 3.564, 6021.557, "", 348.977, 9.21, 16.7, 38.1, "", "", 73.32, 
  0.715}, {"WSM", "Oceania", "Samoa", "2021-04-07", 3., 0., 0., "", "", 0., 
  15.12, 0., 0., "", "", 0., "", "", "", "", "", "", "", "", "", "", "", "", 
  "", "", "", "", "", "", "", "", "", "", "", "", "", "", "", "", 198410., 
  69.413, 22., 5.606, 3.564, 6021.557, "", 348.977, 9.21, 16.7, 38.1, "", "", 
  73.32, 0.715}, {"WSM", "Oceania", "Samoa", "2021-04-08", 3., 0., 0., "", 
  "", 0., 15.12, 0., 0., "", "", 0., "", "", "", "", "", "", "", "", "", "", 
  "", "", "", "", "", "", "", "", "", "", "", "", "", "", "", "", "", "", 
  198410., 69.413, 22., 5.606, 3.564, 6021.557, "", 348.977, 9.21, 16.7, 
  38.1, "", "", 73.32, 0.715}, {"WSM", "Oceania", "Samoa", "2021-04-09", 3., 
  0., 0., "", "", 0., 15.12, 0., 0., "", "", 0., "", "", "", "", "", "", "", 
  "", "", "", "", "", "", "", "", "", "", "", "", "", "", "", "", "", "", "", 
  "", "", 198410., 69.413, 22., 5.606, 3.564, 6021.557, "", 348.977, 9.21, 
  16.7, 38.1, "", "", 73.32, 0.715}, {"WSM", "Oceania", "Samoa", 
  "2021-04-10", 3., 0., 0., "", "", 0., 15.12, 0., 0., "", "", 0., "", "", 
  "", "", "", "", "", "", "", "", "", "", "", "", "", "", "", "", "", "", "", 
  "", "", "", "", "", "", "", 198410., 69.413, 22., 5.606, 3.564, 6021.557, 
  "", 348.977, 9.21, 16.7, 38.1, "", "", 73.32, 0.715}, 
 {"WSM", "Oceania", "Samoa", "2021-04-11", 3., 0., 0., "", "", 0., 15.12, 0., 
  0., "", "", 0., "", "", "", "", "", "", "", "", "", "", "", "", "", "", "", 
  "", "", "", "", "", "", "", "", "", "", "", "", "", 198410., 69.413, 22., 
  5.606, 3.564, 6021.557, "", 348.977, 9.21, 16.7, 38.1, "", "", 73.32, 
  0.715}, {"WSM", "Oceania", "Samoa", "2021-04-12", 3., 0., 0., "", "", 0., 
  15.12, 0., 0., "", "", 0., "", "", "", "", "", "", "", "", "", "", "", "", 
  "", "", "", "", "", "", "", "", "", "", "", "", "", "", "", "", 198410., 
  69.413, 22., 5.606, 3.564, 6021.557, "", 348.977, 9.21, 16.7, 38.1, "", "", 
  73.32, 0.715}, {"WSM", "Oceania", "Samoa", "2021-04-13", 3., 0., 0., "", 
  "", 0., 15.12, 0., 0., "", "", 0., "", "", "", "", "", "", "", "", "", "", 
  "", "", "", "", "", "", "", "", "", "", "", "", "", "", "", "", "", "", 
  198410., 69.413, 22., 5.606, 3.564, 6021.557, "", 348.977, 9.21, 16.7, 
  38.1, "", "", 73.32, 0.715}, {"WSM", "Oceania", "Samoa", "2021-04-14", 3., 
  0., 0., "", "", 0., 15.12, 0., 0., "", "", 0., "", "", "", "", "", "", "", 
  "", "", "", "", "", "", "", "", "", "", "", "", "", "", "", "", "", "", "", 
  "", "", 198410., 69.413, 22., 5.606, 3.564, 6021.557, "", 348.977, 9.21, 
  16.7, 38.1, "", "", 73.32, 0.715}, {"WSM", "Oceania", "Samoa", 
  "2021-04-15", 3., 0., 0., "", "", 0., 15.12, 0., 0., "", "", 0., "", "", 
  "", "", "", "", "", "", "", "", "", "", "", "", "", "", "", "", "", "", "", 
  "", "", "", "", "", "", "", 198410., 69.413, 22., 5.606, 3.564, 6021.557, 
  "", 348.977, 9.21, 16.7, 38.1, "", "", 73.32, 0.715}, 
 {"WSM", "Oceania", "Samoa", "2021-04-16", 3., 0., 0., "", "", 0., 15.12, 0., 
  0., "", "", 0., "", "", "", "", "", "", "", "", "", "", "", "", "", "", "", 
  "", "", "", "", "", "", "", "", "", "", "", "", "", 198410., 69.413, 22., 
  5.606, 3.564, 6021.557, "", 348.977, 9.21, 16.7, 38.1, "", "", 73.32, 
  0.715}, {"WSM", "Oceania", "Samoa", "2021-04-17", 3., 0., 0., "", "", 0., 
  15.12, 0., 0., "", "", 0., "", "", "", "", "", "", "", "", "", "", "", "", 
  "", "", "", "", "", "", "", "", "", "", "", "", "", "", "", "", 198410., 
  69.413, 22., 5.606, 3.564, 6021.557, "", 348.977, 9.21, 16.7, 38.1, "", "", 
  73.32, 0.715}, {"WSM", "Oceania", "Samoa", "2021-04-18", 3., 0., 0., "", 
  "", 0., 15.12, 0., 0., "", "", 0., "", "", "", "", "", "", "", "", "", "", 
  "", "", "", "", "", "", "", "", "", "", "", "", "", "", "", "", "", "", 
  198410., 69.413, 22., 5.606, 3.564, 6021.557, "", 348.977, 9.21, 16.7, 
  38.1, "", "", 73.32, 0.715}, {"WSM", "Oceania", "Samoa", "2021-04-19", 3., 
  0., 0., "", "", 0., 15.12, 0., 0., "", "", 0., "", "", "", "", "", "", "", 
  "", "", "", "", "", "", "", "", "", "", "", "", "", "", "", "", "", "", "", 
  "", "", 198410., 69.413, 22., 5.606, 3.564, 6021.557, "", 348.977, 9.21, 
  16.7, 38.1, "", "", 73.32, 0.715}, {"WSM", "Oceania", "Samoa", 
  "2021-04-20", 3., 0., 0., "", "", 0., 15.12, 0., 0., "", "", 0., "", "", 
  "", "", "", "", "", "", "", "", "", "", "", "", "", "", "", "", "", "", "", 
  "", "", "", "", "", "", "", 198410., 69.413, 22., 5.606, 3.564, 6021.557, 
  "", 348.977, 9.21, 16.7, 38.1, "", "", 73.32, 0.715}, 
 {"WSM", "Oceania", "Samoa", "2021-04-21", 3., 0., 0., "", "", 0., 15.12, 0., 
  0., "", "", 0., "", "", "", "", "", "", "", "", "", "", "", "", "", "", "", 
  "", "", "", "", "", "", "", "", "", "", "", "", "", 198410., 69.413, 22., 
  5.606, 3.564, 6021.557, "", 348.977, 9.21, 16.7, 38.1, "", "", 73.32, 
  0.715}, {"WSM", "Oceania", "Samoa", "2021-04-22", 3., 0., 0., "", "", 0., 
  15.12, 0., 0., "", "", 0., "", "", "", "", "", "", "", "", "", "", "", "", 
  "", "", "", "", "", "", "", "", "", "", "", "", "", "", "", "", 198410., 
  69.413, 22., 5.606, 3.564, 6021.557, "", 348.977, 9.21, 16.7, 38.1, "", "", 
  73.32, 0.715}, {"WSM", "Oceania", "Samoa", "2021-04-23", 3., 0., 0., "", 
  "", 0., 15.12, 0., 0., "", "", 0., "", "", "", "", "", "", "", "", "", "", 
  "", "", "", "", "", "", "", "", "", "", "", "", "", "", "", "", "", "", 
  198410., 69.413, 22., 5.606, 3.564, 6021.557, "", 348.977, 9.21, 16.7, 
  38.1, "", "", 73.32, 0.715}, {"WSM", "Oceania", "Samoa", "2021-04-24", 3., 
  0., 0., "", "", 0., 15.12, 0., 0., "", "", 0., "", "", "", "", "", "", "", 
  "", "", "", "", "", "", "", "", "", "", "", "", "", "", "", "", "", "", "", 
  "", "", 198410., 69.413, 22., 5.606, 3.564, 6021.557, "", 348.977, 9.21, 
  16.7, 38.1, "", "", 73.32, 0.715}, {"WSM", "Oceania", "Samoa", 
  "2021-04-25", 3., 0., 0., "", "", 0., 15.12, 0., 0., "", "", 0., "", "", 
  "", "", "", "", "", "", "", "", "", "", "", "", "", "", "", "", "", "", "", 
  "", "", "", "", "", "", "", 198410., 69.413, 22., 5.606, 3.564, 6021.557, 
  "", 348.977, 9.21, 16.7, 38.1, "", "", 73.32, 0.715}, 
 {"WSM", "Oceania", "Samoa", "2021-04-26", 3., 0., 0., "", "", 0., 15.12, 0., 
  0., "", "", 0., "", "", "", "", "", "", "", "", "", "", "", "", "", "", "", 
  "", "", "", "", "", "", "", "", "", "", "", "", "", 198410., 69.413, 22., 
  5.606, 3.564, 6021.557, "", 348.977, 9.21, 16.7, 38.1, "", "", 73.32, 
  0.715}, {"WSM", "Oceania", "Samoa", "2021-04-27", 3., 0., 0., "", "", 0., 
  15.12, 0., 0., "", "", 0., "", "", "", "", "", "", "", "", "", "", "", "", 
  "", "", "", "", "", "", "", "", "", "", "", "", "", "", "", "", 198410., 
  69.413, 22., 5.606, 3.564, 6021.557, "", 348.977, 9.21, 16.7, 38.1, "", "", 
  73.32, 0.715}, {"WSM", "Oceania", "Samoa", "2021-04-28", 3., 0., 0., "", 
  "", 0., 15.12, 0., 0., "", "", 0., "", "", "", "", "", "", "", "", "", "", 
  "", "", "", "", "", "", "", "", "", "", "", "", "", "", "", "", "", "", 
  198410., 69.413, 22., 5.606, 3.564, 6021.557, "", 348.977, 9.21, 16.7, 
  38.1, "", "", 73.32, 0.715}, {"WSM", "Oceania", "Samoa", "2021-04-29", 3., 
  0., 0., "", "", 0., 15.12, 0., 0., "", "", 0., "", "", "", "", "", "", "", 
  "", "", "", "", "", "", "", "", "", "", "", "", "", "", "", "", "", "", "", 
  "", "", 198410., 69.413, 22., 5.606, 3.564, 6021.557, "", 348.977, 9.21, 
  16.7, 38.1, "", "", 73.32, 0.715}, {"WSM", "Oceania", "Samoa", 
  "2021-04-30", 3., 0., 0., "", "", 0., 15.12, 0., 0., "", "", 0., "", "", 
  "", "", "", "", "", "", "", "", "", "", "", "", "", "", "", "", "", "", "", 
  "", "", "", "", "", "", "", 198410., 69.413, 22., 5.606, 3.564, 6021.557, 
  "", 348.977, 9.21, 16.7, 38.1, "", "", 73.32, 0.715}, 
 {"WSM", "Oceania", "Samoa", "2021-05-01", 3., 0., 0., "", "", 0., 15.12, 0., 
  0., "", "", 0., "", "", "", "", "", "", "", "", "", "", "", "", "", "", "", 
  "", "", "", "", "", "", "", "", "", "", "", "", "", 198410., 69.413, 22., 
  5.606, 3.564, 6021.557, "", 348.977, 9.21, 16.7, 38.1, "", "", 73.32, 
  0.715}, {"WSM", "Oceania", "Samoa", "2021-05-02", 3., 0., 0., "", "", 0., 
  15.12, 0., 0., "", "", 0., "", "", "", "", "", "", "", "", "", "", "", "", 
  "", "", "", "", "", "", "", "", "", "", "", "", "", "", "", "", 198410., 
  69.413, 22., 5.606, 3.564, 6021.557, "", 348.977, 9.21, 16.7, 38.1, "", "", 
  73.32, 0.715}, {"WSM", "Oceania", "Samoa", "2021-05-03", 3., 0., 0., "", 
  "", 0., 15.12, 0., 0., "", "", 0., "", "", "", "", "", "", "", "", "", "", 
  "", "", "", "", "", "", "", "", "", "", "", "", "", "", "", "", "", "", 
  198410., 69.413, 22., 5.606, 3.564, 6021.557, "", 348.977, 9.21, 16.7, 
  38.1, "", "", 73.32, 0.715}, {"WSM", "Oceania", "Samoa", "2021-05-04", 3., 
  0., 0., "", "", 0., 15.12, 0., 0., "", "", 0., "", "", "", "", "", "", "", 
  "", "", "", "", "", "", "", "", "", "", "", 7411., 7411., "", "", "", 3.74, 
  3.74, "", "", "", 198410., 69.413, 22., 5.606, 3.564, 6021.557, "", 
  348.977, 9.21, 16.7, 38.1, "", "", 73.32, 0.715}, 
 {"WSM", "Oceania", "Samoa", "2021-05-05", 3., 0., 0., "", "", 0., 15.12, 0., 
  0., "", "", 0., "", "", "", "", "", "", "", "", "", "", "", "", "", "", "", 
  "", "", "", "", "", "", "", 648., "", "", "", 3266., "", 198410., 69.413, 
  22., 5.606, 3.564, 6021.557, "", 348.977, 9.21, 16.7, 38.1, "", "", 73.32, 
  0.715}, {"WSM", "Oceania", "Samoa", "2021-05-06", 3., 0., 0., "", "", 0., 
  15.12, 0., 0., "", "", 0., "", "", "", "", "", "", "", "", "", "", "", "", 
  "", "", "", "", "", "", "", "", "", "", 648., "", "", "", 3266., "", 
  198410., 69.413, 22., 5.606, 3.564, 6021.557, "", 348.977, 9.21, 16.7, 
  38.1, "", "", 73.32, 0.715}, {"WSM", "Oceania", "Samoa", "2021-05-07", 3., 
  0., 0., "", "", 0., 15.12, 0., 0., "", "", 0., "", "", "", "", "", "", "", 
  "", "", "", "", "", "", "", "", "", "", "", "", "", "", "", 648., "", "", 
  "", 3266., "", 198410., 69.413, 22., 5.606, 3.564, 6021.557, "", 348.977, 
  9.21, 16.7, 38.1, "", "", 73.32, 0.715}, {"WSM", "Oceania", "Samoa", 
  "2021-05-08", 3., 0., 0., "", "", 0., 15.12, 0., 0., "", "", 0., "", "", 
  "", "", "", "", "", "", "", "", "", "", "", "", "", "", "", "", "", "", "", 
  "", 648., "", "", "", 3266., "", 198410., 69.413, 22., 5.606, 3.564, 
  6021.557, "", 348.977, 9.21, 16.7, 38.1, "", "", 73.32, 0.715}, 
 {"WSM", "Oceania", "Samoa", "2021-05-09", 3., 0., 0., "", "", 0., 15.12, 0., 
  0., "", "", 0., "", "", "", "", "", "", "", "", "", "", "", "", "", "", "", 
  "", "", "", "", "", "", "", 648., "", "", "", 3266., "", 198410., 69.413, 
  22., 5.606, 3.564, 6021.557, "", 348.977, 9.21, 16.7, 38.1, "", "", 73.32, 
  0.715}, {"WSM", "Oceania", "Samoa", "2021-05-10", 3., 0., 0., "", "", 0., 
  15.12, 0., 0., "", "", 0., "", "", "", "", "", "", "", "", "", "", "", "", 
  "", "", "", "", "", "", "", "", "", "", 648., "", "", "", 3266., "", 
  198410., 69.413, 22., 5.606, 3.564, 6021.557, "", 348.977, 9.21, 16.7, 
  38.1, "", "", 73.32, 0.715}, {"WSM", "Oceania", "Samoa", "2021-05-11", 3., 
  0., 0., "", "", 0., 15.12, 0., 0., "", "", 0., "", "", "", "", "", "", "", 
  "", "", "", "", "", "", "", "", "", "", "", 11950., 11950., "", "", 648., 
  6.02, 6.02, "", 3266., "", 198410., 69.413, 22., 5.606, 3.564, 6021.557, 
  "", 348.977, 9.21, 16.7, 38.1, "", "", 73.32, 0.715}, 
 {"WSM", "Oceania", "Samoa", "2021-05-12", 3., 0., 0., "", "", 0., 15.12, 0., 
  0., "", "", 0., "", "", "", "", "", "", "", "", "", "", "", "", "", "", "", 
  "", "", "", "", "", "", "", 731., "", "", "", 3684., "", 198410., 69.413, 
  22., 5.606, 3.564, 6021.557, "", 348.977, 9.21, 16.7, 38.1, "", "", 73.32, 
  0.715}, {"WSM", "Oceania", "Samoa", "2021-05-13", 3., 0., 0., "", "", 0., 
  15.12, 0., 0., "", "", 0., "", "", "", "", "", "", "", "", "", "", "", "", 
  "", "", "", "", "", "", "", "", "", "", 814., "", "", "", 4103., "", 
  198410., 69.413, 22., 5.606, 3.564, 6021.557, "", 348.977, 9.21, 16.7, 
  38.1, "", "", 73.32, 0.715}, {"WSM", "Oceania", "Samoa", "2021-05-14", 3., 
  0., 0., "", "", 0., 15.12, 0., 0., "", "", 0., "", "", "", "", "", "", "", 
  "", "", "", "", "", "", "", "", "", "", "", "", "", "", "", 897., "", "", 
  "", 4521., "", 198410., 69.413, 22., 5.606, 3.564, 6021.557, "", 348.977, 
  9.21, 16.7, 38.1, "", "", 73.32, 0.715}, {"WSM", "Oceania", "Samoa", 
  "2021-05-15", 3., 0., 0., "", "", 0., 15.12, 0., 0., "", "", 0., "", "", 
  "", "", "", "", "", "", "", "", "", "", "", "", "", "", "", "", "", "", "", 
  "", 980., "", "", "", 4939., "", 198410., 69.413, 22., 5.606, 3.564, 
  6021.557, "", 348.977, 9.21, 16.7, 38.1, "", "", 73.32, 0.715}, 
 {"WSM", "Oceania", "Samoa", "2021-05-16", 3., 0., 0., "", "", 0., 15.12, 0., 
  0., "", "", 0., "", "", "", "", "", "", "", "", "", "", "", "", "", "", "", 
  "", "", "", "", "", "", "", 1063., "", "", "", 5358., "", 198410., 69.413, 
  22., 5.606, 3.564, 6021.557, "", 348.977, 9.21, 16.7, 38.1, "", "", 73.32, 
  0.715}, {"WSM", "Oceania", "Samoa", "2021-05-17", 3., 0., 0., "", "", 0., 
  15.12, 0., 0., "", "", 0., "", "", "", "", "", "", "", "", "", "", "", "", 
  "", "", "", "", "", "", "", "", "", "", 1146., "", "", "", 5776., "", 
  198410., 69.413, 22., 5.606, 3.564, 6021.557, "", 348.977, 9.21, 16.7, 
  38.1, "", "", 73.32, 0.715}, {"WSM", "Oceania", "Samoa", "2021-05-18", 3., 
  0., 0., "", "", 0., 15.12, 0., 0., "", "", 0., "", "", "", "", "", "", "", 
  "", "", "", "", "", "", "", "", "", "", "", 20553., 20553., "", "", 1229., 
  10.36, 10.36, "", 6194., "", 198410., 69.413, 22., 5.606, 3.564, 6021.557, 
  "", 348.977, 9.21, 16.7, 38.1, "", "", 73.32, 0.715}, 
 {"WSM", "Oceania", "Samoa", "2021-05-19", 3., 0., 0., "", "", 0., 15.12, 0., 
  0., "", "", 0., "", "", "", "", "", "", "", "", "", "", "", "", "", "", "", 
  "", "", "", "", "", "", "", 1214., "", "", "", 6119., "", 198410., 69.413, 
  22., 5.606, 3.564, 6021.557, "", 348.977, 9.21, 16.7, 38.1, "", "", 73.32, 
  0.715}, {"WSM", "Oceania", "Samoa", "2021-05-20", 3., 0., 0., "", "", 0., 
  15.12, 0., 0., "", "", 0., "", "", "", "", "", "", "", "", "", "", "", "", 
  "", "", "", "", "", "", "", "", "", "", 1200., "", "", "", 6048., "", 
  198410., 69.413, 22., 5.606, 3.564, 6021.557, "", 348.977, 9.21, 16.7, 
  38.1, "", "", 73.32, 0.715}, {"WSM", "Oceania", "Samoa", "2021-05-21", 3., 
  0., 0., "", "", 0., 15.12, 0., 0., "", "", 0., "", "", "", "", "", "", "", 
  "", "", "", "", "", "", "", "", "", "", "", "", "", "", "", 1185., "", "", 
  "", 5972., "", 198410., 69.413, 22., 5.606, 3.564, 6021.557, "", 348.977, 
  9.21, 16.7, 38.1, "", "", 73.32, 0.715}, {"WSM", "Oceania", "Samoa", 
  "2021-05-22", 3., 0., 0., "", "", 0., 15.12, 0., 0., "", "", 0., "", "", 
  "", "", "", "", "", "", "", "", "", "", "", "", "", "", "", "", "", "", "", 
  "", 1171., "", "", "", 5902., "", 198410., 69.413, 22., 5.606, 3.564, 
  6021.557, "", 348.977, 9.21, 16.7, 38.1, "", "", 73.32, 0.715}, 
 {"WSM", "Oceania", "Samoa", "2021-05-23", 3., 0., 0., "", "", 0., 15.12, 0., 
  0., "", "", 0., "", "", "", "", "", "", "", "", "", "", "", "", "", "", "", 
  "", "", "", "", "", "", "", 1156., "", "", "", 5826., "", 198410., 69.413, 
  22., 5.606, 3.564, 6021.557, "", 348.977, 9.21, 16.7, 38.1, "", "", 73.32, 
  0.715}, {"WSM", "Oceania", "Samoa", "2021-05-24", 3., 0., 0., "", "", 0., 
  15.12, 0., 0., "", "", 0., "", "", "", "", "", "", "", "", "", "", "", "", 
  "", "", "", "", "", "", "", "", "", "", 1142., "", "", "", 5756., "", 
  198410., 69.413, 22., 5.606, 3.564, 6021.557, "", 348.977, 9.21, 16.7, 
  38.1, "", "", 73.32, 0.715}, {"WSM", "Oceania", "Samoa", "2021-05-25", 3., 
  0., 0., "", "", 0., 15.12, 0., 0., "", "", 0., "", "", "", "", "", "", "", 
  "", "", "", "", "", "", "", "", "", "", "", 28443., 28443., "", "", 1127., 
  14.34, 14.34, "", 5680., "", 198410., 69.413, 22., 5.606, 3.564, 6021.557, 
  "", 348.977, 9.21, 16.7, 38.1, "", "", 73.32, 0.715}, 
 {"WSM", "Oceania", "Samoa", "2021-05-26", 3., 0., 0., "", "", 0., 15.12, 0., 
  0., "", "", 0., "", "", "", "", "", "", "", "", "", "", "", "", "", "", "", 
  "", "", "", "", "", "", "", 1052., "", "", "", 5302., "", 198410., 69.413, 
  22., 5.606, 3.564, 6021.557, "", 348.977, 9.21, 16.7, 38.1, "", "", 73.32, 
  0.715}, {"WSM", "Oceania", "Samoa", "2021-05-27", 3., 0., 0., "", "", 0., 
  15.12, 0., 0., "", "", 0., "", "", "", "", "", "", "", "", "", "", "", "", 
  "", "", "", "", "", "", "", "", "", "", 976., "", "", "", 4919., "", 
  198410., 69.413, 22., 5.606, 3.564, 6021.557, "", 348.977, 9.21, 16.7, 
  38.1, "", "", 73.32, 0.715}, {"WSM", "Oceania", "Samoa", "2021-05-28", 3., 
  0., 0., "", "", 0., 15.12, 0., 0., "", "", 0., "", "", "", "", "", "", "", 
  "", "", "", "", "", "", "", "", "", "", "", "", "", "", "", 900., "", "", 
  "", 4536., "", 198410., 69.413, 22., 5.606, 3.564, 6021.557, "", 348.977, 
  9.21, 16.7, 38.1, "", "", 73.32, 0.715}, {"WSM", "Oceania", "Samoa", 
  "2021-05-29", 3., 0., 0., "", "", 0., 15.12, 0., 0., "", "", 0., "", "", 
  "", "", "", "", "", "", "", "", "", "", "", "", "", "", "", "", "", "", "", 
  "", 825., "", "", "", 4158., "", 198410., 69.413, 22., 5.606, 3.564, 
  6021.557, "", 348.977, 9.21, 16.7, 38.1, "", "", 73.32, 0.715}, 
 {"WSM", "Oceania", "Samoa", "2021-05-30", 3., 0., 0., "", "", 0., 15.12, 0., 
  0., "", "", 0., "", "", "", "", "", "", "", "", "", "", "", "", "", "", "", 
  "", "", "", "", "", "", "", 749., "", "", "", 3775., "", 198410., 69.413, 
  22., 5.606, 3.564, 6021.557, "", 348.977, 9.21, 16.7, 38.1, "", "", 73.32, 
  0.715}, {"WSM", "Oceania", "Samoa", "2021-05-31", 3., 0., 0., "", "", 0., 
  15.12, 0., 0., "", "", 0., "", "", "", "", "", "", "", "", "", "", "", "", 
  "", "", "", "", "", "", "", "", "", "", 673., "", "", "", 3392., "", 
  198410., 69.413, 22., 5.606, 3.564, 6021.557, "", 348.977, 9.21, 16.7, 
  38.1, "", "", 73.32, 0.715}, {"WSM", "Oceania", "Samoa", "2021-06-01", 3., 
  0., 0., "", "", 0., 15.12, 0., 0., "", "", 0., "", "", "", "", "", "", "", 
  "", "", "", "", "", "", "", "", "", "", "", 32627., 32627., "", "", 598., 
  16.44, 16.44, "", 3014., "", 198410., 69.413, 22., 5.606, 3.564, 6021.557, 
  "", 348.977, 9.21, 16.7, 38.1, "", "", 73.32, 0.715}, 
 {"WSM", "Oceania", "Samoa", "2021-06-02", 3., 0., 0., "", "", 0., 15.12, 0., 
  0., "", "", 0., "", "", "", "", "", "", "", "", "", "", "", "", "", "", "", 
  "", "", "", "", "", "", "", "", "", "", "", "", "", 198410., 69.413, 22., 
  5.606, 3.564, 6021.557, "", 348.977, 9.21, 16.7, 38.1, "", "", 73.32, 
  0.715}, {"WSM", "Oceania", "Samoa", "2021-06-03", 3., 0., 0., "", "", 0., 
  15.12, 0., 0., "", "", 0., "", "", "", "", "", "", "", "", "", "", "", "", 
  "", "", "", "", "", "", "", "", "", "", "", "", "", "", "", "", 198410., 
  69.413, 22., 5.606, 3.564, 6021.557, "", 348.977, 9.21, 16.7, 38.1, "", "", 
  73.32, 0.715}, {"WSM", "Oceania", "Samoa", "2021-06-04", 3., 0., 0., "", 
  "", 0., 15.12, 0., 0., "", "", 0., "", "", "", "", "", "", "", "", "", "", 
  "", "", "", "", "", "", "", "", "", "", "", "", "", "", "", "", "", "", 
  198410., 69.413, 22., 5.606, 3.564, 6021.557, "", 348.977, 9.21, 16.7, 
  38.1, "", "", 73.32, 0.715}, {"WSM", "Oceania", "Samoa", "2021-06-05", 3., 
  0., 0., "", "", 0., 15.12, 0., 0., "", "", 0., "", "", "", "", "", "", "", 
  "", "", "", "", "", "", "", "", "", "", "", "", "", "", "", "", "", "", "", 
  "", "", 198410., 69.413, 22., 5.606, 3.564, 6021.557, "", 348.977, 9.21, 
  16.7, 38.1, "", "", 73.32, 0.715}, {"WSM", "Oceania", "Samoa", 
  "2021-06-06", 3., 0., 0., "", "", 0., 15.12, 0., 0., "", "", 0., "", "", 
  "", "", "", "", "", "", "", "", "", "", "", "", "", "", "", "", "", "", "", 
  "", "", "", "", "", "", "", 198410., 69.413, 22., 5.606, 3.564, 6021.557, 
  "", 348.977, 9.21, 16.7, 38.1, "", "", 73.32, 0.715}, 
 {"WSM", "Oceania", "Samoa", "2021-06-07", 3., 0., 0., "", "", 0., 15.12, 0., 
  0., "", "", 0., "", "", "", "", "", "", "", "", "", "", "", "", "", "", "", 
  "", "", "", "", "", "", "", "", "", "", "", "", "", 198410., 69.413, 22., 
  5.606, 3.564, 6021.557, "", 348.977, 9.21, 16.7, 38.1, "", "", 73.32, 
  0.715}, {"SMR", "Europe", "San Marino", "2020-02-27", 1., 1., "", "", "", 
  "", 29.465, 29.465, "", "", "", "", "", "", "", "", "", "", "", "", "", "", 
  "", "", "", "", "", "", "", "", "", "", "", "", "", "", "", "", "", 16.67, 
  33938., 556.667, "", "", "", 56861.47, "", "", 5.64, "", "", "", 3.8, 
  84.97, ""}, {"SMR", "Europe", "San Marino", "2020-02-28", 1., 0., "", "", 
  "", "", 29.465, 0., "", "", "", "", "", "", "", "", "", "", "", "", "", "", 
  "", "", "", "", "", "", "", "", "", "", "", "", "", "", "", "", "", 16.67, 
  33938., 556.667, "", "", "", 56861.47, "", "", 5.64, "", "", "", 3.8, 
  84.97, ""}, {"SMR", "Europe", "San Marino", "2020-02-29", 1., 0., "", "", 
  "", "", 29.465, 0., "", "", "", "", "", "", "", "", "", "", "", "", "", "", 
  "", "", "", "", "", "", "", "", "", "", "", "", "", "", "", "", "", 27.78, 
  33938., 556.667, "", "", "", 56861.47, "", "", 5.64, "", "", "", 3.8, 
  84.97, ""}, {"SMR", "Europe", "San Marino", "2020-03-01", 1., 0., "", "", 
  "", "", 29.465, 0., "", "", "", "", "", "", "", "", "", "", "", "", "", "", 
  "", "", "", "", "", "", "", "", "", "", "", "", "", "", "", "", "", 33.33, 
  33938., 556.667, "", "", "", 56861.47, "", "", 5.64, "", "", "", 3.8, 
  84.97, ""}, {"SMR", "Europe", "San Marino", "2020-03-02", 8., 7., "", "", 
  "", "", 235.724, 206.258, "", "", "", "", "", "", "", "", "", "", "", "", 
  "", "", "", "", "", "", "", "", "", "", "", "", "", "", "", "", "", "", "", 
  33.33, 33938., 556.667, "", "", "", 56861.47, "", "", 5.64, "", "", "", 
  3.8, 84.97, ""}, {"SMR", "Europe", "San Marino", "2020-03-03", 10., 2., 
  1.429, 1., 1., 0.143, 294.655, 58.931, 42.094, 29.465, 29.465, 4.209, "", 
  "", "", "", "", "", "", "", "", "", "", "", "", "", "", "", "", "", "", "", 
  "", "", "", "", "", "", "", 33.33, 33938., 556.667, "", "", "", 56861.47, 
  "", "", 5.64, "", "", "", 3.8, 84.97, ""}, {"SMR", "Europe", "San Marino", 
  "2020-03-04", 16., 6., 2.286, 1., 0., 0.143, 471.448, 176.793, 67.35, 
  29.465, 0., 4.209, "", "", "", "", "", "", "", "", "", "", "", "", "", "", 
  "", "", "", "", "", "", "", "", "", "", "", "", "", 33.33, 33938., 556.667, 
  "", "", "", 56861.47, "", "", 5.64, "", "", "", 3.8, 84.97, ""}, 
 {"SMR", "Europe", "San Marino", "2020-03-05", 21., 5., 2.857, 1., 0., 0.143, 
  618.775, 147.327, 84.187, 29.465, 0., 4.209, "", "", "", "", "", "", "", 
  "", "", "", "", "", "", "", "", "", "", "", "", "", "", "", "", "", "", "", 
  "", 33.33, 33938., 556.667, "", "", "", 56861.47, "", "", 5.64, "", "", "", 
  3.8, 84.97, ""}, {"SMR", "Europe", "San Marino", "2020-03-06", 21., 0., 
  2.857, 1., 0., 0.143, 618.775, 0., 84.187, 29.465, 0., 4.209, "", "", "", 
  "", "", "", "", "", "", "", "", "", "", "", "", "", "", "", "", "", "", "", 
  "", "", "", "", "", 33.33, 33938., 556.667, "", "", "", 56861.47, "", "", 
  5.64, "", "", "", 3.8, 84.97, ""}, {"SMR", "Europe", "San Marino", 
  "2020-03-07", 23., 2., 3.143, 1., 0., 0.143, 677.706, 58.931, 92.606, 
  29.465, 0., 4.209, "", "", "", "", "", "", "", "", "", "", "", "", "", "", 
  "", "", "", "", "", "", "", "", "", "", "", "", "", 33.33, 33938., 556.667, 
  "", "", "", 56861.47, "", "", 5.64, "", "", "", 3.8, 84.97, ""}, 
 {"SMR", "Europe", "San Marino", "2020-03-08", 36., 13., 5., 1., 0., 0.143, 
  1060.758, 383.051, 147.327, 29.465, 0., 4.209, "", "", "", "", "", "", "", 
  "", "", "", "", "", "", "", "", "", "", "", "", "", "", "", "", "", "", "", 
  "", 68.52, 33938., 556.667, "", "", "", 56861.47, "", "", 5.64, "", "", "", 
  3.8, 84.97, ""}, {"SMR", "Europe", "San Marino", "2020-03-09", 36., 0., 4., 
  1., 0., 0.143, 1060.758, 0., 117.862, 29.465, 0., 4.209, "", "", "", "", 
  "", "", "", "", "", "", "", "", "", "", "", "", "", "", "", "", "", "", "", 
  "", "", "", "", 68.52, 33938., 556.667, "", "", "", 56861.47, "", "", 5.64, 
  "", "", "", 3.8, 84.97, ""}, {"SMR", "Europe", "San Marino", "2020-03-10", 
  51., 15., 5.857, 2., 1., 0.143, 1502.74, 441.982, 172.584, 58.931, 29.465, 
  4.209, "", "", "", "", "", "", "", "", "", "", "", "", "", "", "", "", "", 
  "", "", "", "", "", "", "", "", "", "", 68.52, 33938., 556.667, "", "", "", 
  56861.47, "", "", 5.64, "", "", "", 3.8, 84.97, ""}, 
 {"SMR", "Europe", "San Marino", "2020-03-11", 62., 11., 6.571, 2., 0., 
  0.143, 1826.861, 324.12, 193.63, 58.931, 0., 4.209, "", "", "", "", "", "", 
  "", "", "", "", "", "", "", "", "", "", "", "", "", "", "", "", "", "", "", 
  "", "", 68.52, 33938., 556.667, "", "", "", 56861.47, "", "", 5.64, "", "", 
  "", 3.8, 84.97, ""}, {"SMR", "Europe", "San Marino", "2020-03-12", 69., 7., 
  6.857, 3., 1., 0.286, 2033.119, 206.258, 202.049, 88.396, 29.465, 8.419, 
  "", "", "", "", "", "", "", "", "", "", "", "", "", "", "", "", "", "", "", 
  "", "", "", "", "", "", "", "", 68.52, 33938., 556.667, "", "", "", 
  56861.47, "", "", 5.64, "", "", "", 3.8, 84.97, ""}, 
 {"SMR", "Europe", "San Marino", "2020-03-13", 80., 11., 8.429, 5., 2., 
  0.571, 2357.24, 324.12, 248.352, 147.327, 58.931, 16.837, "", "", "", "", 
  "", "", "", "", "", "", "", "", "", "", "", "", "", "", "", "", "", "", "", 
  "", "", "", "", 68.52, 33938., 556.667, "", "", "", 56861.47, "", "", 5.64, 
  "", "", "", 3.8, 84.97, ""}, {"SMR", "Europe", "San Marino", "2020-03-14", 
  80., 0., 8.143, 5., 0., 0.571, 2357.24, 0., 239.933, 147.327, 0., 16.837, 
  "", "", "", "", "", "", "", "", "", "", "", "", "", "", "", "", "", "", "", 
  "", "", "", "", "", "", "", "", 68.52, 33938., 556.667, "", "", "", 
  56861.47, "", "", 5.64, "", "", "", 3.8, 84.97, ""}, 
 {"SMR", "Europe", "San Marino", "2020-03-15", 101., 21., 9.286, 5., 0., 
  0.571, 2976.015, 618.775, 273.608, 147.327, 0., 16.837, "", "", "", "", "", 
  "", "", "", "", "", "", "", "", "", "", "", "", "", "", "", "", "", "", "", 
  "", "", "", 79.63, 33938., 556.667, "", "", "", 56861.47, "", "", 5.64, "", 
  "", "", 3.8, 84.97, ""}, {"SMR", "Europe", "San Marino", "2020-03-16", 
  109., 8., 10.429, 7., 2., 0.857, 3211.739, 235.724, 307.283, 206.258, 
  58.931, 25.256, 1.04, "", "", "", "", "", "", "", "", "", "", "", "", "", 
  "", "", "", "", "", "", "", "", "", "", "", "", "", 79.63, 33938., 556.667, 
  "", "", "", 56861.47, "", "", 5.64, "", "", "", 3.8, 84.97, ""}, 
 {"SMR", "Europe", "San Marino", "2020-03-17", 109., 0., 8.286, 7., 0., 
  0.714, 3211.739, 0., 244.143, 206.258, 0., 21.047, 1.03, "", "", "", "", 
  "", "", "", "", "", "", "", "", "", "", "", "", "", "", "", "", "", "", "", 
  "", "", "", 79.63, 33938., 556.667, "", "", "", 56861.47, "", "", 5.64, "", 
  "", "", 3.8, 84.97, ""}, {"SMR", "Europe", "San Marino", "2020-03-18", 
  119., 10., 8.143, 11., 4., 1.286, 3506.394, 294.655, 239.933, 324.12, 
  117.862, 37.884, 1.02, "", "", "", "", "", "", "", "", "", "", "", "", "", 
  "", "", "", "", "", "", "", "", "", "", "", "", "", 79.63, 33938., 556.667, 
  "", "", "", 56861.47, "", "", 5.64, "", "", "", 3.8, 84.97, ""}, 
 {"SMR", "Europe", "San Marino", "2020-03-19", 119., 0., 7.143, 11., 0., 
  1.143, 3506.394, 0., 210.468, 324.12, 0., 33.675, 1.02, "", "", "", "", "", 
  "", "", "", "", "", "", "", "", "", "", "", "", "", "", "", "", "", "", "", 
  "", "", 79.63, 33938., 556.667, "", "", "", 56861.47, "", "", 5.64, "", "", 
  "", 3.8, 84.97, ""}, {"SMR", "Europe", "San Marino", "2020-03-20", 144., 
  25., 9.143, 14., 3., 1.286, 4243.031, 736.637, 269.399, 412.517, 88.396, 
  37.884, 1.03, "", "", "", "", "", "", "", "", "", "", "", "", "", "", "", 
  "", "", "", "", "", "", "", "", "", "", "", 83.33, 33938., 556.667, "", "", 
  "", 56861.47, "", "", 5.64, "", "", "", 3.8, 84.97, ""}, 
 {"SMR", "Europe", "San Marino", "2020-03-21", 144., 0., 9.143, 20., 6., 
  2.143, 4243.031, 0., 269.399, 589.31, 176.793, 63.14, 1.03, "", "", "", "", 
  "", "", "", "", "", "", "", "", "", "", "", "", "", "", "", "", "", "", "", 
  "", "", "", 83.33, 33938., 556.667, "", "", "", 56861.47, "", "", 5.64, "", 
  "", "", 3.8, 84.97, ""}, {"SMR", "Europe", "San Marino", "2020-03-22", 
  175., 31., 10.571, 20., 0., 2.143, 5156.462, 913.43, 311.492, 589.31, 0., 
  63.14, 1.04, "", "", "", "", "", "", "", "", "", "", "", "", "", "", "", 
  "", "", "", "", "", "", "", "", "", "", "", 83.33, 33938., 556.667, "", "", 
  "", 56861.47, "", "", 5.64, "", "", "", 3.8, 84.97, ""}, 
 {"SMR", "Europe", "San Marino", "2020-03-23", 187., 12., 11.143, 20., 0., 
  1.857, 5510.048, 353.586, 328.33, 589.31, 0., 54.722, 1.03, "", "", "", "", 
  "", "", "", "", "", "", "", "", "", "", "", "", "", "", "", "", "", "", "", 
  "", "", "", 83.33, 33938., 556.667, "", "", "", 56861.47, "", "", 5.64, "", 
  "", "", 3.8, 84.97, ""}, {"SMR", "Europe", "San Marino", "2020-03-24", 
  187., 0., 11.143, 21., 1., 2., 5510.048, 0., 328.33, 618.775, 29.465, 
  58.931, 1.02, "", "", "", "", "", "", "", "", "", "", "", "", "", "", "", 
  "", "", "", "", "", "", "", "", "", "", "", 83.33, 33938., 556.667, "", "", 
  "", 56861.47, "", "", 5.64, "", "", "", 3.8, 84.97, ""}, 
 {"SMR", "Europe", "San Marino", "2020-03-25", 208., 21., 12.714, 21., 0., 
  1.429, 6128.823, 618.775, 374.633, 618.775, 0., 42.094, 1.01, "", "", "", 
  "", "", "", "", "", "", "", "", "", "", "", "", "", "", "", "", "", "", "", 
  "", "", "", "", 83.33, 33938., 556.667, "", "", "", 56861.47, "", "", 5.64, 
  "", "", "", 3.8, 84.97, ""}, {"SMR", "Europe", "San Marino", "2020-03-26", 
  208., 0., 12.714, 21., 0., 1.429, 6128.823, 0., 374.633, 618.775, 0., 
  42.094, 0.99, "", "", "", "", "", "", "", "", "", "", "", "", "", "", "", 
  "", "", "", "", "", "", "", "", "", "", "", 83.33, 33938., 556.667, "", "", 
  "", 56861.47, "", "", 5.64, "", "", "", 3.8, 84.97, ""}, 
 {"SMR", "Europe", "San Marino", "2020-03-27", 223., 15., 11.286, 21., 0., 
  1., 6570.806, 441.982, 332.539, 618.775, 0., 29.465, 1., "", "", "", "", 
  "", "", "", "", "", "", "", "", "", "", "", "", "", "", "", "", "", "", "", 
  "", "", "", 83.33, 33938., 556.667, "", "", "", 56861.47, "", "", 5.64, "", 
  "", "", 3.8, 84.97, ""}, {"SMR", "Europe", "San Marino", "2020-03-28", 
  224., 1., 11.429, 22., 1., 0.286, 6600.271, 29.465, 336.749, 648.241, 
  29.465, 8.419, 1., "", "", "", "", "", "", "", "", "", "", "", "", "", "", 
  "", "", "", "", "", "", "", "", "", "", "", "", 83.33, 33938., 556.667, "", 
  "", "", 56861.47, "", "", 5.64, "", "", "", 3.8, 84.97, ""}, 
 {"SMR", "Europe", "San Marino", "2020-03-29", 224., 0., 7., 22., 0., 0.286, 
  6600.271, 0., 206.258, 648.241, 0., 8.419, 1., "", "", "", "", "", "", "", 
  "", "", "", "", "", "", "", "", "", "", "", "", "", "", "", "", "", "", "", 
  83.33, 33938., 556.667, "", "", "", 56861.47, "", "", 5.64, "", "", "", 
  3.8, 84.97, ""}, {"SMR", "Europe", "San Marino", "2020-03-30", 230., 6., 
  6.143, 25., 3., 0.714, 6777.064, 176.793, 181.002, 736.637, 88.396, 21.047, 
  1.02, "", "", "", "", "", "", "", "", "", "", "", "", "", "", "", "", "", 
  "", "", "", "", "", "", "", "", "", 83.33, 33938., 556.667, "", "", "", 
  56861.47, "", "", 5.64, "", "", "", 3.8, 84.97, ""}, 
 {"SMR", "Europe", "San Marino", "2020-03-31", 236., 6., 7., 26., 1., 0.714, 
  6953.857, 176.793, 206.258, 766.103, 29.465, 21.047, 1.03, "", "", "", "", 
  "", "", "", "", "", "", "", "", "", "", "", "", "", "", "", "", "", "", "", 
  "", "", "", 83.33, 33938., 556.667, "", "", "", 56861.47, "", "", 5.64, "", 
  "", "", 3.8, 84.97, ""}, {"SMR", "Europe", "San Marino", "2020-04-01", 
  236., 0., 4., 26., 0., 0.714, 6953.857, 0., 117.862, 766.103, 0., 21.047, 
  1.04, "", "", "", "", "", "", "", "", "", "", "", "", "", "", "", "", "", 
  "", "", "", "", "", "", "", "", "", 83.33, 33938., 556.667, "", "", "", 
  56861.47, "", "", 5.64, "", "", "", 3.8, 84.97, ""}, 
 {"SMR", "Europe", "San Marino", "2020-04-02", 245., 9., 5.286, 30., 4., 
  1.286, 7219.046, 265.189, 155.746, 883.965, 117.862, 37.884, 1.06, "", "", 
  "", "", "", "", "", "", "", "", "", "", "", "", "", "", "", "", "", "", "", 
  "", "", "", "", "", 83.33, 33938., 556.667, "", "", "", 56861.47, "", "", 
  5.64, "", "", "", 3.8, 84.97, ""}, {"SMR", "Europe", "San Marino", 
  "2020-04-03", 245., 0., 3.143, 30., 0., 1.286, 7219.046, 0., 92.606, 
  883.965, 0., 37.884, 1.09, "", "", "", "", "", "", "", "", "", "", "", "", 
  "", "", "", "", "", "", "", "", "", "", "", "", "", "", 83.33, 33938., 
  556.667, "", "", "", 56861.47, "", "", 5.64, "", "", "", 3.8, 84.97, ""}, 
 {"SMR", "Europe", "San Marino", "2020-04-04", 259., 14., 5., 32., 2., 1.429, 
  7631.563, 412.517, 147.327, 942.896, 58.931, 42.094, 1.13, "", "", "", "", 
  "", "", "", "", "", "", "", "", "", "", "", "", "", "", "", "", "", "", "", 
  "", "", "", 83.33, 33938., 556.667, "", "", "", 56861.47, "", "", 5.64, "", 
  "", "", 3.8, 84.97, ""}, {"SMR", "Europe", "San Marino", "2020-04-05", 
  266., 7., 6., 32., 0., 1.429, 7837.822, 206.258, 176.793, 942.896, 0., 
  42.094, 1.16, "", "", "", "", "", "", "", "", "", "", "", "", "", "", "", 
  "", "", "", "", "", "", "", "", "", "", "", 83.33, 33938., 556.667, "", "", 
  "", 56861.47, "", "", 5.64, "", "", "", 3.8, 84.97, ""}, 
 {"SMR", "Europe", "San Marino", "2020-04-06", 266., 0., 5.143, 32., 0., 1., 
  7837.822, 0., 151.537, 942.896, 0., 29.465, 1.18, "", "", "", "", "", "", 
  "", "", "", "", "", "", "", "", "", "", "", "", "", "", "", "", "", "", "", 
  "", 83.33, 33938., 556.667, "", "", "", 56861.47, "", "", 5.64, "", "", "", 
  3.8, 84.97, ""}, {"SMR", "Europe", "San Marino", "2020-04-07", 279., 13., 
  6.143, 34., 2., 1.143, 8220.873, 383.051, 181.002, 1001.827, 58.931, 
  33.675, 1.21, "", "", "", "", "", "", "", "", "", "", "", "", "", "", "", 
  "", "", "", "", "", "", "", "", "", "", "", 83.33, 33938., 556.667, "", "", 
  "", 56861.47, "", "", 5.64, "", "", "", 3.8, 84.97, ""}, 
 {"SMR", "Europe", "San Marino", "2020-04-08", 279., 0., 6.143, 34., 0., 
  1.143, 8220.873, 0., 181.002, 1001.827, 0., 33.675, 1.24, "", "", "", "", 
  "", "", "", "", "", "", "", "", "", "", "", "", "", "", "", "", "", "", "", 
  "", "", "", 83.33, 33938., 556.667, "", "", "", 56861.47, "", "", 5.64, "", 
  "", "", 3.8, 84.97, ""}, {"SMR", "Europe", "San Marino", "2020-04-09", 
  333., 54., 12.571, 34., 0., 0.571, 9812.01, 1591.137, 370.423, 1001.827, 
  0., 16.837, 1.27, "", "", "", "", "", "", "", "", "", "", "", "", "", "", 
  "", "", "", "", "", "", "", "", "", "", "", "", 83.33, 33938., 556.667, "", 
  "", "", 56861.47, "", "", 5.64, "", "", "", 3.8, 84.97, ""}, 
 {"SMR", "Europe", "San Marino", "2020-04-10", 344., 11., 14.143, 34., 0., 
  0.571, 10136.131, 324.12, 416.726, 1001.827, 0., 16.837, 1.25, "", "", "", 
  "", "", "", "", "", "", "", "", "", "", "", "", "", "", "", "", "", "", "", 
  "", "", "", "", 87.04, 33938., 556.667, "", "", "", 56861.47, "", "", 5.64, 
  "", "", "", 3.8, 84.97, ""}, {"SMR", "Europe", "San Marino", "2020-04-11", 
  356., 12., 13.857, 35., 1., 0.429, 10489.717, 353.586, 408.308, 1031.292, 
  29.465, 12.628, 1.23, "", "", "", "", "", "", "", "", "", "", "", "", "", 
  "", "", "", "", "", "", "", "", "", "", "", "", "", 87.04, 33938., 556.667, 
  "", "", "", 56861.47, "", "", 5.64, "", "", "", 3.8, 84.97, ""}, 
 {"SMR", "Europe", "San Marino", "2020-04-12", 356., 0., 12.857, 35., 0., 
  0.429, 10489.717, 0., 378.842, 1031.292, 0., 12.628, 1.21, "", "", "", "", 
  "", "", "", "", "", "", "", "", "", "", "", "", "", "", "", "", "", "", "", 
  "", "", "", 87.04, 33938., 556.667, "", "", "", 56861.47, "", "", 5.64, "", 
  "", "", 3.8, 84.97, ""}, {"SMR", "Europe", "San Marino", "2020-04-13", 
  356., 0., 12.857, 35., 0., 0.429, 10489.717, 0., 378.842, 1031.292, 0., 
  12.628, 1.2, "", "", "", "", "", "", "", "", "", "", "", "", "", "", "", 
  "", "", "", "", "", "", "", "", "", "", "", 87.04, 33938., 556.667, "", "", 
  "", 56861.47, "", "", 5.64, "", "", "", 3.8, 84.97, ""}, 
 {"SMR", "Europe", "San Marino", "2020-04-14", 371., 15., 13.143, 36., 1., 
  0.286, 10931.699, 441.982, 387.261, 1060.758, 29.465, 8.419, 1.2, "", "", 
  "", "", "", "", "", "", "", "", "", "", "", "", "", "", "", "", "", "", "", 
  "", "", "", "", "", 87.04, 33938., 556.667, "", "", "", 56861.47, "", "", 
  5.64, "", "", "", 3.8, 84.97, ""}, {"SMR", "Europe", "San Marino", 
  "2020-04-15", 372., 1., 13.286, 36., 0., 0.286, 10961.164, 29.465, 391.47, 
  1060.758, 0., 8.419, 1.19, "", "", "", "", "", "", "", "", "", "", "", "", 
  "", "", "", "", "", "", "", "", "", "", "", "", "", "", 87.04, 33938., 
  556.667, "", "", "", 56861.47, "", "", 5.64, "", "", "", 3.8, 84.97, ""}, 
 {"SMR", "Europe", "San Marino", "2020-04-16", 426., 54., 13.286, 38., 2., 
  0.571, 12552.301, 1591.137, 391.47, 1119.689, 58.931, 16.837, 1.19, "", "", 
  "", "", "", "", "", "", "", "", "", "", "", "", "", "", "", "", "", "", "", 
  "", "", "", "", "", 87.04, 33938., 556.667, "", "", "", 56861.47, "", "", 
  5.64, "", "", "", 3.8, 84.97, ""}, {"SMR", "Europe", "San Marino", 
  "2020-04-17", 435., 9., 13., 39., 1., 0.714, 12817.491, 265.189, 383.051, 
  1149.154, 29.465, 21.047, 1.16, "", "", "", "", "", "", "", "", "", "", "", 
  "", "", "", "", "", "", "", "", "", "", "", "", "", "", "", 92.59, 33938., 
  556.667, "", "", "", 56861.47, "", "", 5.64, "", "", "", 3.8, 84.97, ""}, 
 {"SMR", "Europe", "San Marino", "2020-04-18", 455., 20., 14.143, 39., 0., 
  0.571, 13406.801, 589.31, 416.726, 1149.154, 0., 16.837, 1.13, "", "", "", 
  "", "", "", "", "", "", "", "", "", "", "", "", "", "", "", "", "", "", "", 
  "", "", "", "", 92.59, 33938., 556.667, "", "", "", 56861.47, "", "", 5.64, 
  "", "", "", 3.8, 84.97, ""}, {"SMR", "Europe", "San Marino", "2020-04-19", 
  461., 6., 15., 39., 0., 0.571, 13583.594, 176.793, 441.982, 1149.154, 0., 
  16.837, 1.1, "", "", "", "", "", "", "", "", "", "", "", "", "", "", "", 
  "", "", "", "", "", "", "", "", "", "", "", 92.59, 33938., 556.667, "", "", 
  "", 56861.47, "", "", 5.64, "", "", "", 3.8, 84.97, ""}, 
 {"SMR", "Europe", "San Marino", "2020-04-20", 462., 1., 15.143, 39., 0., 
  0.571, 13613.059, 29.465, 446.192, 1149.154, 0., 16.837, 1.07, "", "", "", 
  "", "", "", "", "", "", "", "", "", "", "", "", "", "", "", "", "", "", "", 
  "", "", "", "", 92.59, 33938., 556.667, "", "", "", 56861.47, "", "", 5.64, 
  "", "", "", 3.8, 84.97, ""}, {"SMR", "Europe", "San Marino", "2020-04-21", 
  476., 14., 15., 40., 1., 0.571, 14025.576, 412.517, 441.982, 1178.62, 
  29.465, 16.837, 1.05, "", "", "", "", "", "", "", "", "", "", "", "", "", 
  "", "", "", "", "", "", "", "", "", "", "", "", "", 92.59, 33938., 556.667, 
  "", "", "", 56861.47, "", "", 5.64, "", "", "", 3.8, 84.97, ""}, 
 {"SMR", "Europe", "San Marino", "2020-04-22", 488., 12., 16.571, 40., 0., 
  0.571, 14379.162, 353.586, 488.285, 1178.62, 0., 16.837, 1.03, "", "", "", 
  "", "", "", "", "", "", "", "", "", "", "", "", "", "", "", "", "", "", "", 
  "", "", "", "", 92.59, 33938., 556.667, "", "", "", 56861.47, "", "", 5.64, 
  "", "", "", 3.8, 84.97, ""}, {"SMR", "Europe", "San Marino", "2020-04-23", 
  501., 13., 10.714, 40., 0., 0.286, 14762.213, 383.051, 315.702, 1178.62, 
  0., 8.419, 1., "", "", "", "", "", "", "", "", "", "", "", "", "", "", "", 
  "", "", "", "", "", "", "", "", "", "", "", 92.59, 33938., 556.667, "", "", 
  "", 56861.47, "", "", 5.64, "", "", "", 3.8, 84.97, ""}, 
 {"SMR", "Europe", "San Marino", "2020-04-24", 513., 12., 11.143, 40., 0., 
  0.143, 15115.799, 353.586, 328.33, 1178.62, 0., 4.209, 0.99, "", "", "", 
  "", "", "", "", "", "", "", "", "", "", "", "", "", "", "", "", "", "", "", 
  "", "", "", "", 92.59, 33938., 556.667, "", "", "", 56861.47, "", "", 5.64, 
  "", "", "", 3.8, 84.97, ""}, {"SMR", "Europe", "San Marino", "2020-04-25", 
  513., 0., 8.286, 40., 0., 0.143, 15115.799, 0., 244.143, 1178.62, 0., 
  4.209, 0.98, "", "", "", "", "", "", "", "", "", "", "", "", "", "", "", 
  "", "", "", "", "", "", "", "", "", "", "", 92.59, 33938., 556.667, "", "", 
  "", 56861.47, "", "", 5.64, "", "", "", 3.8, 84.97, ""}, 
 {"SMR", "Europe", "San Marino", "2020-04-26", 538., 25., 11., 41., 1., 
  0.286, 15852.437, 736.637, 324.12, 1208.085, 29.465, 8.419, 0.97, "", "", 
  "", "", "", "", "", "", "", "", "", "", "", "", "", "", "", "", "", "", "", 
  "", "", "", "", "", 92.59, 33938., 556.667, "", "", "", 56861.47, "", "", 
  5.64, "", "", "", 3.8, 84.97, ""}, {"SMR", "Europe", "San Marino", 
  "2020-04-27", 538., 0., 10.857, 41., 0., 0.286, 15852.437, 0., 319.911, 
  1208.085, 0., 8.419, 0.95, "", "", "", "", "", "", "", "", "", "", "", "", 
  "", "", "", "", "", "", "", "", "", "", "", "", "", "", 92.59, 33938., 
  556.667, "", "", "", 56861.47, "", "", 5.64, "", "", "", 3.8, 84.97, ""}, 
 {"SMR", "Europe", "San Marino", "2020-04-28", 553., 15., 11., 41., 0., 
  0.143, 16294.419, 441.982, 324.12, 1208.085, 0., 4.209, 0.93, "", "", "", 
  "", "", "", "", "", "", "", "", "", "", "", "", "", "", "", "", "", "", "", 
  "", "", "", "", 92.59, 33938., 556.667, "", "", "", 56861.47, "", "", 5.64, 
  "", "", "", 3.8, 84.97, ""}, {"SMR", "Europe", "San Marino", "2020-04-29", 
  563., 10., 10.714, 41., 0., 0.143, 16589.074, 294.655, 315.702, 1208.085, 
  0., 4.209, 0.9, "", "", "", "", "", "", "", "", "", "", "", "", "", "", "", 
  "", "", "", "", "", "", "", "", "", "", "", 92.59, 33938., 556.667, "", "", 
  "", 56861.47, "", "", 5.64, "", "", "", 3.8, 84.97, ""}, 
 {"SMR", "Europe", "San Marino", "2020-04-30", 569., 6., 9.714, 41., 0., 
  0.143, 16765.867, 176.793, 286.236, 1208.085, 0., 4.209, 0.88, "", "", "", 
  "", "", "", "", "", "", "", "", "", "", "", "", "", "", "", "", "", "", "", 
  "", "", "", "", 92.59, 33938., 556.667, "", "", "", 56861.47, "", "", 5.64, 
  "", "", "", 3.8, 84.97, ""}, {"SMR", "Europe", "San Marino", "2020-05-01", 
  580., 11., 9.571, 41., 0., 0.143, 17089.988, 324.12, 282.027, 1208.085, 0., 
  4.209, 0.87, "", "", "", "", "", "", "", "", "", "", "", "", "", "", "", 
  "", "", "", "", "", "", "", "", "", "", "", 92.59, 33938., 556.667, "", "", 
  "", 56861.47, "", "", 5.64, "", "", "", 3.8, 84.97, ""}, 
 {"SMR", "Europe", "San Marino", "2020-05-02", 580., 0., 9.571, 41., 0., 
  0.143, 17089.988, 0., 282.027, 1208.085, 0., 4.209, 0.86, "", "", "", "", 
  "", "", "", "", "", "", "", "", "", "", "", "", "", "", "", "", "", "", "", 
  "", "", "", 92.59, 33938., 556.667, "", "", "", 56861.47, "", "", 5.64, "", 
  "", "", 3.8, 84.97, ""}, {"SMR", "Europe", "San Marino", "2020-05-03", 
  582., 2., 6.286, 41., 0., 0., 17148.919, 58.931, 185.212, 1208.085, 0., 0., 
  0.85, "", "", "", "", "", "", "", "", "", "", "", "", "", "", "", "", "", 
  "", "", "", "", "", "", "", "", "", 77.78, 33938., 556.667, "", "", "", 
  56861.47, "", "", 5.64, "", "", "", 3.8, 84.97, ""}, 
 {"SMR", "Europe", "San Marino", "2020-05-04", 582., 0., 6.286, 41., 0., 0., 
  17148.919, 0., 185.212, 1208.085, 0., 0., 0.85, "", "", "", "", "", "", "", 
  "", "", "", "", "", "", "", "", "", "", "", "", "", "", "", "", "", "", "", 
  66.67, 33938., 556.667, "", "", "", 56861.47, "", "", 5.64, "", "", "", 
  3.8, 84.97, ""}, {"SMR", "Europe", "San Marino", "2020-05-05", 589., 7., 
  5.143, 41., 0., 0., 17355.177, 206.258, 151.537, 1208.085, 0., 0., 0.85, 
  "", "", "", "", "", "", "", "", "", "", "", "", "", "", "", "", "", "", "", 
  "", "", "", "", "", "", "", 66.67, 33938., 556.667, "", "", "", 56861.47, 
  "", "", 5.64, "", "", "", 3.8, 84.97, ""}, {"SMR", "Europe", "San Marino", 
  "2020-05-06", 608., 19., 6.429, 41., 0., 0., 17915.022, 559.844, 189.421, 
  1208.085, 0., 0., 0.85, "", "", "", "", "", "", "", "", "", "", "", "", "", 
  "", "", "", "", "", "", "", "", "", "", "", "", "", 66.67, 33938., 556.667, 
  "", "", "", 56861.47, "", "", 5.64, "", "", "", 3.8, 84.97, ""}, 
 {"SMR", "Europe", "San Marino", "2020-05-07", 622., 14., 7.571, 41., 0., 0., 
  18327.538, 412.517, 223.096, 1208.085, 0., 0., 0.83, "", "", "", "", "", 
  "", "", "", "", "", "", "", "", "", "", "", "", "", "", "", "", "", "", "", 
  "", "", 66.67, 33938., 556.667, "", "", "", 56861.47, "", "", 5.64, "", "", 
  "", 3.8, 84.97, ""}, {"SMR", "Europe", "San Marino", "2020-05-08", 623., 
  1., 6.143, 41., 0., 0., 18357.004, 29.465, 181.002, 1208.085, 0., 0., 0.82, 
  "", "", "", "", "", "", "", "", "", "", "", "", "", "", "", "", "", "", "", 
  "", "", "", "", "", "", "", 66.67, 33938., 556.667, "", "", "", 56861.47, 
  "", "", 5.64, "", "", "", 3.8, 84.97, ""}, {"SMR", "Europe", "San Marino", 
  "2020-05-09", 637., 14., 8.143, 41., 0., 0., 18769.521, 412.517, 239.933, 
  1208.085, 0., 0., 0.8, "", "", "", "", "", "", "", "", "", "", "", "", "", 
  "", "", "", "", "", "", "", "", "", "", "", "", "", 66.67, 33938., 556.667, 
  "", "", "", 56861.47, "", "", 5.64, "", "", "", 3.8, 84.97, ""}, 
 {"SMR", "Europe", "San Marino", "2020-05-10", 628., -9., 6.571, 41., 0., 0., 
  18504.331, -265.189, 193.63, 1208.085, 0., 0., 0.78, "", "", "", "", "", 
  "", "", "", "", "", "", "", "", "", "", "", "", "", "", "", "", "", "", "", 
  "", "", 66.67, 33938., 556.667, "", "", "", 56861.47, "", "", 5.64, "", "", 
  "", 3.8, 84.97, ""}, {"SMR", "Europe", "San Marino", "2020-05-11", 628., 
  0., 6.571, 41., 0., 0., 18504.331, 0., 193.63, 1208.085, 0., 0., 0.76, "", 
  "", "", "", "", "", "", "", "", "", "", "", "", "", "", "", "", "", "", "", 
  "", "", "", "", "", "", 66.67, 33938., 556.667, "", "", "", 56861.47, "", 
  "", 5.64, "", "", "", 3.8, 84.97, ""}, {"SMR", "Europe", "San Marino", 
  "2020-05-12", 638., 10., 7., 41., 0., 0., 18798.986, 294.655, 206.258, 
  1208.085, 0., 0., 0.75, "", "", "", "", "", "", "", "", "", "", "", "", "", 
  "", "", "", "", "", "", "", "", "", "", "", "", "", 66.67, 33938., 556.667, 
  "", "", "", 56861.47, "", "", 5.64, "", "", "", 3.8, 84.97, ""}, 
 {"SMR", "Europe", "San Marino", "2020-05-13", 643., 5., 5., 41., 0., 0., 
  18946.314, 147.327, 147.327, 1208.085, 0., 0., 0.72, "", "", "", "", "", 
  "", "", "", "", "", "", "", "", "", "", "", "", "", "", "", "", "", "", "", 
  "", "", 66.67, 33938., 556.667, "", "", "", 56861.47, "", "", 5.64, "", "", 
  "", 3.8, 84.97, ""}, {"SMR", "Europe", "San Marino", "2020-05-14", 648., 
  5., 3.714, 41., 0., 0., 19093.641, 147.327, 109.443, 1208.085, 0., 0., 0.7, 
  "", "", "", "", "", "", "", "", "", "", "", "", "", "", "", "", "", "", "", 
  "", "", "", "", "", "", "", 66.67, 33938., 556.667, "", "", "", 56861.47, 
  "", "", 5.64, "", "", "", 3.8, 84.97, ""}, {"SMR", "Europe", "San Marino", 
  "2020-05-15", 652., 4., 4.143, 41., 0., 0., 19211.503, 117.862, 122.071, 
  1208.085, 0., 0., 0.68, "", "", "", "", "", "", "", "", "", "", "", "", "", 
  "", "", "", "", "", "", "", "", "", "", "", "", "", 66.67, 33938., 556.667, 
  "", "", "", 56861.47, "", "", 5.64, "", "", "", 3.8, 84.97, ""}, 
 {"SMR", "Europe", "San Marino", "2020-05-16", 653., 1., 2.286, 41., 0., 0., 
  19240.969, 29.465, 67.35, 1208.085, 0., 0., 0.66, "", "", "", "", "", "", 
  "", "", "", "", "", "", "", "", "", "", "", "", "", "", "", "", "", "", "", 
  "", 66.67, 33938., 556.667, "", "", "", 56861.47, "", "", 5.64, "", "", "", 
  3.8, 84.97, ""}, {"SMR", "Europe", "San Marino", "2020-05-17", 654., 1., 
  3.714, 41., 0., 0., 19270.434, 29.465, 109.443, 1208.085, 0., 0., 0.65, "", 
  "", "", "", "", "", "", "", "", "", "", "", "", "", "", "", "", "", "", "", 
  "", "", "", "", "", "", 66.67, 33938., 556.667, "", "", "", 56861.47, "", 
  "", 5.64, "", "", "", 3.8, 84.97, ""}, {"SMR", "Europe", "San Marino", 
  "2020-05-18", 654., 0., 3.714, 41., 0., 0., 19270.434, 0., 109.443, 
  1208.085, 0., 0., 0.64, "", "", "", "", "", "", "", "", "", "", "", "", "", 
  "", "", "", "", "", "", "", "", "", "", "", "", "", 66.67, 33938., 556.667, 
  "", "", "", 56861.47, "", "", 5.64, "", "", "", 3.8, 84.97, ""}, 
 {"SMR", "Europe", "San Marino", "2020-05-19", 655., 1., 2.429, 41., 0., 0., 
  19299.9, 29.465, 71.559, 1208.085, 0., 0., 0.62, "", "", "", "", "", "", 
  "", "", "", "", "", "", "", "", "", "", "", "", "", "", "", "", "", "", "", 
  "", 66.67, 33938., 556.667, "", "", "", 56861.47, "", "", 5.64, "", "", "", 
  3.8, 84.97, ""}, {"SMR", "Europe", "San Marino", "2020-05-20", 656., 1., 
  1.857, 41., 0., 0., 19329.365, 29.465, 54.722, 1208.085, 0., 0., 0.62, "", 
  "", "", "", "", "", "", "", "", "", "", "", "", "", "", "", "", "", "", "", 
  "", "", "", "", "", "", 66.67, 33938., 556.667, "", "", "", 56861.47, "", 
  "", 5.64, "", "", "", 3.8, 84.97, ""}, {"SMR", "Europe", "San Marino", 
  "2020-05-21", 658., 2., 1.429, 41., 0., 0., 19388.296, 58.931, 42.094, 
  1208.085, 0., 0., 0.61, "", "", "", "", "", "", "", "", "", "", "", "", "", 
  "", "", "", "", "", "", "", "", "", "", "", "", "", 66.67, 33938., 556.667, 
  "", "", "", 56861.47, "", "", 5.64, "", "", "", 3.8, 84.97, ""}, 
 {"SMR", "Europe", "San Marino", "2020-05-22", 661., 3., 1.286, 41., 0., 0., 
  19476.693, 88.396, 37.884, 1208.085, 0., 0., 0.62, "", "", "", "", "", "", 
  "", "", "", "", "", "", "", "", "", "", "", "", "", "", "", "", "", "", "", 
  "", 66.67, 33938., 556.667, "", "", "", 56861.47, "", "", 5.64, "", "", "", 
  3.8, 84.97, ""}, {"SMR", "Europe", "San Marino", "2020-05-23", 665., 4., 
  1.714, 42., 1., 0.143, 19594.555, 117.862, 50.512, 1237.551, 29.465, 4.209, 
  0.62, "", "", "", "", "", "", "", "", "", "", "", "", "", "", "", "", "", 
  "", "", "", "", "", "", "", "", "", 66.67, 33938., 556.667, "", "", "", 
  56861.47, "", "", 5.64, "", "", "", 3.8, 84.97, ""}, 
 {"SMR", "Europe", "San Marino", "2020-05-24", 665., 0., 1.571, 42., 0., 
  0.143, 19594.555, 0., 46.303, 1237.551, 0., 4.209, 0.61, "", "", "", "", 
  "", "", "", "", "", "", "", "", "", "", "", "", "", "", "", "", "", "", "", 
  "", "", "", 66.67, 33938., 556.667, "", "", "", 56861.47, "", "", 5.64, "", 
  "", "", 3.8, 84.97, ""}, {"SMR", "Europe", "San Marino", "2020-05-25", 
  666., 1., 1.714, 42., 0., 0.143, 19624.02, 29.465, 50.512, 1237.551, 0., 
  4.209, 0.6, "", "", "", "", "", "", "", "", "", "", "", "", "", "", "", "", 
  "", "", "", "", "", "", "", "", "", "", 66.67, 33938., 556.667, "", "", "", 
  56861.47, "", "", 5.64, "", "", "", 3.8, 84.97, ""}, 
 {"SMR", "Europe", "San Marino", "2020-05-26", 666., 0., 1.571, 42., 0., 
  0.143, 19624.02, 0., 46.303, 1237.551, 0., 4.209, 0.6, "", "", "", "", "", 
  "", "", "", "", "", "", "", "", "", "", "", "", "", "", "", "", "", "", "", 
  "", "", 66.67, 33938., 556.667, "", "", "", 56861.47, "", "", 5.64, "", "", 
  "", 3.8, 84.97, ""}, {"SMR", "Europe", "San Marino", "2020-05-27", 667., 
  1., 1.571, 42., 0., 0.143, 19653.486, 29.465, 46.303, 1237.551, 0., 4.209, 
  0.6, "", "", "", "", "", "", "", "", "", "", "", "", "", "", "", "", "", 
  "", "", "", "", "", "", "", "", "", 66.67, 33938., 556.667, "", "", "", 
  56861.47, "", "", 5.64, "", "", "", 3.8, 84.97, ""}, 
 {"SMR", "Europe", "San Marino", "2020-05-28", 670., 3., 1.714, 42., 0., 
  0.143, 19741.882, 88.396, 50.512, 1237.551, 0., 4.209, 0.6, "", "", "", "", 
  "", "", "", "", "", "", "", "", "", "", "", "", "", "", "", "", "", "", "", 
  "", "", "", 66.67, 33938., 556.667, "", "", "", 56861.47, "", "", 5.64, "", 
  "", "", 3.8, 84.97, ""}, {"SMR", "Europe", "San Marino", "2020-05-29", 
  671., 1., 1.429, 42., 0., 0.143, 19771.348, 29.465, 42.094, 1237.551, 0., 
  4.209, 0.6, "", "", "", "", "", "", "", "", "", "", "", "", "", "", "", "", 
  "", "", "", "", "", "", "", "", "", "", 66.67, 33938., 556.667, "", "", "", 
  56861.47, "", "", 5.64, "", "", "", 3.8, 84.97, ""}, 
 {"SMR", "Europe", "San Marino", "2020-05-30", 671., 0., 0.857, 42., 0., 0., 
  19771.348, 0., 25.256, 1237.551, 0., 0., 0.6, "", "", "", "", "", "", "", 
  "", "", "", "", "", "", "", "", "", "", "", "", "", "", "", "", "", "", "", 
  66.67, 33938., 556.667, "", "", "", 56861.47, "", "", 5.64, "", "", "", 
  3.8, 84.97, ""}, {"SMR", "Europe", "San Marino", "2020-05-31", 671., 0., 
  0.857, 42., 0., 0., 19771.348, 0., 25.256, 1237.551, 0., 0., 0.6, "", "", 
  "", "", "", "", "", "", "", "", "", "", "", "", "", "", "", "", "", "", "", 
  "", "", "", "", "", 66.67, 33938., 556.667, "", "", "", 56861.47, "", "", 
  5.64, "", "", "", 3.8, 84.97, ""}, {"SMR", "Europe", "San Marino", 
  "2020-06-01", 671., 0., 0.714, 42., 0., 0., 19771.348, 0., 21.047, 
  1237.551, 0., 0., 0.61, "", "", "", "", "", "", "", "", "", "", "", "", "", 
  "", "", "", "", "", "", "", "", "", "", "", "", "", 57.41, 33938., 556.667, 
  "", "", "", 56861.47, "", "", 5.64, "", "", "", 3.8, 84.97, ""}, 
 {"SMR", "Europe", "San Marino", "2020-06-02", 672., 1., 0.857, 42., 0., 0., 
  19800.813, 29.465, 25.256, 1237.551, 0., 0., 0.62, "", "", "", "", "", "", 
  "", "", "", "", "", "", "", "", "", "", "", "", "", "", "", "", "", "", "", 
  "", 57.41, 33938., 556.667, "", "", "", 56861.47, "", "", 5.64, "", "", "", 
  3.8, 84.97, ""}, {"SMR", "Europe", "San Marino", "2020-06-03", 674., 2., 
  1., 42., 0., 0., 19859.744, 58.931, 29.465, 1237.551, 0., 0., 0.63, "", "", 
  "", "", "", "", "", "", "", "", "", "", "", "", "", "", "", "", "", "", "", 
  "", "", "", "", "", 57.41, 33938., 556.667, "", "", "", 56861.47, "", "", 
  5.64, "", "", "", 3.8, 84.97, ""}, {"SMR", "Europe", "San Marino", 
  "2020-06-04", 678., 4., 1.143, 42., 0., 0., 19977.606, 117.862, 33.675, 
  1237.551, 0., 0., 0.63, "", "", "", "", "", "", "", "", "", "", "", "", "", 
  "", "", "", "", "", "", "", "", "", "", "", "", "", 57.41, 33938., 556.667, 
  "", "", "", 56861.47, "", "", 5.64, "", "", "", 3.8, 84.97, ""}, 
 {"SMR", "Europe", "San Marino", "2020-06-05", 680., 2., 1.286, 42., 0., 0., 
  20036.537, 58.931, 37.884, 1237.551, 0., 0., 0.61, "", "", "", "", "", "", 
  "", "", "", "", "", "", "", "", "", "", "", "", "", "", "", "", "", "", "", 
  "", 57.41, 33938., 556.667, "", "", "", 56861.47, "", "", 5.64, "", "", "", 
  3.8, 84.97, ""}, {"SMR", "Europe", "San Marino", "2020-06-06", 680., 0., 
  1.286, 42., 0., 0., 20036.537, 0., 37.884, 1237.551, 0., 0., 0.59, "", "", 
  "", "", "", "", "", "", "", "", "", "", "", "", "", "", "", "", "", "", "", 
  "", "", "", "", "", 57.41, 33938., 556.667, "", "", "", 56861.47, "", "", 
  5.64, "", "", "", 3.8, 84.97, ""}, {"SMR", "Europe", "San Marino", 
  "2020-06-07", 680., 0., 1.286, 42., 0., 0., 20036.537, 0., 37.884, 
  1237.551, 0., 0., 0.58, "", "", "", "", "", "", "", "", "", "", "", "", "", 
  "", "", "", "", "", "", "", "", "", "", "", "", "", 57.41, 33938., 556.667, 
  "", "", "", 56861.47, "", "", 5.64, "", "", "", 3.8, 84.97, ""}, 
 {"SMR", "Europe", "San Marino", "2020-06-08", 687., 7., 2.286, 42., 0., 0., 
  20242.796, 206.258, 67.35, 1237.551, 0., 0., 0.56, "", "", "", "", "", "", 
  "", "", "", "", "", "", "", "", "", "", "", "", "", "", "", "", "", "", "", 
  "", 57.41, 33938., 556.667, "", "", "", 56861.47, "", "", 5.64, "", "", "", 
  3.8, 84.97, ""}, {"SMR", "Europe", "San Marino", "2020-06-09", 688., 1., 
  2.286, 42., 0., 0., 20272.261, 29.465, 67.35, 1237.551, 0., 0., 0.55, "", 
  "", "", "", "", "", "", "", "", "", "", "", "", "", "", "", "", "", "", "", 
  "", "", "", "", "", "", 57.41, 33938., 556.667, "", "", "", 56861.47, "", 
  "", 5.64, "", "", "", 3.8, 84.97, ""}, {"SMR", "Europe", "San Marino", 
  "2020-06-10", 691., 3., 2.429, 42., 0., 0., 20360.658, 88.396, 71.559, 
  1237.551, 0., 0., 0.53, "", "", "", "", "", "", "", "", "", "", "", "", "", 
  "", "", "", "", "", "", "", "", "", "", "", "", "", 57.41, 33938., 556.667, 
  "", "", "", 56861.47, "", "", 5.64, "", "", "", 3.8, 84.97, ""}, 
 {"SMR", "Europe", "San Marino", "2020-06-11", 691., 0., 1.857, 42., 0., 0., 
  20360.658, 0., 54.722, 1237.551, 0., 0., 0.52, "", "", "", "", "", "", "", 
  "", "", "", "", "", "", "", "", "", "", "", "", "", "", "", "", "", "", "", 
  57.41, 33938., 556.667, "", "", "", 56861.47, "", "", 5.64, "", "", "", 
  3.8, 84.97, ""}, {"SMR", "Europe", "San Marino", "2020-06-12", 694., 3., 
  2., 42., 0., 0., 20449.054, 88.396, 58.931, 1237.551, 0., 0., 0.5, "", "", 
  "", "", "", "", "", "", "", "", "", "", "", "", "", "", "", "", "", "", "", 
  "", "", "", "", "", 57.41, 33938., 556.667, "", "", "", 56861.47, "", "", 
  5.64, "", "", "", 3.8, 84.97, ""}, {"SMR", "Europe", "San Marino", 
  "2020-06-13", 694., 0., 2., 42., 0., 0., 20449.054, 0., 58.931, 1237.551, 
  0., 0., 0.48, "", "", "", "", "", "", "", "", "", "", "", "", "", "", "", 
  "", "", "", "", "", "", "", "", "", "", "", 57.41, 33938., 556.667, "", "", 
  "", 56861.47, "", "", 5.64, "", "", "", 3.8, 84.97, ""}, 
 {"SMR", "Europe", "San Marino", "2020-06-14", 694., 0., 2., 42., 0., 0., 
  20449.054, 0., 58.931, 1237.551, 0., 0., 0.47, "", "", "", "", "", "", "", 
  "", "", "", "", "", "", "", "", "", "", "", "", "", "", "", "", "", "", "", 
  57.41, 33938., 556.667, "", "", "", 56861.47, "", "", 5.64, "", "", "", 
  3.8, 84.97, ""}, {"SMR", "Europe", "San Marino", "2020-06-15", 694., 0., 
  1., 42., 0., 0., 20449.054, 0., 29.465, 1237.551, 0., 0., 0.45, "", "", "", 
  "", "", "", "", "", "", "", "", "", "", "", "", "", "", "", "", "", "", "", 
  "", "", "", "", 33.33, 33938., 556.667, "", "", "", 56861.47, "", "", 5.64, 
  "", "", "", 3.8, 84.97, ""}, {"SMR", "Europe", "San Marino", "2020-06-16", 
  694., 0., 0.857, 42., 0., 0., 20449.054, 0., 25.256, 1237.551, 0., 0., 
  0.43, "", "", "", "", "", "", "", "", "", "", "", "", "", "", "", "", "", 
  "", "", "", "", "", "", "", "", "", 33.33, 33938., 556.667, "", "", "", 
  56861.47, "", "", 5.64, "", "", "", 3.8, 84.97, ""}, 
 {"SMR", "Europe", "San Marino", "2020-06-17", 696., 2., 0.714, 42., 0., 0., 
  20507.985, 58.931, 21.047, 1237.551, 0., 0., 0.42, "", "", "", "", "", "", 
  "", "", "", "", "", "", "", "", "", "", "", "", "", "", "", "", "", "", "", 
  "", 33.33, 33938., 556.667, "", "", "", 56861.47, "", "", 5.64, "", "", "", 
  3.8, 84.97, ""}, {"SMR", "Europe", "San Marino", "2020-06-18", 696., 0., 
  0.714, 42., 0., 0., 20507.985, 0., 21.047, 1237.551, 0., 0., 0.4, "", "", 
  "", "", "", "", "", "", "", "", "", "", "", "", "", "", "", "", "", "", "", 
  "", "", "", "", "", 33.33, 33938., 556.667, "", "", "", 56861.47, "", "", 
  5.64, "", "", "", 3.8, 84.97, ""}, {"SMR", "Europe", "San Marino", 
  "2020-06-19", 696., 0., 0.286, 42., 0., 0., 20507.985, 0., 8.419, 1237.551, 
  0., 0., 0.38, "", "", "", "", "", "", "", "", "", "", "", "", "", "", "", 
  "", "", "", "", "", "", "", "", "", "", "", 33.33, 33938., 556.667, "", "", 
  "", 56861.47, "", "", 5.64, "", "", "", 3.8, 84.97, ""}, 
 {"SMR", "Europe", "San Marino", "2020-06-20", 696., 0., 0.286, 42., 0., 0., 
  20507.985, 0., 8.419, 1237.551, 0., 0., 0.37, "", "", "", "", "", "", "", 
  "", "", "", "", "", "", "", "", "", "", "", "", "", "", "", "", "", "", "", 
  33.33, 33938., 556.667, "", "", "", 56861.47, "", "", 5.64, "", "", "", 
  3.8, 84.97, ""}, {"SMR", "Europe", "San Marino", "2020-06-21", 696., 0., 
  0.286, 42., 0., 0., 20507.985, 0., 8.419, 1237.551, 0., 0., 0.36, "", "", 
  "", "", "", "", "", "", "", "", "", "", "", "", "", "", "", "", "", "", "", 
  "", "", "", "", "", 33.33, 33938., 556.667, "", "", "", 56861.47, "", "", 
  5.64, "", "", "", 3.8, 84.97, ""}, {"SMR", "Europe", "San Marino", 
  "2020-06-22", 697., 1., 0.429, 42., 0., 0., 20537.451, 29.465, 12.628, 
  1237.551, 0., 0., 0.35, "", "", "", "", "", "", "", "", "", "", "", "", "", 
  "", "", "", "", "", "", "", "", "", "", "", "", "", 33.33, 33938., 556.667, 
  "", "", "", 56861.47, "", "", 5.64, "", "", "", 3.8, 84.97, ""}, 
 {"SMR", "Europe", "San Marino", "2020-06-23", 698., 1., 0.571, 42., 0., 0., 
  20566.916, 29.465, 16.837, 1237.551, 0., 0., 0.33, "", "", "", "", "", "", 
  "", "", "", "", "", "", "", "", "", "", "", "", "", "", "", "", "", "", "", 
  "", 33.33, 33938., 556.667, "", "", "", 56861.47, "", "", 5.64, "", "", "", 
  3.8, 84.97, ""}, {"SMR", "Europe", "San Marino", "2020-06-24", 698., 0., 
  0.286, 42., 0., 0., 20566.916, 0., 8.419, 1237.551, 0., 0., 0.3, "", "", 
  "", "", "", "", "", "", "", "", "", "", "", "", "", "", "", "", "", "", "", 
  "", "", "", "", "", 33.33, 33938., 556.667, "", "", "", 56861.47, "", "", 
  5.64, "", "", "", 3.8, 84.97, ""}, {"SMR", "Europe", "San Marino", 
  "2020-06-25", 698., 0., 0.286, 42., 0., 0., 20566.916, 0., 8.419, 1237.551, 
  0., 0., 0.28, "", "", "", "", "", "", "", "", "", "", "", "", "", "", "", 
  "", "", "", "", "", "", "", "", "", "", "", 33.33, 33938., 556.667, "", "", 
  "", 56861.47, "", "", 5.64, "", "", "", 3.8, 84.97, ""}, 
 {"SMR", "Europe", "San Marino", "2020-06-26", 698., 0., 0.286, 42., 0., 0., 
  20566.916, 0., 8.419, 1237.551, 0., 0., 0.26, "", "", "", "", "", "", "", 
  "", "", "", "", "", "", "", "", "", "", "", "", "", "", "", "", "", "", "", 
  33.33, 33938., 556.667, "", "", "", 56861.47, "", "", 5.64, "", "", "", 
  3.8, 84.97, ""}, {"SMR", "Europe", "San Marino", "2020-06-27", 698., 0., 
  0.286, 42., 0., 0., 20566.916, 0., 8.419, 1237.551, 0., 0., 0.24, "", "", 
  "", "", "", "", "", "", "", "", "", "", "", "", "", "", "", "", "", "", "", 
  "", "", "", "", "", 33.33, 33938., 556.667, "", "", "", 56861.47, "", "", 
  5.64, "", "", "", 3.8, 84.97, ""}, {"SMR", "Europe", "San Marino", 
  "2020-06-28", 698., 0., 0.286, 42., 0., 0., 20566.916, 0., 8.419, 1237.551, 
  0., 0., 0.22, "", "", "", "", "", "", "", "", "", "", "", "", "", "", "", 
  "", "", "", "", "", "", "", "", "", "", "", 33.33, 33938., 556.667, "", "", 
  "", 56861.47, "", "", 5.64, "", "", "", 3.8, 84.97, ""}, 
 {"SMR", "Europe", "San Marino", "2020-06-29", 698., 0., 0.143, 42., 0., 0., 
  20566.916, 0., 4.209, 1237.551, 0., 0., 0.2, "", "", "", "", "", "", "", 
  "", "", "", "", "", "", "", "", "", "", "", "", "", "", "", "", "", "", "", 
  33.33, 33938., 556.667, "", "", "", 56861.47, "", "", 5.64, "", "", "", 
  3.8, 84.97, ""}, {"SMR", "Europe", "San Marino", "2020-06-30", 698., 0., 
  0., 42., 0., 0., 20566.916, 0., 0., 1237.551, 0., 0., 0.18, "", "", "", "", 
  "", "", "", "", "", "", "", "", "", "", "", "", "", "", "", "", "", "", "", 
  "", "", "", 33.33, 33938., 556.667, "", "", "", 56861.47, "", "", 5.64, "", 
  "", "", 3.8, 84.97, ""}, {"SMR", "Europe", "San Marino", "2020-07-01", 
  698., 0., 0., 42., 0., 0., 20566.916, 0., 0., 1237.551, 0., 0., 0.17, "", 
  "", "", "", "", "", "", "", "", "", "", "", "", "", "", "", "", "", "", "", 
  "", "", "", "", "", "", 33.33, 33938., 556.667, "", "", "", 56861.47, "", 
  "", 5.64, "", "", "", 3.8, 84.97, ""}, {"SMR", "Europe", "San Marino", 
  "2020-07-02", 698., 0., 0., 42., 0., 0., 20566.916, 0., 0., 1237.551, 0., 
  0., 0.15, "", "", "", "", "", "", "", "", "", "", "", "", "", "", "", "", 
  "", "", "", "", "", "", "", "", "", "", 33.33, 33938., 556.667, "", "", "", 
  56861.47, "", "", 5.64, "", "", "", 3.8, 84.97, ""}, 
 {"SMR", "Europe", "San Marino", "2020-07-03", 698., 0., 0., 42., 0., 0., 
  20566.916, 0., 0., 1237.551, 0., 0., 0.14, "", "", "", "", "", "", "", "", 
  "", "", "", "", "", "", "", "", "", "", "", "", "", "", "", "", "", "", 
  33.33, 33938., 556.667, "", "", "", 56861.47, "", "", 5.64, "", "", "", 
  3.8, 84.97, ""}, {"SMR", "Europe", "San Marino", "2020-07-04", 698., 0., 
  0., 42., 0., 0., 20566.916, 0., 0., 1237.551, 0., 0., 0.14, "", "", "", "", 
  "", "", "", "", "", "", "", "", "", "", "", "", "", "", "", "", "", "", "", 
  "", "", "", 33.33, 33938., 556.667, "", "", "", 56861.47, "", "", 5.64, "", 
  "", "", 3.8, 84.97, ""}, {"SMR", "Europe", "San Marino", "2020-07-05", 
  698., 0., 0., 42., 0., 0., 20566.916, 0., 0., 1237.551, 0., 0., 0.13, "", 
  "", "", "", "", "", "", "", "", "", "", "", "", "", "", "", "", "", "", "", 
  "", "", "", "", "", "", 33.33, 33938., 556.667, "", "", "", 56861.47, "", 
  "", 5.64, "", "", "", 3.8, 84.97, ""}, {"SMR", "Europe", "San Marino", 
  "2020-07-06", 698., 0., 0., 42., 0., 0., 20566.916, 0., 0., 1237.551, 0., 
  0., 0.12, "", "", "", "", "", "", "", "", "", "", "", "", "", "", "", "", 
  "", "", "", "", "", "", "", "", "", "", 33.33, 33938., 556.667, "", "", "", 
  56861.47, "", "", 5.64, "", "", "", 3.8, 84.97, ""}, 
 {"SMR", "Europe", "San Marino", "2020-07-07", 698., 0., 0., 42., 0., 0., 
  20566.916, 0., 0., 1237.551, 0., 0., 0.11, "", "", "", "", "", "", "", "", 
  "", "", "", "", "", "", "", "", "", "", "", "", "", "", "", "", "", "", 
  33.33, 33938., 556.667, "", "", "", 56861.47, "", "", 5.64, "", "", "", 
  3.8, 84.97, ""}, {"SMR", "Europe", "San Marino", "2020-07-08", 698., 0., 
  0., 42., 0., 0., 20566.916, 0., 0., 1237.551, 0., 0., 0.1, "", "", "", "", 
  "", "", "", "", "", "", "", "", "", "", "", "", "", "", "", "", "", "", "", 
  "", "", "", 33.33, 33938., 556.667, "", "", "", 56861.47, "", "", 5.64, "", 
  "", "", 3.8, 84.97, ""}, {"SMR", "Europe", "San Marino", "2020-07-09", 
  699., 1., 0.143, 42., 0., 0., 20596.382, 29.465, 4.209, 1237.551, 0., 0., 
  0.1, "", "", "", "", "", "", "", "", "", "", "", "", "", "", "", "", "", 
  "", "", "", "", "", "", "", "", "", 33.33, 33938., 556.667, "", "", "", 
  56861.47, "", "", 5.64, "", "", "", 3.8, 84.97, ""}, 
 {"SMR", "Europe", "San Marino", "2020-07-10", 699., 0., 0.143, 42., 0., 0., 
  20596.382, 0., 4.209, 1237.551, 0., 0., 0.09, "", "", "", "", "", "", "", 
  "", "", "", "", "", "", "", "", "", "", "", "", "", "", "", "", "", "", "", 
  33.33, 33938., 556.667, "", "", "", 56861.47, "", "", 5.64, "", "", "", 
  3.8, 84.97, ""}, {"SMR", "Europe", "San Marino", "2020-07-11", 699., 0., 
  0.143, 42., 0., 0., 20596.382, 0., 4.209, 1237.551, 0., 0., 0.09, "", "", 
  "", "", "", "", "", "", "", "", "", "", "", "", "", "", "", "", "", "", "", 
  "", "", "", "", "", 33.33, 33938., 556.667, "", "", "", 56861.47, "", "", 
  5.64, "", "", "", 3.8, 84.97, ""}, {"SMR", "Europe", "San Marino", 
  "2020-07-12", 699., 0., 0.143, 42., 0., 0., 20596.382, 0., 4.209, 1237.551, 
  0., 0., 0.09, "", "", "", "", "", "", "", "", "", "", "", "", "", "", "", 
  "", "", "", "", "", "", "", "", "", "", "", 33.33, 33938., 556.667, "", "", 
  "", 56861.47, "", "", 5.64, "", "", "", 3.8, 84.97, ""}, 
 {"SMR", "Europe", "San Marino", "2020-07-13", 699., 0., 0.143, 42., 0., 0., 
  20596.382, 0., 4.209, 1237.551, 0., 0., 0.08, "", "", "", "", "", "", "", 
  "", "", "", "", "", "", "", "", "", "", "", "", "", "", "", "", "", "", "", 
  33.33, 33938., 556.667, "", "", "", 56861.47, "", "", 5.64, "", "", "", 
  3.8, 84.97, ""}, {"SMR", "Europe", "San Marino", "2020-07-14", 699., 0., 
  0.143, 42., 0., 0., 20596.382, 0., 4.209, 1237.551, 0., 0., 0.07, "", "", 
  "", "", "", "", "", "", "", "", "", "", "", "", "", "", "", "", "", "", "", 
  "", "", "", "", "", 33.33, 33938., 556.667, "", "", "", 56861.47, "", "", 
  5.64, "", "", "", 3.8, 84.97, ""}, {"SMR", "Europe", "San Marino", 
  "2020-07-15", 699., 0., 0.143, 42., 0., 0., 20596.382, 0., 4.209, 1237.551, 
  0., 0., 0.07, "", "", "", "", "", "", "", "", "", "", "", "", "", "", "", 
  "", "", "", "", "", "", "", "", "", "", "", 33.33, 33938., 556.667, "", "", 
  "", 56861.47, "", "", 5.64, "", "", "", 3.8, 84.97, ""}, 
 {"SMR", "Europe", "San Marino", "2020-07-16", 699., 0., 0., 42., 0., 0., 
  20596.382, 0., 0., 1237.551, 0., 0., 0.07, "", "", "", "", "", "", "", "", 
  "", "", "", "", "", "", "", "", "", "", "", "", "", "", "", "", "", "", 
  33.33, 33938., 556.667, "", "", "", 56861.47, "", "", 5.64, "", "", "", 
  3.8, 84.97, ""}, {"SMR", "Europe", "San Marino", "2020-07-17", 699., 0., 
  0., 42., 0., 0., 20596.382, 0., 0., 1237.551, 0., 0., 0.06, "", "", "", "", 
  "", "", "", "", "", "", "", "", "", "", "", "", "", "", "", "", "", "", "", 
  "", "", "", 33.33, 33938., 556.667, "", "", "", 56861.47, "", "", 5.64, "", 
  "", "", 3.8, 84.97, ""}, {"SMR", "Europe", "San Marino", "2020-07-18", 
  699., 0., 0., 42., 0., 0., 20596.382, 0., 0., 1237.551, 0., 0., 0.06, "", 
  "", "", "", "", "", "", "", "", "", "", "", "", "", "", "", "", "", "", "", 
  "", "", "", "", "", "", 33.33, 33938., 556.667, "", "", "", 56861.47, "", 
  "", 5.64, "", "", "", 3.8, 84.97, ""}, {"SMR", "Europe", "San Marino", 
  "2020-07-19", 699., 0., 0., 42., 0., 0., 20596.382, 0., 0., 1237.551, 0., 
  0., 0.06, "", "", "", "", "", "", "", "", "", "", "", "", "", "", "", "", 
  "", "", "", "", "", "", "", "", "", "", 33.33, 33938., 556.667, "", "", "", 
  56861.47, "", "", 5.64, "", "", "", 3.8, 84.97, ""}, 
 {"SMR", "Europe", "San Marino", "2020-07-20", 699., 0., 0., 42., 0., 0., 
  20596.382, 0., 0., 1237.551, 0., 0., 0.06, "", "", "", "", "", "", "", "", 
  "", "", "", "", "", "", "", "", "", "", "", "", "", "", "", "", "", "", 
  33.33, 33938., 556.667, "", "", "", 56861.47, "", "", 5.64, "", "", "", 
  3.8, 84.97, ""}, {"SMR", "Europe", "San Marino", "2020-07-21", 699., 0., 
  0., 42., 0., 0., 20596.382, 0., 0., 1237.551, 0., 0., 0.06, "", "", "", "", 
  "", "", "", "", "", "", "", "", "", "", "", "", "", "", "", "", "", "", "", 
  "", "", "", 33.33, 33938., 556.667, "", "", "", 56861.47, "", "", 5.64, "", 
  "", "", 3.8, 84.97, ""}, {"SMR", "Europe", "San Marino", "2020-07-22", 
  699., 0., 0., 42., 0., 0., 20596.382, 0., 0., 1237.551, 0., 0., 0.05, "", 
  "", "", "", "", "", "", "", "", "", "", "", "", "", "", "", "", "", "", "", 
  "", "", "", "", "", "", 33.33, 33938., 556.667, "", "", "", 56861.47, "", 
  "", 5.64, "", "", "", 3.8, 84.97, ""}, {"SMR", "Europe", "San Marino", 
  "2020-07-23", 699., 0., 0., 42., 0., 0., 20596.382, 0., 0., 1237.551, 0., 
  0., 0.05, "", "", "", "", "", "", "", "", "", "", "", "", "", "", "", "", 
  "", "", "", "", "", "", "", "", "", "", 33.33, 33938., 556.667, "", "", "", 
  56861.47, "", "", 5.64, "", "", "", 3.8, 84.97, ""}, 
 {"SMR", "Europe", "San Marino", "2020-07-24", 699., 0., 0., 42., 0., 0., 
  20596.382, 0., 0., 1237.551, 0., 0., 0.06, "", "", "", "", "", "", "", "", 
  "", "", "", "", "", "", "", "", "", "", "", "", "", "", "", "", "", "", 
  33.33, 33938., 556.667, "", "", "", 56861.47, "", "", 5.64, "", "", "", 
  3.8, 84.97, ""}, {"SMR", "Europe", "San Marino", "2020-07-25", 699., 0., 
  0., 42., 0., 0., 20596.382, 0., 0., 1237.551, 0., 0., 0.06, "", "", "", "", 
  "", "", "", "", "", "", "", "", "", "", "", "", "", "", "", "", "", "", "", 
  "", "", "", 33.33, 33938., 556.667, "", "", "", 56861.47, "", "", 5.64, "", 
  "", "", 3.8, 84.97, ""}, {"SMR", "Europe", "San Marino", "2020-07-26", 
  699., 0., 0., 42., 0., 0., 20596.382, 0., 0., 1237.551, 0., 0., 0.06, "", 
  "", "", "", "", "", "", "", "", "", "", "", "", "", "", "", "", "", "", "", 
  "", "", "", "", "", "", 33.33, 33938., 556.667, "", "", "", 56861.47, "", 
  "", 5.64, "", "", "", 3.8, 84.97, ""}, {"SMR", "Europe", "San Marino", 
  "2020-07-27", 699., 0., 0., 42., 0., 0., 20596.382, 0., 0., 1237.551, 0., 
  0., 0.06, "", "", "", "", "", "", "", "", "", "", "", "", "", "", "", "", 
  "", "", "", "", "", "", "", "", "", "", 33.33, 33938., 556.667, "", "", "", 
  56861.47, "", "", 5.64, "", "", "", 3.8, 84.97, ""}, 
 {"SMR", "Europe", "San Marino", "2020-07-28", 699., 0., 0., 42., 0., 0., 
  20596.382, 0., 0., 1237.551, 0., 0., 0.06, "", "", "", "", "", "", "", "", 
  "", "", "", "", "", "", "", "", "", "", "", "", "", "", "", "", "", "", 
  33.33, 33938., 556.667, "", "", "", 56861.47, "", "", 5.64, "", "", "", 
  3.8, 84.97, ""}, {"SMR", "Europe", "San Marino", "2020-07-29", 699., 0., 
  0., 42., 0., 0., 20596.382, 0., 0., 1237.551, 0., 0., 0.06, "", "", "", "", 
  "", "", "", "", "", "", "", "", "", "", "", "", "", "", "", "", "", "", "", 
  "", "", "", 33.33, 33938., 556.667, "", "", "", 56861.47, "", "", 5.64, "", 
  "", "", 3.8, 84.97, ""}, {"SMR", "Europe", "San Marino", "2020-07-30", 
  699., 0., 0., 42., 0., 0., 20596.382, 0., 0., 1237.551, 0., 0., 0.06, "", 
  "", "", "", "", "", "", "", "", "", "", "", "", "", "", "", "", "", "", "", 
  "", "", "", "", "", "", 33.33, 33938., 556.667, "", "", "", 56861.47, "", 
  "", 5.64, "", "", "", 3.8, 84.97, ""}, {"SMR", "Europe", "San Marino", 
  "2020-07-31", 699., 0., 0., 42., 0., 0., 20596.382, 0., 0., 1237.551, 0., 
  0., 0.07, "", "", "", "", "", "", "", "", "", "", "", "", "", "", "", "", 
  "", "", "", "", "", "", "", "", "", "", 33.33, 33938., 556.667, "", "", "", 
  56861.47, "", "", 5.64, "", "", "", 3.8, 84.97, ""}, 
 {"SMR", "Europe", "San Marino", "2020-08-01", 699., 0., 0., 42., 0., 0., 
  20596.382, 0., 0., 1237.551, 0., 0., 0.07, "", "", "", "", "", "", "", "", 
  "", "", "", "", "", "", "", "", "", "", "", "", "", "", "", "", "", "", 
  33.33, 33938., 556.667, "", "", "", 56861.47, "", "", 5.64, "", "", "", 
  3.8, 84.97, ""}, {"SMR", "Europe", "San Marino", "2020-08-02", 699., 0., 
  0., 42., 0., 0., 20596.382, 0., 0., 1237.551, 0., 0., 0.08, "", "", "", "", 
  "", "", "", "", "", "", "", "", "", "", "", "", "", "", "", "", "", "", "", 
  "", "", "", 33.33, 33938., 556.667, "", "", "", 56861.47, "", "", 5.64, "", 
  "", "", 3.8, 84.97, ""}, {"SMR", "Europe", "San Marino", "2020-08-03", 
  699., 0., 0., 42., 0., 0., 20596.382, 0., 0., 1237.551, 0., 0., 0.08, "", 
  "", "", "", "", "", "", "", "", "", "", "", "", "", "", "", "", "", "", "", 
  "", "", "", "", "", "", 33.33, 33938., 556.667, "", "", "", 56861.47, "", 
  "", 5.64, "", "", "", 3.8, 84.97, ""}, {"SMR", "Europe", "San Marino", 
  "2020-08-04", 699., 0., 0., 42., 0., 0., 20596.382, 0., 0., 1237.551, 0., 
  0., 0.08, "", "", "", "", "", "", "", "", "", "", "", "", "", "", "", "", 
  "", "", "", "", "", "", "", "", "", "", 33.33, 33938., 556.667, "", "", "", 
  56861.47, "", "", 5.64, "", "", "", 3.8, 84.97, ""}, 
 {"SMR", "Europe", "San Marino", "2020-08-05", 699., 0., 0., 42., 0., 0., 
  20596.382, 0., 0., 1237.551, 0., 0., 0.08, "", "", "", "", "", "", "", "", 
  "", "", "", "", "", "", "", "", "", "", "", "", "", "", "", "", "", "", 
  33.33, 33938., 556.667, "", "", "", 56861.47, "", "", 5.64, "", "", "", 
  3.8, 84.97, ""}, {"SMR", "Europe", "San Marino", "2020-08-06", 699., 0., 
  0., 42., 0., 0., 20596.382, 0., 0., 1237.551, 0., 0., 0.09, "", "", "", "", 
  "", "", "", "", "", "", "", "", "", "", "", "", "", "", "", "", "", "", "", 
  "", "", "", 33.33, 33938., 556.667, "", "", "", 56861.47, "", "", 5.64, "", 
  "", "", 3.8, 84.97, ""}, {"SMR", "Europe", "San Marino", "2020-08-07", 
  699., 0., 0., 42., 0., 0., 20596.382, 0., 0., 1237.551, 0., 0., 0.1, "", 
  "", "", "", "", "", "", "", "", "", "", "", "", "", "", "", "", "", "", "", 
  "", "", "", "", "", "", 33.33, 33938., 556.667, "", "", "", 56861.47, "", 
  "", 5.64, "", "", "", 3.8, 84.97, ""}, {"SMR", "Europe", "San Marino", 
  "2020-08-08", 699., 0., 0., 42., 0., 0., 20596.382, 0., 0., 1237.551, 0., 
  0., 0.11, "", "", "", "", "", "", "", "", "", "", "", "", "", "", "", "", 
  "", "", "", "", "", "", "", "", "", "", 33.33, 33938., 556.667, "", "", "", 
  56861.47, "", "", 5.64, "", "", "", 3.8, 84.97, ""}, 
 {"SMR", "Europe", "San Marino", "2020-08-09", 699., 0., 0., 42., 0., 0., 
  20596.382, 0., 0., 1237.551, 0., 0., 0.12, "", "", "", "", "", "", "", "", 
  "", "", "", "", "", "", "", "", "", "", "", "", "", "", "", "", "", "", 
  33.33, 33938., 556.667, "", "", "", 56861.47, "", "", 5.64, "", "", "", 
  3.8, 84.97, ""}, {"SMR", "Europe", "San Marino", "2020-08-10", 699., 0., 
  0., 42., 0., 0., 20596.382, 0., 0., 1237.551, 0., 0., 0.13, "", "", "", "", 
  "", "", "", "", "", "", "", "", "", "", "", "", "", "", "", "", "", "", "", 
  "", "", "", 33.33, 33938., 556.667, "", "", "", 56861.47, "", "", 5.64, "", 
  "", "", 3.8, 84.97, ""}, {"SMR", "Europe", "San Marino", "2020-08-11", 
  699., 0., 0., 42., 0., 0., 20596.382, 0., 0., 1237.551, 0., 0., 0.14, "", 
  "", "", "", "", "", "", "", "", "", "", "", "", "", "", "", "", "", "", "", 
  "", "", "", "", "", "", 33.33, 33938., 556.667, "", "", "", 56861.47, "", 
  "", 5.64, "", "", "", 3.8, 84.97, ""}, {"SMR", "Europe", "San Marino", 
  "2020-08-12", 699., 0., 0., 42., 0., 0., 20596.382, 0., 0., 1237.551, 0., 
  0., 0.15, "", "", "", "", "", "", "", "", "", "", "", "", "", "", "", "", 
  "", "", "", "", "", "", "", "", "", "", 33.33, 33938., 556.667, "", "", "", 
  56861.47, "", "", 5.64, "", "", "", 3.8, 84.97, ""}, 
 {"SMR", "Europe", "San Marino", "2020-08-13", 699., 0., 0., 42., 0., 0., 
  20596.382, 0., 0., 1237.551, 0., 0., 0.16, "", "", "", "", "", "", "", "", 
  "", "", "", "", "", "", "", "", "", "", "", "", "", "", "", "", "", "", 
  33.33, 33938., 556.667, "", "", "", 56861.47, "", "", 5.64, "", "", "", 
  3.8, 84.97, ""}, {"SMR", "Europe", "San Marino", "2020-08-14", 699., 0., 
  0., 42., 0., 0., 20596.382, 0., 0., 1237.551, 0., 0., 0.18, "", "", "", "", 
  "", "", "", "", "", "", "", "", "", "", "", "", "", "", "", "", "", "", "", 
  "", "", "", 33.33, 33938., 556.667, "", "", "", 56861.47, "", "", 5.64, "", 
  "", "", 3.8, 84.97, ""}, {"SMR", "Europe", "San Marino", "2020-08-15", 
  699., 0., 0., 42., 0., 0., 20596.382, 0., 0., 1237.551, 0., 0., 0.2, "", 
  "", "", "", "", "", "", "", "", "", "", "", "", "", "", "", "", "", "", "", 
  "", "", "", "", "", "", 33.33, 33938., 556.667, "", "", "", 56861.47, "", 
  "", 5.64, "", "", "", 3.8, 84.97, ""}, {"SMR", "Europe", "San Marino", 
  "2020-08-16", 699., 0., 0., 42., 0., 0., 20596.382, 0., 0., 1237.551, 0., 
  0., 0.21, "", "", "", "", "", "", "", "", "", "", "", "", "", "", "", "", 
  "", "", "", "", "", "", "", "", "", "", 33.33, 33938., 556.667, "", "", "", 
  56861.47, "", "", 5.64, "", "", "", 3.8, 84.97, ""}, 
 {"SMR", "Europe", "San Marino", "2020-08-17", 699., 0., 0., 42., 0., 0., 
  20596.382, 0., 0., 1237.551, 0., 0., 0.23, "", "", "", "", "", "", "", "", 
  "", "", "", "", "", "", "", "", "", "", "", "", "", "", "", "", "", "", 
  33.33, 33938., 556.667, "", "", "", 56861.47, "", "", 5.64, "", "", "", 
  3.8, 84.97, ""}, {"SMR", "Europe", "San Marino", "2020-08-18", 702., 3., 
  0.429, 42., 0., 0., 20684.778, 88.396, 12.628, 1237.551, 0., 0., 0.25, "", 
  "", "", "", "", "", "", "", "", "", "", "", "", "", "", "", "", "", "", "", 
  "", "", "", "", "", "", 33.33, 33938., 556.667, "", "", "", 56861.47, "", 
  "", 5.64, "", "", "", 3.8, 84.97, ""}, {"SMR", "Europe", "San Marino", 
  "2020-08-19", 704., 2., 0.714, 42., 0., 0., 20743.709, 58.931, 21.047, 
  1237.551, 0., 0., 0.27, "", "", "", "", "", "", "", "", "", "", "", "", "", 
  "", "", "", "", "", "", "", "", "", "", "", "", "", 33.33, 33938., 556.667, 
  "", "", "", 56861.47, "", "", 5.64, "", "", "", 3.8, 84.97, ""}, 
 {"SMR", "Europe", "San Marino", "2020-08-20", 704., 0., 0.714, 42., 0., 0., 
  20743.709, 0., 21.047, 1237.551, 0., 0., 0.26, "", "", "", "", "", "", "", 
  "", "", "", "", "", "", "", "", "", "", "", "", "", "", "", "", "", "", "", 
  33.33, 33938., 556.667, "", "", "", 56861.47, "", "", 5.64, "", "", "", 
  3.8, 84.97, ""}, {"SMR", "Europe", "San Marino", "2020-08-21", 704., 0., 
  0.714, 42., 0., 0., 20743.709, 0., 21.047, 1237.551, 0., 0., 0.26, "", "", 
  "", "", "", "", "", "", "", "", "", "", "", "", "", "", "", "", "", "", "", 
  "", "", "", "", "", 33.33, 33938., 556.667, "", "", "", 56861.47, "", "", 
  5.64, "", "", "", 3.8, 84.97, ""}, {"SMR", "Europe", "San Marino", 
  "2020-08-22", 704., 0., 0.714, 42., 0., 0., 20743.709, 0., 21.047, 
  1237.551, 0., 0., 0.25, "", "", "", "", "", "", "", "", "", "", "", "", "", 
  "", "", "", "", "", "", "", "", "", "", "", "", "", 33.33, 33938., 556.667, 
  "", "", "", 56861.47, "", "", 5.64, "", "", "", 3.8, 84.97, ""}, 
 {"SMR", "Europe", "San Marino", "2020-08-23", 704., 0., 0.714, 42., 0., 0., 
  20743.709, 0., 21.047, 1237.551, 0., 0., 0.24, "", "", "", "", "", "", "", 
  "", "", "", "", "", "", "", "", "", "", "", "", "", "", "", "", "", "", "", 
  33.33, 33938., 556.667, "", "", "", 56861.47, "", "", 5.64, "", "", "", 
  3.8, 84.97, ""}, {"SMR", "Europe", "San Marino", "2020-08-24", 704., 0., 
  0.714, 42., 0., 0., 20743.709, 0., 21.047, 1237.551, 0., 0., 0.23, "", "", 
  "", "", "", "", "", "", "", "", "", "", "", "", "", "", "", "", "", "", "", 
  "", "", "", "", "", 33.33, 33938., 556.667, "", "", "", 56861.47, "", "", 
  5.64, "", "", "", 3.8, 84.97, ""}, {"SMR", "Europe", "San Marino", 
  "2020-08-25", 710., 6., 1.143, 42., 0., 0., 20920.502, 176.793, 33.675, 
  1237.551, 0., 0., 0.23, "", "", "", "", "", "", "", "", "", "", "", "", "", 
  "", "", "", "", "", "", "", "", "", "", "", "", "", 33.33, 33938., 556.667, 
  "", "", "", 56861.47, "", "", 5.64, "", "", "", 3.8, 84.97, ""}, 
 {"SMR", "Europe", "San Marino", "2020-08-26", 710., 0., 0.857, 42., 0., 0., 
  20920.502, 0., 25.256, 1237.551, 0., 0., 0.22, "", "", "", "", "", "", "", 
  "", "", "", "", "", "", "", "", "", "", "", "", "", "", "", "", "", "", "", 
  33.33, 33938., 556.667, "", "", "", 56861.47, "", "", 5.64, "", "", "", 
  3.8, 84.97, ""}, {"SMR", "Europe", "San Marino", "2020-08-27", 710., 0., 
  0.857, 42., 0., 0., 20920.502, 0., 25.256, 1237.551, 0., 0., 0.23, "", "", 
  "", "", "", "", "", "", "", "", "", "", "", "", "", "", "", "", "", "", "", 
  "", "", "", "", "", 33.33, 33938., 556.667, "", "", "", 56861.47, "", "", 
  5.64, "", "", "", 3.8, 84.97, ""}, {"SMR", "Europe", "San Marino", 
  "2020-08-28", 710., 0., 0.857, 42., 0., 0., 20920.502, 0., 25.256, 
  1237.551, 0., 0., 0.23, "", "", "", "", "", "", "", "", "", "", "", "", "", 
  "", "", "", "", "", "", "", "", "", "", "", "", "", 33.33, 33938., 556.667, 
  "", "", "", 56861.47, "", "", 5.64, "", "", "", 3.8, 84.97, ""}, 
 {"SMR", "Europe", "San Marino", "2020-08-29", 710., 0., 0.857, 42., 0., 0., 
  20920.502, 0., 25.256, 1237.551, 0., 0., 0.24, "", "", "", "", "", "", "", 
  "", "", "", "", "", "", "", "", "", "", "", "", "", "", "", "", "", "", "", 
  33.33, 33938., 556.667, "", "", "", 56861.47, "", "", 5.64, "", "", "", 
  3.8, 84.97, ""}, {"SMR", "Europe", "San Marino", "2020-08-30", 710., 0., 
  0.857, 42., 0., 0., 20920.502, 0., 25.256, 1237.551, 0., 0., 0.25, "", "", 
  "", "", "", "", "", "", "", "", "", "", "", "", "", "", "", "", "", "", "", 
  "", "", "", "", "", 33.33, 33938., 556.667, "", "", "", 56861.47, "", "", 
  5.64, "", "", "", 3.8, 84.97, ""}, {"SMR", "Europe", "San Marino", 
  "2020-08-31", 715., 5., 1.571, 42., 0., 0., 21067.83, 147.327, 46.303, 
  1237.551, 0., 0., 0.25, "", "", "", "", "", "", "", "", "", "", "", "", "", 
  "", "", "", "", "", "", "", "", "", "", "", "", "", 33.33, 33938., 556.667, 
  "", "", "", 56861.47, "", "", 5.64, "", "", "", 3.8, 84.97, ""}, 
 {"SMR", "Europe", "San Marino", "2020-09-01", 715., 0., 0.714, 42., 0., 0., 
  21067.83, 0., 21.047, 1237.551, 0., 0., 0.26, "", "", "", "", "", "", "", 
  "", "", "", "", "", "", "", "", "", "", "", "", "", "", "", "", "", "", "", 
  33.33, 33938., 556.667, "", "", "", 56861.47, "", "", 5.64, "", "", "", 
  3.8, 84.97, ""}, {"SMR", "Europe", "San Marino", "2020-09-02", 735., 20., 
  3.571, 42., 0., 0., 21657.139, 589.31, 105.234, 1237.551, 0., 0., 0.27, "", 
  "", "", "", "", "", "", "", "", "", "", "", "", "", "", "", "", "", "", "", 
  "", "", "", "", "", "", 33.33, 33938., 556.667, "", "", "", 56861.47, "", 
  "", 5.64, "", "", "", 3.8, 84.97, ""}, {"SMR", "Europe", "San Marino", 
  "2020-09-03", 735., 0., 3.571, 42., 0., 0., 21657.139, 0., 105.234, 
  1237.551, 0., 0., 0.27, "", "", "", "", "", "", "", "", "", "", "", "", "", 
  "", "", "", "", "", "", "", "", "", "", "", "", "", 33.33, 33938., 556.667, 
  "", "", "", 56861.47, "", "", 5.64, "", "", "", 3.8, 84.97, ""}, 
 {"SMR", "Europe", "San Marino", "2020-09-04", 735., 0., 3.571, 42., 0., 0., 
  21657.139, 0., 105.234, 1237.551, 0., 0., 0.28, "", "", "", "", "", "", "", 
  "", "", "", "", "", "", "", "", "", "", "", "", "", "", "", "", "", "", "", 
  33.33, 33938., 556.667, "", "", "", 56861.47, "", "", 5.64, "", "", "", 
  3.8, 84.97, ""}, {"SMR", "Europe", "San Marino", "2020-09-05", 716., -19., 
  0.857, 42., 0., 0., 21097.295, -559.844, 25.256, 1237.551, 0., 0., 0.29, 
  "", "", "", "", "", "", "", "", "", "", "", "", "", "", "", "", "", "", "", 
  "", "", "", "", "", "", "", 33.33, 33938., 556.667, "", "", "", 56861.47, 
  "", "", 5.64, "", "", "", 3.8, 84.97, ""}, {"SMR", "Europe", "San Marino", 
  "2020-09-06", 716., 0., 0.857, 42., 0., 0., 21097.295, 0., 25.256, 
  1237.551, 0., 0., 0.3, "", "", "", "", "", "", "", "", "", "", "", "", "", 
  "", "", "", "", "", "", "", "", "", "", "", "", "", 33.33, 33938., 556.667, 
  "", "", "", 56861.47, "", "", 5.64, "", "", "", 3.8, 84.97, ""}, 
 {"SMR", "Europe", "San Marino", "2020-09-07", 716., 0., 0.143, 42., 0., 0., 
  21097.295, 0., 4.209, 1237.551, 0., 0., 0.31, "", "", "", "", "", "", "", 
  "", "", "", "", "", "", "", "", "", "", "", "", "", "", "", "", "", "", "", 
  25.93, 33938., 556.667, "", "", "", 56861.47, "", "", 5.64, "", "", "", 
  3.8, 84.97, ""}, {"SMR", "Europe", "San Marino", "2020-09-08", 716., 0., 
  0.143, 42., 0., 0., 21097.295, 0., 4.209, 1237.551, 0., 0., 0.33, "", "", 
  "", "", "", "", "", "", "", "", "", "", "", "", "", "", "", "", "", "", "", 
  "", "", "", "", "", 25.93, 33938., 556.667, "", "", "", 56861.47, "", "", 
  5.64, "", "", "", 3.8, 84.97, ""}, {"SMR", "Europe", "San Marino", 
  "2020-09-09", 722., 6., -1.857, 42., 0., 0., 21274.088, 176.793, -54.722, 
  1237.551, 0., 0., 0.34, "", "", "", "", "", "", "", "", "", "", "", "", "", 
  "", "", "", "", "", "", "", "", "", "", "", "", "", 25.93, 33938., 556.667, 
  "", "", "", 56861.47, "", "", 5.64, "", "", "", 3.8, 84.97, ""}, 
 {"SMR", "Europe", "San Marino", "2020-09-10", 722., 0., -1.857, 42., 0., 0., 
  21274.088, 0., -54.722, 1237.551, 0., 0., 0.33, "", "", "", "", "", "", "", 
  "", "", "", "", "", "", "", "", "", "", "", "", "", "", "", "", "", "", "", 
  25.93, 33938., 556.667, "", "", "", 56861.47, "", "", 5.64, "", "", "", 
  3.8, 84.97, ""}, {"SMR", "Europe", "San Marino", "2020-09-11", 722., 0., 
  -1.857, 42., 0., 0., 21274.088, 0., -54.722, 1237.551, 0., 0., 0.32, "", 
  "", "", "", "", "", "", "", "", "", "", "", "", "", "", "", "", "", "", "", 
  "", "", "", "", "", "", 25.93, 33938., 556.667, "", "", "", 56861.47, "", 
  "", 5.64, "", "", "", 3.8, 84.97, ""}, {"SMR", "Europe", "San Marino", 
  "2020-09-12", 722., 0., 0.857, 42., 0., 0., 21274.088, 0., 25.256, 
  1237.551, 0., 0., 0.31, "", "", "", "", "", "", "", "", "", "", "", "", "", 
  "", "", "", "", "", "", "", "", "", "", "", "", "", 25.93, 33938., 556.667, 
  "", "", "", 56861.47, "", "", 5.64, "", "", "", 3.8, 84.97, ""}, 
 {"SMR", "Europe", "San Marino", "2020-09-13", 722., 0., 0.857, 42., 0., 0., 
  21274.088, 0., 25.256, 1237.551, 0., 0., 0.31, "", "", "", "", "", "", "", 
  "", "", "", "", "", "", "", "", "", "", "", "", "", "", "", "", "", "", "", 
  25.93, 33938., 556.667, "", "", "", 56861.47, "", "", 5.64, "", "", "", 
  3.8, 84.97, ""}, {"SMR", "Europe", "San Marino", "2020-09-14", 722., 0., 
  0.857, 42., 0., 0., 21274.088, 0., 25.256, 1237.551, 0., 0., 0.3, "", "", 
  "", "", "", "", "", "", "", "", "", "", "", "", "", "", "", "", "", "", "", 
  "", "", "", "", "", 25.93, 33938., 556.667, "", "", "", 56861.47, "", "", 
  5.64, "", "", "", 3.8, 84.97, ""}, {"SMR", "Europe", "San Marino", 
  "2020-09-15", 723., 1., 1., 42., 0., 0., 21303.554, 29.465, 29.465, 
  1237.551, 0., 0., 0.29, "", "", "", "", "", "", "", "", "", "", "", "", "", 
  "", "", "", "", "", "", "", "", "", "", "", "", "", 29.63, 33938., 556.667, 
  "", "", "", 56861.47, "", "", 5.64, "", "", "", 3.8, 84.97, ""}, 
 {"SMR", "Europe", "San Marino", "2020-09-16", 723., 0., 0.143, 42., 0., 0., 
  21303.554, 0., 4.209, 1237.551, 0., 0., 0.28, "", "", "", "", "", "", "", 
  "", "", "", "", "", "", "", "", "", "", "", "", "", "", "", "", "", "", "", 
  29.63, 33938., 556.667, "", "", "", 56861.47, "", "", 5.64, "", "", "", 
  3.8, 84.97, ""}, {"SMR", "Europe", "San Marino", "2020-09-17", 723., 0., 
  0.143, 42., 0., 0., 21303.554, 0., 4.209, 1237.551, 0., 0., 0.28, "", "", 
  "", "", "", "", "", "", "", "", "", "", "", "", "", "", "", "", "", "", "", 
  "", "", "", "", "", 29.63, 33938., 556.667, "", "", "", 56861.47, "", "", 
  5.64, "", "", "", 3.8, 84.97, ""}, {"SMR", "Europe", "San Marino", 
  "2020-09-18", 723., 0., 0.143, 42., 0., 0., 21303.554, 0., 4.209, 1237.551, 
  0., 0., 0.28, "", "", "", "", "", "", "", "", "", "", "", "", "", "", "", 
  "", "", "", "", "", "", "", "", "", "", "", 29.63, 33938., 556.667, "", "", 
  "", 56861.47, "", "", 5.64, "", "", "", 3.8, 84.97, ""}, 
 {"SMR", "Europe", "San Marino", "2020-09-19", 723., 0., 0.143, 42., 0., 0., 
  21303.554, 0., 4.209, 1237.551, 0., 0., 0.28, "", "", "", "", "", "", "", 
  "", "", "", "", "", "", "", "", "", "", "", "", "", "", "", "", "", "", "", 
  29.63, 33938., 556.667, "", "", "", 56861.47, "", "", 5.64, "", "", "", 
  3.8, 84.97, ""}, {"SMR", "Europe", "San Marino", "2020-09-20", 723., 0., 
  0.143, 42., 0., 0., 21303.554, 0., 4.209, 1237.551, 0., 0., 0.29, "", "", 
  "", "", "", "", "", "", "", "", "", "", "", "", "", "", "", "", "", "", "", 
  "", "", "", "", "", 29.63, 33938., 556.667, "", "", "", 56861.47, "", "", 
  5.64, "", "", "", 3.8, 84.97, ""}, {"SMR", "Europe", "San Marino", 
  "2020-09-21", 723., 0., 0.143, 42., 0., 0., 21303.554, 0., 4.209, 1237.551, 
  0., 0., 0.29, "", "", "", "", "", "", "", "", "", "", "", "", "", "", "", 
  "", "", "", "", "", "", "", "", "", "", "", 29.63, 33938., 556.667, "", "", 
  "", 56861.47, "", "", 5.64, "", "", "", 3.8, 84.97, ""}, 
 {"SMR", "Europe", "San Marino", "2020-09-22", 723., 0., 0., 42., 0., 0., 
  21303.554, 0., 0., 1237.551, 0., 0., 0.29, "", "", "", "", "", "", "", "", 
  "", "", "", "", "", "", "", "", "", "", "", "", "", "", "", "", "", "", 
  29.63, 33938., 556.667, "", "", "", 56861.47, "", "", 5.64, "", "", "", 
  3.8, 84.97, ""}, {"SMR", "Europe", "San Marino", "2020-09-23", 723., 0., 
  0., 42., 0., 0., 21303.554, 0., 0., 1237.551, 0., 0., 0.29, "", "", "", "", 
  "", "", "", "", "", "", "", "", "", "", "", "", "", "", "", "", "", "", "", 
  "", "", "", 29.63, 33938., 556.667, "", "", "", 56861.47, "", "", 5.64, "", 
  "", "", 3.8, 84.97, ""}, {"SMR", "Europe", "San Marino", "2020-09-24", 
  727., 4., 0.571, 42., 0., 0., 21421.416, 117.862, 16.837, 1237.551, 0., 0., 
  0.31, "", "", "", "", "", "", "", "", "", "", "", "", "", "", "", "", "", 
  "", "", "", "", "", "", "", "", "", 29.63, 33938., 556.667, "", "", "", 
  56861.47, "", "", 5.64, "", "", "", 3.8, 84.97, ""}, 
 {"SMR", "Europe", "San Marino", "2020-09-25", 727., 0., 0.571, 42., 0., 0., 
  21421.416, 0., 16.837, 1237.551, 0., 0., 0.32, "", "", "", "", "", "", "", 
  "", "", "", "", "", "", "", "", "", "", "", "", "", "", "", "", "", "", "", 
  29.63, 33938., 556.667, "", "", "", 56861.47, "", "", 5.64, "", "", "", 
  3.8, 84.97, ""}, {"SMR", "Europe", "San Marino", "2020-09-26", 727., 0., 
  0.571, 42., 0., 0., 21421.416, 0., 16.837, 1237.551, 0., 0., 0.33, "", "", 
  "", "", "", "", "", "", "", "", "", "", "", "", "", "", "", "", "", "", "", 
  "", "", "", "", "", 29.63, 33938., 556.667, "", "", "", 56861.47, "", "", 
  5.64, "", "", "", 3.8, 84.97, ""}, {"SMR", "Europe", "San Marino", 
  "2020-09-27", 727., 0., 0.571, 42., 0., 0., 21421.416, 0., 16.837, 
  1237.551, 0., 0., 0.34, "", "", "", "", "", "", "", "", "", "", "", "", "", 
  "", "", "", "", "", "", "", "", "", "", "", "", "", 29.63, 33938., 556.667, 
  "", "", "", 56861.47, "", "", 5.64, "", "", "", 3.8, 84.97, ""}, 
 {"SMR", "Europe", "San Marino", "2020-09-28", 727., 0., 0.571, 42., 0., 0., 
  21421.416, 0., 16.837, 1237.551, 0., 0., 0.35, "", "", "", "", "", "", "", 
  "", "", "", "", "", "", "", "", "", "", "", "", "", "", "", "", "", "", "", 
  29.63, 33938., 556.667, "", "", "", 56861.47, "", "", 5.64, "", "", "", 
  3.8, 84.97, ""}, {"SMR", "Europe", "San Marino", "2020-09-29", 727., 0., 
  0.571, 42., 0., 0., 21421.416, 0., 16.837, 1237.551, 0., 0., 0.36, "", "", 
  "", "", "", "", "", "", "", "", "", "", "", "", "", "", "", "", "", "", "", 
  "", "", "", "", "", 29.63, 33938., 556.667, "", "", "", 56861.47, "", "", 
  5.64, "", "", "", 3.8, 84.97, ""}, {"SMR", "Europe", "San Marino", 
  "2020-09-30", 732., 5., 1.286, 42., 0., 0., 21568.743, 147.327, 37.884, 
  1237.551, 0., 0., 0.38, "", "", "", "", "", "", "", "", "", "", "", "", "", 
  "", "", "", "", "", "", "", "", "", "", "", "", "", 29.63, 33938., 556.667, 
  "", "", "", 56861.47, "", "", 5.64, "", "", "", 3.8, 84.97, ""}, 
 {"SMR", "Europe", "San Marino", "2020-10-01", 732., 0., 0.714, 42., 0., 0., 
  21568.743, 0., 21.047, 1237.551, 0., 0., 0.39, "", "", "", "", "", "", "", 
  "", "", "", "", "", "", "", "", "", "", "", "", "", "", "", "", "", "", "", 
  29.63, 33938., 556.667, "", "", "", 56861.47, "", "", 5.64, "", "", "", 
  3.8, 84.97, ""}, {"SMR", "Europe", "San Marino", "2020-10-02", 732., 0., 
  0.714, 42., 0., 0., 21568.743, 0., 21.047, 1237.551, 0., 0., 0.42, "", "", 
  "", "", "", "", "", "", "", "", "", "", "", "", "", "", "", "", "", "", "", 
  "", "", "", "", "", 29.63, 33938., 556.667, "", "", "", 56861.47, "", "", 
  5.64, "", "", "", 3.8, 84.97, ""}, {"SMR", "Europe", "San Marino", 
  "2020-10-03", 732., 0., 0.714, 42., 0., 0., 21568.743, 0., 21.047, 
  1237.551, 0., 0., 0.44, "", "", "", "", "", "", "", "", "", "", "", "", "", 
  "", "", "", "", "", "", "", "", "", "", "", "", "", 29.63, 33938., 556.667, 
  "", "", "", 56861.47, "", "", 5.64, "", "", "", 3.8, 84.97, ""}, 
 {"SMR", "Europe", "San Marino", "2020-10-04", 732., 0., 0.714, 42., 0., 0., 
  21568.743, 0., 21.047, 1237.551, 0., 0., 0.47, "", "", "", "", "", "", "", 
  "", "", "", "", "", "", "", "", "", "", "", "", "", "", "", "", "", "", "", 
  29.63, 33938., 556.667, "", "", "", 56861.47, "", "", 5.64, "", "", "", 
  3.8, 84.97, ""}, {"SMR", "Europe", "San Marino", "2020-10-05", 732., 0., 
  0.714, 42., 0., 0., 21568.743, 0., 21.047, 1237.551, 0., 0., 0.49, "", "", 
  "", "", "", "", "", "", "", "", "", "", "", "", "", "", "", "", "", "", "", 
  "", "", "", "", "", 29.63, 33938., 556.667, "", "", "", 56861.47, "", "", 
  5.64, "", "", "", 3.8, 84.97, ""}, {"SMR", "Europe", "San Marino", 
  "2020-10-06", 732., 0., 0.714, 42., 0., 0., 21568.743, 0., 21.047, 
  1237.551, 0., 0., 0.53, "", "", "", "", "", "", "", "", "", "", "", "", "", 
  "", "", "", "", "", "", "", "", "", "", "", "", "", 29.63, 33938., 556.667, 
  "", "", "", 56861.47, "", "", 5.64, "", "", "", 3.8, 84.97, ""}, 
 {"SMR", "Europe", "San Marino", "2020-10-07", 732., 0., 0., 42., 0., 0., 
  21568.743, 0., 0., 1237.551, 0., 0., 0.56, "", "", "", "", "", "", "", "", 
  "", "", "", "", "", "", "", "", "", "", "", "", "", "", "", "", "", "", 
  29.63, 33938., 556.667, "", "", "", 56861.47, "", "", 5.64, "", "", "", 
  3.8, 84.97, ""}, {"SMR", "Europe", "San Marino", "2020-10-08", 741., 9., 
  1.286, 42., 0., 0., 21833.932, 265.189, 37.884, 1237.551, 0., 0., 0.6, "", 
  "", "", "", "", "", "", "", "", "", "", "", "", "", "", "", "", "", "", "", 
  "", "", "", "", "", "", 29.63, 33938., 556.667, "", "", "", 56861.47, "", 
  "", 5.64, "", "", "", 3.8, 84.97, ""}, {"SMR", "Europe", "San Marino", 
  "2020-10-09", 741., 0., 1.286, 42., 0., 0., 21833.932, 0., 37.884, 
  1237.551, 0., 0., 0.64, "", "", "", "", "", "", "", "", "", "", "", "", "", 
  "", "", "", "", "", "", "", "", "", "", "", "", "", 29.63, 33938., 556.667, 
  "", "", "", 56861.47, "", "", 5.64, "", "", "", 3.8, 84.97, ""}, 
 {"SMR", "Europe", "San Marino", "2020-10-10", 741., 0., 1.286, 42., 0., 0., 
  21833.932, 0., 37.884, 1237.551, 0., 0., 0.68, "", "", "", "", "", "", "", 
  "", "", "", "", "", "", "", "", "", "", "", "", "", "", "", "", "", "", "", 
  29.63, 33938., 556.667, "", "", "", 56861.47, "", "", 5.64, "", "", "", 
  3.8, 84.97, ""}, {"SMR", "Europe", "San Marino", "2020-10-11", 741., 0., 
  1.286, 42., 0., 0., 21833.932, 0., 37.884, 1237.551, 0., 0., 0.73, "", "", 
  "", "", "", "", "", "", "", "", "", "", "", "", "", "", "", "", "", "", "", 
  "", "", "", "", "", 29.63, 33938., 556.667, "", "", "", 56861.47, "", "", 
  5.64, "", "", "", 3.8, 84.97, ""}, {"SMR", "Europe", "San Marino", 
  "2020-10-12", 741., 0., 1.286, 42., 0., 0., 21833.932, 0., 37.884, 
  1237.551, 0., 0., 0.77, "", "", "", "", "", "", "", "", "", "", "", "", "", 
  "", "", "", "", "", "", "", "", "", "", "", "", "", 29.63, 33938., 556.667, 
  "", "", "", 56861.47, "", "", 5.64, "", "", "", 3.8, 84.97, ""}, 
 {"SMR", "Europe", "San Marino", "2020-10-13", 741., 0., 1.286, 42., 0., 0., 
  21833.932, 0., 37.884, 1237.551, 0., 0., 0.82, "", "", "", "", "", "", "", 
  "", "", "", "", "", "", "", "", "", "", "", "", "", "", "", "", "", "", "", 
  29.63, 33938., 556.667, "", "", "", 56861.47, "", "", 5.64, "", "", "", 
  3.8, 84.97, ""}, {"SMR", "Europe", "San Marino", "2020-10-14", 741., 0., 
  1.286, 42., 0., 0., 21833.932, 0., 37.884, 1237.551, 0., 0., 0.88, "", "", 
  "", "", "", "", "", "", "", "", "", "", "", "", "", "", "", "", "", "", "", 
  "", "", "", "", "", 29.63, 33938., 556.667, "", "", "", 56861.47, "", "", 
  5.64, "", "", "", 3.8, 84.97, ""}, {"SMR", "Europe", "San Marino", 
  "2020-10-15", 759., 18., 2.571, 42., 0., 0., 22364.311, 530.379, 75.768, 
  1237.551, 0., 0., 0.95, "", "", "", "", "", "", "", "", "", "", "", "", "", 
  "", "", "", "", "", "", "", "", "", "", "", "", "", 29.63, 33938., 556.667, 
  "", "", "", 56861.47, "", "", 5.64, "", "", "", 3.8, 84.97, ""}, 
 {"SMR", "Europe", "San Marino", "2020-10-16", 759., 0., 2.571, 42., 0., 0., 
  22364.311, 0., 75.768, 1237.551, 0., 0., 1.01, "", "", "", "", "", "", "", 
  "", "", "", "", "", "", "", "", "", "", "", "", "", "", "", "", "", "", "", 
  29.63, 33938., 556.667, "", "", "", 56861.47, "", "", 5.64, "", "", "", 
  3.8, 84.97, ""}, {"SMR", "Europe", "San Marino", "2020-10-17", 759., 0., 
  2.571, 42., 0., 0., 22364.311, 0., 75.768, 1237.551, 0., 0., 1.09, "", "", 
  "", "", "", "", "", "", "", "", "", "", "", "", "", "", "", "", "", "", "", 
  "", "", "", "", "", 29.63, 33938., 556.667, "", "", "", 56861.47, "", "", 
  5.64, "", "", "", 3.8, 84.97, ""}, {"SMR", "Europe", "San Marino", 
  "2020-10-18", 759., 0., 2.571, 42., 0., 0., 22364.311, 0., 75.768, 
  1237.551, 0., 0., 1.16, "", "", "", "", "", "", "", "", "", "", "", "", "", 
  "", "", "", "", "", "", "", "", "", "", "", "", "", 29.63, 33938., 556.667, 
  "", "", "", 56861.47, "", "", 5.64, "", "", "", 3.8, 84.97, ""}, 
 {"SMR", "Europe", "San Marino", "2020-10-19", 766., 7., 3.571, 42., 0., 0., 
  22570.57, 206.258, 105.234, 1237.551, 0., 0., 1.24, "", "", "", "", "", "", 
  "", "", "", "", "", "", "", "", "", "", "", "", "", "", "", "", "", "", "", 
  "", 29.63, 33938., 556.667, "", "", "", 56861.47, "", "", 5.64, "", "", "", 
  3.8, 84.97, ""}, {"SMR", "Europe", "San Marino", "2020-10-20", 766., 0., 
  3.571, 42., 0., 0., 22570.57, 0., 105.234, 1237.551, 0., 0., 1.3, "", "", 
  "", "", "", "", "", "", "", "", "", "", "", "", "", "", "", "", "", "", "", 
  "", "", "", "", "", 35.19, 33938., 556.667, "", "", "", 56861.47, "", "", 
  5.64, "", "", "", 3.8, 84.97, ""}, {"SMR", "Europe", "San Marino", 
  "2020-10-21", 774., 8., 4.714, 42., 0., 0., 22806.294, 235.724, 138.909, 
  1237.551, 0., 0., 1.38, "", "", "", "", "", "", "", "", "", "", "", "", "", 
  "", "", "", "", "", "", "", "", "", "", "", "", "", 35.19, 33938., 556.667, 
  "", "", "", 56861.47, "", "", 5.64, "", "", "", 3.8, 84.97, ""}, 
 {"SMR", "Europe", "San Marino", "2020-10-22", 802., 28., 6.143, 42., 0., 0., 
  23631.328, 825.034, 181.002, 1237.551, 0., 0., 1.43, "", "", "", "", "", 
  "", "", "", "", "", "", "", "", "", "", "", "", "", "", "", "", "", "", "", 
  "", "", 35.19, 33938., 556.667, "", "", "", 56861.47, "", "", 5.64, "", "", 
  "", 3.8, 84.97, ""}, {"SMR", "Europe", "San Marino", "2020-10-23", 819., 
  17., 8.571, 42., 0., 0., 24132.241, 500.913, 252.561, 1237.551, 0., 0., 
  1.44, "", "", "", "", "", "", "", "", "", "", "", "", "", "", "", "", "", 
  "", "", "", "", "", "", "", "", "", 35.19, 33938., 556.667, "", "", "", 
  56861.47, "", "", 5.64, "", "", "", 3.8, 84.97, ""}, 
 {"SMR", "Europe", "San Marino", "2020-10-24", 819., 0., 8.571, 42., 0., 0., 
  24132.241, 0., 252.561, 1237.551, 0., 0., 1.43, "", "", "", "", "", "", "", 
  "", "", "", "", "", "", "", "", "", "", "", "", "", "", "", "", "", "", "", 
  35.19, 33938., 556.667, "", "", "", 56861.47, "", "", 5.64, "", "", "", 
  3.8, 84.97, ""}, {"SMR", "Europe", "San Marino", "2020-10-25", 819., 0., 
  8.571, 42., 0., 0., 24132.241, 0., 252.561, 1237.551, 0., 0., 1.42, "", "", 
  "", "", "", "", "", "", "", "", "", "", "", "", "", "", "", "", "", "", "", 
  "", "", "", "", "", 35.19, 33938., 556.667, "", "", "", 56861.47, "", "", 
  5.64, "", "", "", 3.8, 84.97, ""}, {"SMR", "Europe", "San Marino", 
  "2020-10-26", 852., 33., 12.286, 42., 0., 0., 25104.603, 972.361, 362.005, 
  1237.551, 0., 0., 1.42, "", "", "", "", "", "", "", "", "", "", "", "", "", 
  "", "", "", "", "", "", "", "", "", "", "", "", "", 35.19, 33938., 556.667, 
  "", "", "", 56861.47, "", "", 5.64, "", "", "", 3.8, 84.97, ""}, 
 {"SMR", "Europe", "San Marino", "2020-10-27", 852., 0., 12.286, 42., 0., 0., 
  25104.603, 0., 362.005, 1237.551, 0., 0., 1.39, "", "", "", "", "", "", "", 
  "", "", "", "", "", "", "", "", "", "", "", "", "", "", "", "", "", "", "", 
  35.19, 33938., 556.667, "", "", "", 56861.47, "", "", 5.64, "", "", "", 
  3.8, 84.97, ""}, {"SMR", "Europe", "San Marino", "2020-10-28", 852., 0., 
  11.143, 42., 0., 0., 25104.603, 0., 328.33, 1237.551, 0., 0., 1.38, "", "", 
  "", "", "", "", "", "", "", "", "", "", "", "", "", "", "", "", "", "", "", 
  "", "", "", "", "", 35.19, 33938., 556.667, "", "", "", 56861.47, "", "", 
  5.64, "", "", "", 3.8, 84.97, ""}, {"SMR", "Europe", "San Marino", 
  "2020-10-29", 928., 76., 18., 42., 0., 0., 27343.98, 2239.378, 530.379, 
  1237.551, 0., 0., 1.37, "", "", "", "", "", "", "", "", "", "", "", "", "", 
  "", "", "", "", "", "", "", "", "", "", "", "", "", 35.19, 33938., 556.667, 
  "", "", "", 56861.47, "", "", 5.64, "", "", "", 3.8, 84.97, ""}, 
 {"SMR", "Europe", "San Marino", "2020-10-30", 928., 0., 15.571, 42., 0., 0., 
  27343.98, 0., 458.82, 1237.551, 0., 0., 1.37, "", "", "", "", "", "", "", 
  "", "", "", "", "", "", "", "", "", "", "", "", "", "", "", "", "", "", "", 
  35.19, 33938., 556.667, "", "", "", 56861.47, "", "", 5.64, "", "", "", 
  3.8, 84.97, ""}, {"SMR", "Europe", "San Marino", "2020-10-31", 928., 0., 
  15.571, 42., 0., 0., 27343.98, 0., 458.82, 1237.551, 0., 0., 1.37, "", "", 
  "", "", "", "", "", "", "", "", "", "", "", "", "", "", "", "", "", "", "", 
  "", "", "", "", "", 35.19, 33938., 556.667, "", "", "", 56861.47, "", "", 
  5.64, "", "", "", 3.8, 84.97, ""}, {"SMR", "Europe", "San Marino", 
  "2020-11-01", 928., 0., 15.571, 42., 0., 0., 27343.98, 0., 458.82, 
  1237.551, 0., 0., 1.38, "", "", "", "", "", "", "", "", "", "", "", "", "", 
  "", "", "", "", "", "", "", "", "", "", "", "", "", 35.19, 33938., 556.667, 
  "", "", "", 56861.47, "", "", 5.64, "", "", "", 3.8, 84.97, ""}, 
 {"SMR", "Europe", "San Marino", "2020-11-02", 928., 0., 10.857, 42., 0., 0., 
  27343.98, 0., 319.911, 1237.551, 0., 0., 1.39, "", "", "", "", "", "", "", 
  "", "", "", "", "", "", "", "", "", "", "", "", "", "", "", "", "", "", "", 
  40.74, 33938., 556.667, "", "", "", 56861.47, "", "", 5.64, "", "", "", 
  3.8, 84.97, ""}, {"SMR", "Europe", "San Marino", "2020-11-03", 994., 66., 
  20.286, 42., 0., 0., 29288.703, 1944.723, 597.729, 1237.551, 0., 0., 1.42, 
  "", "", "", "", "", "", "", "", "", "", "", "", "", "", "", "", "", "", "", 
  "", "", "", "", "", "", "", 40.74, 33938., 556.667, "", "", "", 56861.47, 
  "", "", 5.64, "", "", "", 3.8, 84.97, ""}, {"SMR", "Europe", "San Marino", 
  "2020-11-04", 994., 0., 20.286, 42., 0., 0., 29288.703, 0., 597.729, 
  1237.551, 0., 0., 1.4, "", "", "", "", "", "", "", "", "", "", "", "", "", 
  "", "", "", "", "", "", "", "", "", "", "", "", "", 40.74, 33938., 556.667, 
  "", "", "", 56861.47, "", "", 5.64, "", "", "", 3.8, 84.97, ""}, 
 {"SMR", "Europe", "San Marino", "2020-11-05", 1043., 49., 16.429, 42., 0., 
  0., 30732.512, 1443.809, 484.076, 1237.551, 0., 0., 1.4, "", "", "", "", 
  "", "", "", "", "", "", "", "", "", "", "", "", "", "", "", "", "", "", "", 
  "", "", "", 40.74, 33938., 556.667, "", "", "", 56861.47, "", "", 5.64, "", 
  "", "", 3.8, 84.97, ""}, {"SMR", "Europe", "San Marino", "2020-11-06", 
  1043., 0., 16.429, 42., 0., 0., 30732.512, 0., 484.076, 1237.551, 0., 0., 
  1.39, "", "", "", "", "", "", "", "", "", "", "", "", "", "", "", "", "", 
  "", "", "", "", "", "", "", "", "", 40.74, 33938., 556.667, "", "", "", 
  56861.47, "", "", 5.64, "", "", "", 3.8, 84.97, ""}, 
 {"SMR", "Europe", "San Marino", "2020-11-07", 1043., 0., 16.429, 42., 0., 
  0., 30732.512, 0., 484.076, 1237.551, 0., 0., 1.39, "", "", "", "", "", "", 
  "", "", "", "", "", "", "", "", "", "", "", "", "", "", "", "", "", "", "", 
  "", 40.74, 33938., 556.667, "", "", "", 56861.47, "", "", 5.64, "", "", "", 
  3.8, 84.97, ""}, {"SMR", "Europe", "San Marino", "2020-11-08", 1043., 0., 
  16.429, 42., 0., 0., 30732.512, 0., 484.076, 1237.551, 0., 0., 1.4, "", "", 
  "", "", "", "", "", "", "", "", "", "", "", "", "", "", "", "", "", "", "", 
  "", "", "", "", "", 40.74, 33938., 556.667, "", "", "", 56861.47, "", "", 
  5.64, "", "", "", 3.8, 84.97, ""}, {"SMR", "Europe", "San Marino", 
  "2020-11-09", 1114., 71., 26.571, 42., 0., 0., 32824.562, 2092.05, 782.94, 
  1237.551, 0., 0., 1.4, "", "", "", "", "", "", "", "", "", "", "", "", "", 
  "", "", "", "", "", "", "", "", "", "", "", "", "", 40.74, 33938., 556.667, 
  "", "", "", 56861.47, "", "", 5.64, "", "", "", 3.8, 84.97, ""}, 
 {"SMR", "Europe", "San Marino", "2020-11-10", 1114., 0., 17.143, 42., 0., 
  0., 32824.562, 0., 505.123, 1237.551, 0., 0., 1.38, "", "", "", "", "", "", 
  "", "", "", "", "", "", "", "", "", "", "", "", "", "", "", "", "", "", "", 
  "", 40.74, 33938., 556.667, "", "", "", 56861.47, "", "", 5.64, "", "", "", 
  3.8, 84.97, ""}, {"SMR", "Europe", "San Marino", "2020-11-11", 1190., 76., 
  28., 42., 0., 0., 35063.94, 2239.378, 825.034, 1237.551, 0., 0., 1.37, "", 
  "", "", "", "", "", "", "", "", "", "", "", "", "", "", "", "", "", "", "", 
  "", "", "", "", "", "", 40.74, 33938., 556.667, "", "", "", 56861.47, "", 
  "", 5.64, "", "", "", 3.8, 84.97, ""}, {"SMR", "Europe", "San Marino", 
  "2020-11-12", 1190., 0., 21., 42., 0., 0., 35063.94, 0., 618.775, 1237.551, 
  0., 0., 1.34, "", "", "", "", "", "", "", "", "", "", "", "", "", "", "", 
  "", "", "", "", "", "", "", "", "", "", "", 40.74, 33938., 556.667, "", "", 
  "", 56861.47, "", "", 5.64, "", "", "", 3.8, 84.97, ""}, 
 {"SMR", "Europe", "San Marino", "2020-11-13", 1253., 63., 30., 42., 0., 0., 
  36920.266, 1856.326, 883.965, 1237.551, 0., 0., 1.33, "", "", "", "", "", 
  "", "", "", "", "", "", "", "", "", "", "", "", "", "", "", "", "", "", "", 
  "", "", 40.74, 33938., 556.667, "", "", "", 56861.47, "", "", 5.64, "", "", 
  "", 3.8, 84.97, ""}, {"SMR", "Europe", "San Marino", "2020-11-14", 1253., 
  0., 30., 42., 0., 0., 36920.266, 0., 883.965, 1237.551, 0., 0., 1.3, "", 
  "", "", "", "", "", "", "", "", "", "", "", "", "", "", "", "", "", "", "", 
  "", "", "", "", "", "", 40.74, 33938., 556.667, "", "", "", 56861.47, "", 
  "", 5.64, "", "", "", 3.8, 84.97, ""}, {"SMR", "Europe", "San Marino", 
  "2020-11-15", 1253., 0., 30., 42., 0., 0., 36920.266, 0., 883.965, 
  1237.551, 0., 0., 1.28, "", "", "", "", "", "", "", "", "", "", "", "", "", 
  "", "", "", "", "", "", "", "", "", "", "", "", "", 40.74, 33938., 556.667, 
  "", "", "", 56861.47, "", "", 5.64, "", "", "", 3.8, 84.97, ""}, 
 {"SMR", "Europe", "San Marino", "2020-11-16", 1290., 37., 25.143, 42., 0., 
  0., 38010.49, 1090.223, 740.847, 1237.551, 0., 0., 1.26, "", "", "", "", 
  "", "", "", "", "", "", "", "", "", "", "", "", "", "", "", "", "", "", "", 
  "", "", "", 40.74, 33938., 556.667, "", "", "", 56861.47, "", "", 5.64, "", 
  "", "", 3.8, 84.97, ""}, {"SMR", "Europe", "San Marino", "2020-11-17", 
  1290., 0., 25.143, 42., 0., 0., 38010.49, 0., 740.847, 1237.551, 0., 0., 
  1.24, "", "", "", "", "", "", "", "", "", "", "", "", "", "", "", "", "", 
  "", "", "", "", "", "", "", "", "", 40.74, 33938., 556.667, "", "", "", 
  56861.47, "", "", 5.64, "", "", "", 3.8, 84.97, ""}, 
 {"SMR", "Europe", "San Marino", "2020-11-18", 1358., 68., 24., 43., 1., 
  0.143, 40014.143, 2003.654, 707.172, 1267.016, 29.465, 4.209, 1.23, "", "", 
  "", "", "", "", "", "", "", "", "", "", "", "", "", "", "", "", "", "", "", 
  "", "", "", "", "", 40.74, 33938., 556.667, "", "", "", 56861.47, "", "", 
  5.64, "", "", "", 3.8, 84.97, ""}, {"SMR", "Europe", "San Marino", 
  "2020-11-19", 1358., 0., 24., 43., 0., 0.143, 40014.143, 0., 707.172, 
  1267.016, 0., 4.209, 1.21, "", "", "", "", "", "", "", "", "", "", "", "", 
  "", "", "", "", "", "", "", "", "", "", "", "", "", "", 40.74, 33938., 
  556.667, "", "", "", 56861.47, "", "", 5.64, "", "", "", 3.8, 84.97, ""}, 
 {"SMR", "Europe", "San Marino", "2020-11-20", 1395., 37., 20.286, 43., 0., 
  0.143, 41104.367, 1090.223, 597.729, 1267.016, 0., 4.209, 1.2, "", "", "", 
  "", "", "", "", "", "", "", "", "", "", "", "", "", "", "", "", "", "", "", 
  "", "", "", "", 40.74, 33938., 556.667, "", "", "", 56861.47, "", "", 5.64, 
  "", "", "", 3.8, 84.97, ""}, {"SMR", "Europe", "San Marino", "2020-11-21", 
  1395., 0., 20.286, 43., 0., 0.143, 41104.367, 0., 597.729, 1267.016, 0., 
  4.209, 1.19, "", "", "", "", "", "", "", "", "", "", "", "", "", "", "", 
  "", "", "", "", "", "", "", "", "", "", "", 40.74, 33938., 556.667, "", "", 
  "", 56861.47, "", "", 5.64, "", "", "", 3.8, 84.97, ""}, 
 {"SMR", "Europe", "San Marino", "2020-11-22", 1395., 0., 20.286, 43., 0., 
  0.143, 41104.367, 0., 597.729, 1267.016, 0., 4.209, 1.19, "", "", "", "", 
  "", "", "", "", "", "", "", "", "", "", "", "", "", "", "", "", "", "", "", 
  "", "", "", 40.74, 33938., 556.667, "", "", "", 56861.47, "", "", 5.64, "", 
  "", "", 3.8, 84.97, ""}, {"SMR", "Europe", "San Marino", "2020-11-23", 
  1428., 33., 19.714, 44., 1., 0.286, 42076.728, 972.361, 580.891, 1296.482, 
  29.465, 8.419, 1.18, "", "", "", "", "", "", "", "", "", "", "", "", "", 
  "", "", "", "", "", "", "", "", "", "", "", "", "", 40.74, 33938., 556.667, 
  "", "", "", 56861.47, "", "", 5.64, "", "", "", 3.8, 84.97, ""}, 
 {"SMR", "Europe", "San Marino", "2020-11-24", 1428., 0., 19.714, 44., 0., 
  0.286, 42076.728, 0., 580.891, 1296.482, 0., 8.419, 1.18, "", "", "", "", 
  "", "", "", "", "", "", "", "", "", "", "", "", "", "", "", "", "", "", "", 
  "", "", "", 40.74, 33938., 556.667, "", "", "", 56861.47, "", "", 5.64, "", 
  "", "", 3.8, 84.97, ""}, {"SMR", "Europe", "San Marino", "2020-11-25", 
  1492., 64., 19.143, 44., 0., 0.143, 43962.52, 1885.792, 564.054, 1296.482, 
  0., 4.209, 1.18, "", "", "", "", "", "", "", "", "", "", "", "", "", "", 
  "", "", "", "", "", "", "", "", "", "", "", "", 40.74, 33938., 556.667, "", 
  "", "", 56861.47, "", "", 5.64, "", "", "", 3.8, 84.97, ""}, 
 {"SMR", "Europe", "San Marino", "2020-11-26", 1514., 22., 22.286, 44., 0., 
  0.143, 44610.761, 648.241, 656.66, 1296.482, 0., 4.209, 1.18, "", "", "", 
  "", "", "", "", "", "", "", "", "", "", "", "", "", "", "", "", "", "", "", 
  "", "", "", "", 40.74, 33938., 556.667, "", "", "", 56861.47, "", "", 5.64, 
  "", "", "", 3.8, 84.97, ""}, {"SMR", "Europe", "San Marino", "2020-11-27", 
  1554., 40., 22.714, 44., 0., 0.143, 45789.381, 1178.62, 669.288, 1296.482, 
  0., 4.209, 1.17, "", "", "", "", "", "", "", "", "", "", "", "", "", "", 
  "", "", "", "", "", "", "", "", "", "", "", "", 46.3, 33938., 556.667, "", 
  "", "", 56861.47, "", "", 5.64, "", "", "", 3.8, 84.97, ""}, 
 {"SMR", "Europe", "San Marino", "2020-11-28", 1586., 32., 27.286, 45., 1., 
  0.286, 46732.277, 942.896, 803.987, 1325.947, 29.465, 8.419, 1.16, "", "", 
  "", "", "", "", "", "", "", "", "", "", "", "", "", "", "", "", "", "", "", 
  "", "", "", "", "", 46.3, 33938., 556.667, "", "", "", 56861.47, "", "", 
  5.64, "", "", "", 3.8, 84.97, ""}, {"SMR", "Europe", "San Marino", 
  "2020-11-29", 1586., 0., 27.286, 45., 0., 0.286, 46732.277, 0., 803.987, 
  1325.947, 0., 8.419, 1.15, "", "", "", "", "", "", "", "", "", "", "", "", 
  "", "", "", "", "", "", "", "", "", "", "", "", "", "", 46.3, 33938., 
  556.667, "", "", "", 56861.47, "", "", 5.64, "", "", "", 3.8, 84.97, ""}, 
 {"SMR", "Europe", "San Marino", "2020-11-30", 1612., 26., 26.286, 46., 1., 
  0.286, 47498.379, 766.103, 774.522, 1355.413, 29.465, 8.419, 1.14, "", "", 
  "", "", "", "", "", "", "", "", "", "", "", "", "", "", "", "", "", "", "", 
  "", "", "", "", "", 50., 33938., 556.667, "", "", "", 56861.47, "", "", 
  5.64, "", "", "", 3.8, 84.97, ""}, {"SMR", "Europe", "San Marino", 
  "2020-12-01", 1650., 38., 31.714, 46., 0., 0.286, 48618.068, 1119.689, 
  934.477, 1355.413, 0., 8.419, 1.13, "", "", "", "", "", "", "", "", "", "", 
  "", "", "", "", "", "", "", "", "", "", "", "", "", "", "", "", 50., 
  33938., 556.667, "", "", "", 56861.47, "", "", 5.64, "", "", "", 3.8, 
  84.97, ""}, {"SMR", "Europe", "San Marino", "2020-12-02", 1687., 37., 
  27.857, 46., 0., 0.286, 49708.292, 1090.223, 820.825, 1355.413, 0., 8.419, 
  1.12, "", "", "", "", "", "", "", "", "", "", "", "", "", "", "", "", "", 
  "", "", "", "", "", "", "", "", "", 50., 33938., 556.667, "", "", "", 
  56861.47, "", "", 5.64, "", "", "", 3.8, 84.97, ""}, 
 {"SMR", "Europe", "San Marino", "2020-12-03", 1714., 27., 28.571, 46., 0., 
  0.286, 50503.86, 795.568, 841.871, 1355.413, 0., 8.419, 1.11, "", "", "", 
  "", "", "", "", "", "", "", "", "", "", "", "", "", "", "", "", "", "", "", 
  "", "", "", "", 50., 33938., 556.667, "", "", "", 56861.47, "", "", 5.64, 
  "", "", "", 3.8, 84.97, ""}, {"SMR", "Europe", "San Marino", "2020-12-04", 
  1756., 42., 28.857, 47., 1., 0.429, 51741.411, 1237.551, 850.29, 1384.878, 
  29.465, 12.628, 1.1, "", "", "", "", "", "", "", "", "", "", "", "", "", 
  "", "", "", "", "", "", "", "", "", "", "", "", "", 50., 33938., 556.667, 
  "", "", "", 56861.47, "", "", 5.64, "", "", "", 3.8, 84.97, ""}, 
 {"SMR", "Europe", "San Marino", "2020-12-05", 1789., 33., 29., 48., 1., 
  0.429, 52713.772, 972.361, 854.499, 1414.344, 29.465, 12.628, 1.09, "", "", 
  "", "", "", "", "", "", "", "", "", "", "", "", "", "", "", "", "", "", "", 
  "", "", "", "", "", 50., 33938., 556.667, "", "", "", 56861.47, "", "", 
  5.64, "", "", "", 3.8, 84.97, ""}, {"SMR", "Europe", "San Marino", 
  "2020-12-06", 1789., 0., 29., 48., 0., 0.429, 52713.772, 0., 854.499, 
  1414.344, 0., 12.628, 1.08, "", "", "", "", "", "", "", "", "", "", "", "", 
  "", "", "", "", "", "", "", "", "", "", "", "", "", "", 50., 33938., 
  556.667, "", "", "", 56861.47, "", "", 5.64, "", "", "", 3.8, 84.97, ""}, 
 {"SMR", "Europe", "San Marino", "2020-12-07", 1800., 11., 26.857, 48., 0., 
  0.286, 53037.893, 324.12, 791.359, 1414.344, 0., 8.419, 1.06, "", "", "", 
  "", "", "", "", "", "", "", "", "", "", "", "", "", "", "", "", "", "", "", 
  "", "", "", "", 50., 33938., 556.667, "", "", "", 56861.47, "", "", 5.64, 
  "", "", "", 3.8, 84.97, ""}, {"SMR", "Europe", "San Marino", "2020-12-08", 
  1800., 0., 21.429, 48., 0., 0.286, 53037.893, 0., 631.403, 1414.344, 0., 
  8.419, 1.06, "", "", "", "", "", "", "", "", "", "", "", "", "", "", "", 
  "", "", "", "", "", "", "", "", "", "", "", 50., 33938., 556.667, "", "", 
  "", 56861.47, "", "", 5.64, "", "", "", 3.8, 84.97, ""}, 
 {"SMR", "Europe", "San Marino", "2020-12-09", 1834., 34., 21., 49., 1., 
  0.429, 54039.719, 1001.827, 618.775, 1443.809, 29.465, 12.628, 1.06, "", 
  "", "", "", "", "", "", "", "", "", "", "", "", "", "", "", "", "", "", "", 
  "", "", "", "", "", "", 50., 33938., 556.667, "", "", "", 56861.47, "", "", 
  5.64, "", "", "", 3.8, 84.97, ""}, {"SMR", "Europe", "San Marino", 
  "2020-12-10", 1868., 34., 22., 49., 0., 0.429, 55041.546, 1001.827, 
  648.241, 1443.809, 0., 12.628, 1.07, "", "", "", "", "", "", "", "", "", 
  "", "", "", "", "", "", "", "", "", "", "", "", "", "", "", "", "", 50., 
  33938., 556.667, "", "", "", 56861.47, "", "", 5.64, "", "", "", 3.8, 
  84.97, ""}, {"SMR", "Europe", "San Marino", "2020-12-11", 1908., 40., 
  21.714, 50., 1., 0.429, 56220.166, 1178.62, 639.822, 1473.275, 29.465, 
  12.628, 1.07, "", "", "", "", "", "", "", "", "", "", "", "", "", "", "", 
  "", "", "", "", "", "", "", "", "", "", "", 50., 33938., 556.667, "", "", 
  "", 56861.47, "", "", 5.64, "", "", "", 3.8, 84.97, ""}, 
 {"SMR", "Europe", "San Marino", "2020-12-12", 1932., 24., 20.429, 51., 1., 
  0.429, 56927.338, 707.172, 601.938, 1502.74, 29.465, 12.628, 1.07, "", "", 
  "", "", "", "", "", "", "", "", "", "", "", "", "", "", "", "", "", "", "", 
  "", "", "", "", "", 50., 33938., 556.667, "", "", "", 56861.47, "", "", 
  5.64, "", "", "", 3.8, 84.97, ""}, {"SMR", "Europe", "San Marino", 
  "2020-12-13", 1932., 0., 20.429, 51., 0., 0.429, 56927.338, 0., 601.938, 
  1502.74, 0., 12.628, 1.07, "", "", "", "", "", "", "", "", "", "", "", "", 
  "", "", "", "", "", "", "", "", "", "", "", "", "", "", 50., 33938., 
  556.667, "", "", "", 56861.47, "", "", 5.64, "", "", "", 3.8, 84.97, ""}, 
 {"SMR", "Europe", "San Marino", "2020-12-14", 1934., 2., 19.143, 51., 0., 
  0.429, 56986.269, 58.931, 564.054, 1502.74, 0., 12.628, 1.06, "", "", "", 
  "", "", "", "", "", "", "", "", "", "", "", "", "", "", "", "", "", "", "", 
  "", "", "", "", 50., 33938., 556.667, "", "", "", 56861.47, "", "", 5.64, 
  "", "", "", 3.8, 84.97, ""}, {"SMR", "Europe", "San Marino", "2020-12-15", 
  1982., 48., 26., 52., 1., 0.571, 58400.613, 1414.344, 766.103, 1532.206, 
  29.465, 16.837, 1.07, "", "", "", "", "", "", "", "", "", "", "", "", "", 
  "", "", "", "", "", "", "", "", "", "", "", "", "", 50., 33938., 556.667, 
  "", "", "", 56861.47, "", "", 5.64, "", "", "", 3.8, 84.97, ""}, 
 {"SMR", "Europe", "San Marino", "2020-12-16", 2025., 43., 27.286, 54., 2., 
  0.714, 59667.629, 1267.016, 803.987, 1591.137, 58.931, 21.047, 1.07, "", 
  "", "", "", "", "", "", "", "", "", "", "", "", "", "", "", "", "", "", "", 
  "", "", "", "", "", "", 50., 33938., 556.667, "", "", "", 56861.47, "", "", 
  5.64, "", "", "", 3.8, 84.97, ""}, {"SMR", "Europe", "San Marino", 
  "2020-12-17", 2049., 24., 25.857, 54., 0., 0.714, 60374.801, 707.172, 
  761.894, 1591.137, 0., 21.047, 1.07, "", "", "", "", "", "", "", "", "", 
  "", "", "", "", "", "", "", "", "", "", "", "", "", "", "", "", "", 50., 
  33938., 556.667, "", "", "", 56861.47, "", "", 5.64, "", "", "", 3.8, 
  84.97, ""}, {"SMR", "Europe", "San Marino", "2020-12-18", 2072., 23., 
  23.429, 55., 1., 0.714, 61052.508, 677.706, 690.334, 1620.602, 29.465, 
  21.047, 1.07, "", "", "", "", "", "", "", "", "", "", "", "", "", "", "", 
  "", "", "", "", "", "", "", "", "", "", "", 57.41, 33938., 556.667, "", "", 
  "", 56861.47, "", "", 5.64, "", "", "", 3.8, 84.97, ""}, 
 {"SMR", "Europe", "San Marino", "2020-12-19", 2107., 35., 25., 55., 0., 
  0.571, 62083.8, 1031.292, 736.637, 1620.602, 0., 16.837, 1.07, "", "", "", 
  "", "", "", "", "", "", "", "", "", "", "", "", "", "", "", "", "", "", "", 
  "", "", "", "", 57.41, 33938., 556.667, "", "", "", 56861.47, "", "", 5.64, 
  "", "", "", 3.8, 84.97, ""}, {"SMR", "Europe", "San Marino", "2020-12-20", 
  2107., 0., 25., 55., 0., 0.571, 62083.8, 0., 736.637, 1620.602, 0., 16.837, 
  1.06, "", "", "", "", "", "", "", "", "", "", "", "", "", "", "", "", "", 
  "", "", "", "", "", "", "", "", "", 57.41, 33938., 556.667, "", "", "", 
  56861.47, "", "", 5.64, "", "", "", 3.8, 84.97, ""}, 
 {"SMR", "Europe", "San Marino", "2020-12-21", 2135., 28., 28.714, 55., 0., 
  0.571, 62908.834, 825.034, 846.081, 1620.602, 0., 16.837, 1.06, "", "", "", 
  "", "", "", "", "", "", "", "", "", "", "", "", "", "", "", "", "", "", "", 
  "", "", "", "", 57.41, 33938., 556.667, "", "", "", 56861.47, "", "", 5.64, 
  "", "", "", 3.8, 84.97, ""}, {"SMR", "Europe", "San Marino", "2020-12-22", 
  2176., 41., 27.714, 56., 1., 0.571, 64116.919, 1208.085, 816.615, 1650.068, 
  29.465, 16.837, 1.05, "", "", "", "", "", "", "", "", "", "", "", "", "", 
  "", "", "", "", "", "", "", "", "", "", "", "", "", 57.41, 33938., 556.667, 
  "", "", "", 56861.47, "", "", 5.64, "", "", "", 3.8, 84.97, ""}, 
 {"SMR", "Europe", "San Marino", "2020-12-23", 2205., 29., 25.714, 56., 0., 
  0.286, 64971.418, 854.499, 757.684, 1650.068, 0., 8.419, 1.05, "", "", "", 
  "", "", "", "", "", "", "", "", "", "", "", "", "", "", "", "", "", "", "", 
  "", "", "", "", 61.11, 33938., 556.667, "", "", "", 56861.47, "", "", 5.64, 
  "", "", "", 3.8, 84.97, ""}, {"SMR", "Europe", "San Marino", "2020-12-24", 
  2231., 26., 26., 56., 0., 0.286, 65737.521, 766.103, 766.103, 1650.068, 0., 
  8.419, 1.05, "", "", "", "", "", "", "", "", "", "", "", "", "", "", "", 
  "", "", "", "", "", "", "", "", "", "", "", 72.22, 33938., 556.667, "", "", 
  "", 56861.47, "", "", 5.64, "", "", "", 3.8, 84.97, ""}, 
 {"SMR", "Europe", "San Marino", "2020-12-25", 2231., 0., 22.714, 56., 0., 
  0.143, 65737.521, 0., 669.288, 1650.068, 0., 4.209, 1.05, "", "", "", "", 
  "", "", "", "", "", "", "", "", "", "", "", "", "", "", "", "", "", "", "", 
  "", "", "", 75.93, 33938., 556.667, "", "", "", 56861.47, "", "", 5.64, "", 
  "", "", 3.8, 84.97, ""}, {"SMR", "Europe", "San Marino", "2020-12-26", 
  2231., 0., 17.714, 56., 0., 0.143, 65737.521, 0., 521.96, 1650.068, 0., 
  4.209, 1.05, "", "", "", "", "", "", "", "", "", "", "", "", "", "", "", 
  "", "", "", "", "", "", "", "", "", "", "", 75.93, 33938., 556.667, "", "", 
  "", 56861.47, "", "", 5.64, "", "", "", 3.8, 84.97, ""}, 
 {"SMR", "Europe", "San Marino", "2020-12-27", 2231., 0., 17.714, 56., 0., 
  0.143, 65737.521, 0., 521.96, 1650.068, 0., 4.209, 1.07, "", "", "", "", 
  "", "", "", "", "", "", "", "", "", "", "", "", "", "", "", "", "", "", "", 
  "", "", "", 75.93, 33938., 556.667, "", "", "", 56861.47, "", "", 5.64, "", 
  "", "", 3.8, 84.97, ""}, {"SMR", "Europe", "San Marino", "2020-12-28", 
  2275., 44., 20., 57., 1., 0.286, 67034.003, 1296.482, 589.31, 1679.533, 
  29.465, 8.419, 1.08, "", "", "", "", "", "", "", "", "", "", "", "", "", 
  "", "", "", "", "", "", "", "", "", "", "", "", "", 64.81, 33938., 556.667, 
  "", "", "", 56861.47, "", "", 5.64, "", "", "", 3.8, 84.97, ""}, 
 {"SMR", "Europe", "San Marino", "2020-12-29", 2333., 58., 22.429, 59., 2., 
  0.429, 68743.002, 1708.999, 660.869, 1738.464, 58.931, 12.628, 1.09, "", 
  "", "", "", "", "", "", "", "", "", "", "", "", "", "", "", "", "", "", "", 
  "", "", "", "", "", "", 64.81, 33938., 556.667, "", "", "", 56861.47, "", 
  "", 5.64, "", "", "", 3.8, 84.97, ""}, {"SMR", "Europe", "San Marino", 
  "2020-12-30", 2384., 51., 25.571, 59., 0., 0.429, 70245.742, 1502.74, 
  753.475, 1738.464, 0., 12.628, 1.08, "", "", "", "", "", "", "", "", "", 
  "", "", "", "", "", "", "", "", "", "", "", "", "", "", "", "", "", 64.81, 
  33938., 556.667, "", "", "", 56861.47, "", "", 5.64, "", "", "", 3.8, 
  84.97, ""}, {"SMR", "Europe", "San Marino", "2020-12-31", 2428., 44., 
  28.143, 59., 0., 0.429, 71542.224, 1296.482, 829.243, 1738.464, 0., 12.628, 
  1.07, "", "", "", "", "", "", "", "", "", "", "", "", "", "", "", "", "", 
  "", "", "", "", "", "", "", "", "", 75.93, 33938., 556.667, "", "", "", 
  56861.47, "", "", 5.64, "", "", "", 3.8, 84.97, ""}, 
 {"SMR", "Europe", "San Marino", "2021-01-01", 2428., 0., 28.143, 59., 0., 
  0.429, 71542.224, 0., 829.243, 1738.464, 0., 12.628, 1.06, "", "", "", "", 
  "", "", "", "", "", "", "", "", "", "", "", "", "", "", "", "", "", "", "", 
  "", "", "", 75.93, 33938., 556.667, "", "", "", 56861.47, "", "", 5.64, "", 
  "", "", 3.8, 84.97, ""}, {"SMR", "Europe", "San Marino", "2021-01-02", 
  2428., 0., 28.143, 59., 0., 0.429, 71542.224, 0., 829.243, 1738.464, 0., 
  12.628, 1.06, "", "", "", "", "", "", "", "", "", "", "", "", "", "", "", 
  "", "", "", "", "", "", "", "", "", "", "", 75.93, 33938., 556.667, "", "", 
  "", 56861.47, "", "", 5.64, "", "", "", 3.8, 84.97, ""}, 
 {"SMR", "Europe", "San Marino", "2021-01-03", 2428., 0., 28.143, 59., 0., 
  0.429, 71542.224, 0., 829.243, 1738.464, 0., 12.628, 1.06, "", "", "", "", 
  "", "", "", "", "", "", "", "", "", "", "", "", "", "", "", "", "", "", "", 
  "", "", "", 75.93, 33938., 556.667, "", "", "", 56861.47, "", "", 5.64, "", 
  "", "", 3.8, 84.97, ""}, {"SMR", "Europe", "San Marino", "2021-01-04", 
  2493., 65., 31.143, 62., 3., 0.714, 73457.481, 1915.257, 917.64, 1826.861, 
  88.396, 21.047, 1.06, "", "", "", "", "", "", "", "", "", "", "", "", "", 
  "", "", "", "", "", "", "", "", "", "", "", "", "", 75.93, 33938., 556.667, 
  "", "", "", 56861.47, "", "", 5.64, "", "", "", 3.8, 84.97, ""}, 
 {"SMR", "Europe", "San Marino", "2021-01-05", 2549., 56., 30.857, 62., 0., 
  0.429, 75107.549, 1650.068, 909.221, 1826.861, 0., 12.628, 1.05, "", "", 
  "", "", "", "", "", "", "", "", "", "", "", "", "", "", "", "", "", "", "", 
  "", "", "", "", "", 75.93, 33938., 556.667, "", "", "", 56861.47, "", "", 
  5.64, "", "", "", 3.8, 84.97, ""}, {"SMR", "Europe", "San Marino", 
  "2021-01-06", 2549., 0., 23.571, 62., 0., 0.429, 75107.549, 0., 694.544, 
  1826.861, 0., 12.628, 1.03, "", "", "", "", "", "", "", "", "", "", "", "", 
  "", "", "", "", "", "", "", "", "", "", "", "", "", "", 75.93, 33938., 
  556.667, "", "", "", 56861.47, "", "", 5.64, "", "", "", 3.8, 84.97, ""}, 
 {"SMR", "Europe", "San Marino", "2021-01-07", 2583., 34., 22.143, 64., 2., 
  0.714, 76109.376, 1001.827, 652.45, 1885.792, 58.931, 21.047, 1.02, "", "", 
  "", "", "", "", "", "", "", "", "", "", "", "", "", "", "", "", "", "", "", 
  "", "", "", "", "", 69.44, 33938., 556.667, "", "", "", 56861.47, "", "", 
  5.64, "", "", "", 3.8, 84.97, ""}, {"SMR", "Europe", "San Marino", 
  "2021-01-08", 2628., 45., 28.571, 64., 0., 0.714, 77435.323, 1325.947, 
  841.871, 1885.792, 0., 21.047, 1.02, "", "", "", "", "", "", "", "", "", 
  "", "", "", "", "", "", "", "", "", "", "", "", "", "", "", "", "", 69.44, 
  33938., 556.667, "", "", "", 56861.47, "", "", 5.64, "", "", "", 3.8, 
  84.97, ""}, {"SMR", "Europe", "San Marino", "2021-01-09", 2628., 0., 
  28.571, 64., 0., 0.714, 77435.323, 0., 841.871, 1885.792, 0., 21.047, 1., 
  "", "", "", "", "", "", "", "", "", "", "", "", "", "", "", "", "", "", "", 
  "", "", "", "", "", "", "", 69.44, 33938., 556.667, "", "", "", 56861.47, 
  "", "", 5.64, "", "", "", 3.8, 84.97, ""}, {"SMR", "Europe", "San Marino", 
  "2021-01-10", 2628., 0., 28.571, 64., 0., 0.714, 77435.323, 0., 841.871, 
  1885.792, 0., 21.047, 1., "", "", "", "", "", "", "", "", "", "", "", "", 
  "", "", "", "", "", "", "", "", "", "", "", "", "", "", 69.44, 33938., 
  556.667, "", "", "", 56861.47, "", "", 5.64, "", "", "", 3.8, 84.97, ""}, 
 {"SMR", "Europe", "San Marino", "2021-01-11", 2667., 39., 24.857, 64., 0., 
  0.286, 78584.478, 1149.154, 732.428, 1885.792, 0., 8.419, 0.99, "", "", "", 
  "", "", "", "", "", "", "", "", "", "", "", "", "", "", "", "", "", "", "", 
  "", "", "", "", 69.44, 33938., 556.667, "", "", "", 56861.47, "", "", 5.64, 
  "", "", "", 3.8, 84.97, ""}, {"SMR", "Europe", "San Marino", "2021-01-12", 
  2706., 39., 22.429, 65., 1., 0.429, 79733.632, 1149.154, 660.869, 1915.257, 
  29.465, 12.628, 0.98, "", "", "", "", "", "", "", "", "", "", "", "", "", 
  "", "", "", "", "", "", "", "", "", "", "", "", "", 69.44, 33938., 556.667, 
  "", "", "", 56861.47, "", "", 5.64, "", "", "", 3.8, 84.97, ""}, 
 {"SMR", "Europe", "San Marino", "2021-01-13", 2723., 17., 24.857, 65., 0., 
  0.429, 80234.545, 500.913, 732.428, 1915.257, 0., 12.628, 0.97, "", "", "", 
  "", "", "", "", "", "", "", "", "", "", "", "", "", "", "", "", "", "", "", 
  "", "", "", "", 69.44, 33938., 556.667, "", "", "", 56861.47, "", "", 5.64, 
  "", "", "", 3.8, 84.97, ""}, {"SMR", "Europe", "San Marino", "2021-01-14", 
  2737., 14., 22., 65., 0., 0.143, 80647.062, 412.517, 648.241, 1915.257, 0., 
  4.209, 0.96, "", "", "", "", "", "", "", "", "", "", "", "", "", "", "", 
  "", "", "", "", "", "", "", "", "", "", "", 69.44, 33938., 556.667, "", "", 
  "", 56861.47, "", "", 5.64, "", "", "", 3.8, 84.97, ""}, 
 {"SMR", "Europe", "San Marino", "2021-01-15", 2767., 30., 19.857, 65., 0., 
  0.143, 81531.027, 883.965, 585.101, 1915.257, 0., 4.209, 0.96, "", "", "", 
  "", "", "", "", "", "", "", "", "", "", "", "", "", "", "", "", "", "", "", 
  "", "", "", "", 69.44, 33938., 556.667, "", "", "", 56861.47, "", "", 5.64, 
  "", "", "", 3.8, 84.97, ""}, {"SMR", "Europe", "San Marino", "2021-01-16", 
  2778., 11., 21.429, 65., 0., 0.143, 81855.148, 324.12, 631.403, 1915.257, 
  0., 4.209, 0.96, "", "", "", "", "", "", "", "", "", "", "", "", "", "", 
  "", "", "", "", "", "", "", "", "", "", "", "", 69.44, 33938., 556.667, "", 
  "", "", 56861.47, "", "", 5.64, "", "", "", 3.8, 84.97, ""}, 
 {"SMR", "Europe", "San Marino", "2021-01-17", 2778., 0., 21.429, 65., 0., 
  0.143, 81855.148, 0., 631.403, 1915.257, 0., 4.209, 0.95, "", "", "", "", 
  "", "", "", "", "", "", "", "", "", "", "", "", "", "", "", "", "", "", "", 
  "", "", "", 69.44, 33938., 556.667, "", "", "", 56861.47, "", "", 5.64, "", 
  "", "", 3.8, 84.97, ""}, {"SMR", "Europe", "San Marino", "2021-01-18", 
  2787., 9., 17.143, 65., 0., 0.143, 82120.337, 265.189, 505.123, 1915.257, 
  0., 4.209, 0.95, "", "", "", "", "", "", "", "", "", "", "", "", "", "", 
  "", "", "", "", "", "", "", "", "", "", "", "", 69.44, 33938., 556.667, "", 
  "", "", 56861.47, "", "", 5.64, "", "", "", 3.8, 84.97, ""}, 
 {"SMR", "Europe", "San Marino", "2021-01-19", 2803., 16., 13.857, 65., 0., 
  0., 82591.785, 471.448, 408.308, 1915.257, 0., 0., 0.95, "", "", "", "", 
  "", "", "", "", "", "", "", "", "", "", "", "", "", "", "", "", "", "", "", 
  "", "", "", 69.44, 33938., 556.667, "", "", "", 56861.47, "", "", 5.64, "", 
  "", "", 3.8, 84.97, ""}, {"SMR", "Europe", "San Marino", "2021-01-20", 
  2815., 12., 13.143, 65., 0., 0., 82945.371, 353.586, 387.261, 1915.257, 0., 
  0., 0.97, "", "", "", "", "", "", "", "", "", "", "", "", "", "", "", "", 
  "", "", "", "", "", "", "", "", "", "", 69.44, 33938., 556.667, "", "", "", 
  56861.47, "", "", 5.64, "", "", "", 3.8, 84.97, ""}, 
 {"SMR", "Europe", "San Marino", "2021-01-21", 2833., 18., 13.714, 65., 0., 
  0., 83475.75, 530.379, 404.098, 1915.257, 0., 0., 0.98, "", "", "", "", "", 
  "", "", "", "", "", "", "", "", "", "", "", "", "", "", "", "", "", "", "", 
  "", "", 69.44, 33938., 556.667, "", "", "", 56861.47, "", "", 5.64, "", "", 
  "", 3.8, 84.97, ""}, {"SMR", "Europe", "San Marino", "2021-01-22", 2861., 
  28., 13.429, 65., 0., 0., 84300.784, 825.034, 395.68, 1915.257, 0., 0., 1., 
  "", "", "", "", "", "", "", "", "", "", "", "", "", "", "", "", "", "", "", 
  "", "", "", "", "", "", "", 69.44, 33938., 556.667, "", "", "", 56861.47, 
  "", "", 5.64, "", "", "", 3.8, 84.97, ""}, {"SMR", "Europe", "San Marino", 
  "2021-01-23", 2874., 13., 13.714, 65., 0., 0., 84683.835, 383.051, 404.098, 
  1915.257, 0., 0., 1.01, "", "", "", "", "", "", "", "", "", "", "", "", "", 
  "", "", "", "", "", "", "", "", "", "", "", "", "", 69.44, 33938., 556.667, 
  "", "", "", 56861.47, "", "", 5.64, "", "", "", 3.8, 84.97, ""}, 
 {"SMR", "Europe", "San Marino", "2021-01-24", 2874., 0., 13.714, 65., 0., 
  0., 84683.835, 0., 404.098, 1915.257, 0., 0., 1.01, "", "", "", "", "", "", 
  "", "", "", "", "", "", "", "", "", "", "", "", "", "", "", "", "", "", "", 
  "", 69.44, 33938., 556.667, "", "", "", 56861.47, "", "", 5.64, "", "", "", 
  3.8, 84.97, ""}, {"SMR", "Europe", "San Marino", "2021-01-25", 2889., 15., 
  14.571, 65., 0., 0., 85125.818, 441.982, 429.354, 1915.257, 0., 0., 1.02, 
  "", "", "", "", "", "", "", "", "", "", "", "", "", "", "", "", "", "", "", 
  "", "", "", "", "", "", "", 69.44, 33938., 556.667, "", "", "", 56861.47, 
  "", "", 5.64, "", "", "", 3.8, 84.97, ""}, {"SMR", "Europe", "San Marino", 
  "2021-01-26", 2915., 26., 16., 65., 0., 0., 85891.921, 766.103, 471.448, 
  1915.257, 0., 0., 1.03, "", "", "", "", "", "", "", "", "", "", "", "", "", 
  "", "", "", "", "", "", "", "", "", "", "", "", "", 69.44, 33938., 556.667, 
  "", "", "", 56861.47, "", "", 5.64, "", "", "", 3.8, 84.97, ""}, 
 {"SMR", "Europe", "San Marino", "2021-01-27", 2941., 26., 18., 65., 0., 0., 
  86658.023, 766.103, 530.379, 1915.257, 0., 0., 1.04, "", "", "", "", "", 
  "", "", "", "", "", "", "", "", "", "", "", "", "", "", "", "", "", "", "", 
  "", "", 69.44, 33938., 556.667, "", "", "", 56861.47, "", "", 5.64, "", "", 
  "", 3.8, 84.97, ""}, {"SMR", "Europe", "San Marino", "2021-01-28", 2969., 
  28., 19.429, 65., 0., 0., 87483.057, 825.034, 572.472, 1915.257, 0., 0., 
  1.05, "", "", "", "", "", "", "", "", "", "", "", "", "", "", "", "", "", 
  "", "", "", "", "", "", "", "", "", 69.44, 33938., 556.667, "", "", "", 
  56861.47, "", "", 5.64, "", "", "", 3.8, 84.97, ""}, 
 {"SMR", "Europe", "San Marino", "2021-01-29", 2996., 27., 19.286, 65., 0., 
  0., 88278.626, 795.568, 568.263, 1915.257, 0., 0., 1.06, "", "", "", "", 
  "", "", "", "", "", "", "", "", "", "", "", "", "", "", "", "", "", "", "", 
  "", "", "", 69.44, 33938., 556.667, "", "", "", 56861.47, "", "", 5.64, "", 
  "", "", 3.8, 84.97, ""}, {"SMR", "Europe", "San Marino", "2021-01-30", 
  2996., 0., 17.429, 65., 0., 0., 88278.626, 0., 513.542, 1915.257, 0., 0., 
  1.06, "", "", "", "", "", "", "", "", "", "", "", "", "", "", "", "", "", 
  "", "", "", "", "", "", "", "", "", 69.44, 33938., 556.667, "", "", "", 
  56861.47, "", "", 5.64, "", "", "", 3.8, 84.97, ""}, 
 {"SMR", "Europe", "San Marino", "2021-01-31", 3025., 29., 21.571, 67., 2., 
  0.286, 89133.125, 854.499, 635.613, 1974.188, 58.931, 8.419, 1.07, "", "", 
  "", "", "", "", "", "", "", "", "", "", "", "", "", "", "", "", "", "", "", 
  "", "", "", "", "", 69.44, 33938., 556.667, "", "", "", 56861.47, "", "", 
  5.64, "", "", "", 3.8, 84.97, ""}, {"SMR", "Europe", "San Marino", 
  "2021-02-01", 3025., 0., 19.429, 67., 0., 0.286, 89133.125, 0., 572.472, 
  1974.188, 0., 8.419, 1.06, "", "", "", "", "", "", "", "", "", "", "", "", 
  "", "", "", "", "", "", "", "", "", "", "", "", "", "", 69.44, 33938., 
  556.667, "", "", "", 56861.47, "", "", 5.64, "", "", "", 3.8, 84.97, ""}, 
 {"SMR", "Europe", "San Marino", "2021-02-02", 3066., 41., 21.571, 67., 0., 
  0.286, 90341.21, 1208.085, 635.613, 1974.188, 0., 8.419, 1.07, "", "", "", 
  "", "", "", "", "", "", "", "", "", "", "", "", "", "", "", "", "", "", "", 
  "", "", "", "", 69.44, 33938., 556.667, "", "", "", 56861.47, "", "", 5.64, 
  "", "", "", 3.8, 84.97, ""}, {"SMR", "Europe", "San Marino", "2021-02-03", 
  3094., 28., 21.857, 68., 1., 0.429, 91166.244, 825.034, 644.032, 2003.654, 
  29.465, 12.628, 1.07, "", "", "", "", "", "", "", "", "", "", "", "", "", 
  "", "", "", "", "", "", "", "", "", "", "", "", "", 69.44, 33938., 556.667, 
  "", "", "", 56861.47, "", "", 5.64, "", "", "", 3.8, 84.97, ""}, 
 {"SMR", "Europe", "San Marino", "2021-02-04", 3111., 17., 20.286, 68., 0., 
  0.429, 91667.158, 500.913, 597.729, 2003.654, 0., 12.628, 1.07, "", "", "", 
  "", "", "", "", "", "", "", "", "", "", "", "", "", "", "", "", "", "", "", 
  "", "", "", "", 69.44, 33938., 556.667, "", "", "", 56861.47, "", "", 5.64, 
  "", "", "", 3.8, 84.97, ""}, {"SMR", "Europe", "San Marino", "2021-02-05", 
  3111., 0., 16.429, 68., 0., 0.429, 91667.158, 0., 484.076, 2003.654, 0., 
  12.628, 1.07, "", "", "", "", "", "", "", "", "", "", "", "", "", "", "", 
  "", "", "", "", "", "", "", "", "", "", "", 69.44, 33938., 556.667, "", "", 
  "", 56861.47, "", "", 5.64, "", "", "", 3.8, 84.97, ""}, 
 {"SMR", "Europe", "San Marino", "2021-02-06", 3127., 16., 18.714, 69., 1., 
  0.571, 92138.606, 471.448, 551.426, 2033.119, 29.465, 16.837, 1.09, "", "", 
  "", "", "", "", "", "", "", "", "", "", "", "", "", "", "", "", "", "", "", 
  "", "", "", "", "", 69.44, 33938., 556.667, "", "", "", 56861.47, "", "", 
  5.64, "", "", "", 3.8, 84.97, ""}, {"SMR", "Europe", "San Marino", 
  "2021-02-07", 3127., 0., 14.571, 69., 0., 0.286, 92138.606, 0., 429.354, 
  2033.119, 0., 8.419, 1.1, "", "", "", "", "", "", "", "", "", "", "", "", 
  "", "", "", "", "", "", "", "", "", "", "", "", "", "", 69.44, 33938., 
  556.667, "", "", "", 56861.47, "", "", 5.64, "", "", "", 3.8, 84.97, ""}, 
 {"SMR", "Europe", "San Marino", "2021-02-08", 3137., 10., 16., 69., 0., 
  0.286, 92433.261, 294.655, 471.448, 2033.119, 0., 8.419, 1.11, "", "", "", 
  "", "", "", "", "", "", "", "", "", "", "", "", "", "", "", "", "", "", "", 
  "", "", "", "", 69.44, 33938., 556.667, "", "", "", 56861.47, "", "", 5.64, 
  "", "", "", 3.8, 84.97, ""}, {"SMR", "Europe", "San Marino", "2021-02-09", 
  3187., 50., 17.286, 71., 2., 0.571, 93906.535, 1473.275, 509.332, 2092.05, 
  58.931, 16.837, 1.13, "", "", "", "", "", "", "", "", "", "", "", "", "", 
  "", "", "", "", "", "", "", "", "", "", "", "", "", 69.44, 33938., 556.667, 
  "", "", "", 56861.47, "", "", 5.64, "", "", "", 3.8, 84.97, ""}, 
 {"SMR", "Europe", "San Marino", "2021-02-10", 3213., 26., 17., 71., 0., 
  0.429, 94672.638, 766.103, 500.913, 2092.05, 0., 12.628, 1.13, "", "", "", 
  "", "", "", "", "", "", "", "", "", "", "", "", "", "", "", "", "", "", "", 
  "", "", "", "", 69.44, 33938., 556.667, "", "", "", 56861.47, "", "", 5.64, 
  "", "", "", 3.8, 84.97, ""}, {"SMR", "Europe", "San Marino", "2021-02-11", 
  3247., 34., 19.429, 72., 1., 0.571, 95674.465, 1001.827, 572.472, 2121.516, 
  29.465, 16.837, 1.13, "", "", "", "", "", "", "", "", "", "", "", "", "", 
  "", "", "", "", "", "", "", "", "", "", "", "", "", 54.63, 33938., 556.667, 
  "", "", "", 56861.47, "", "", 5.64, "", "", "", 3.8, 84.97, ""}, 
 {"SMR", "Europe", "San Marino", "2021-02-12", 3278., 31., 23.857, 72., 0., 
  0.571, 96587.896, 913.43, 702.963, 2121.516, 0., 16.837, 1.13, "", "", "", 
  "", "", "", "", "", "", "", "", "", "", "", "", "", "", "", "", "", "", "", 
  "", "", "", "", 54.63, 33938., 556.667, "", "", "", 56861.47, "", "", 5.64, 
  "", "", "", 3.8, 84.97, ""}, {"SMR", "Europe", "San Marino", "2021-02-13", 
  3278., 0., 21.571, 72., 0., 0.429, 96587.896, 0., 635.613, 2121.516, 0., 
  12.628, 1.13, "", "", "", "", "", "", "", "", "", "", "", "", "", "", "", 
  "", "", "", "", "", "", "", "", "", "", "", 54.63, 33938., 556.667, "", "", 
  "", 56861.47, "", "", 5.64, "", "", "", 3.8, 84.97, ""}, 
 {"SMR", "Europe", "San Marino", "2021-02-14", 3278., 0., 21.571, 72., 0., 
  0.429, 96587.896, 0., 635.613, 2121.516, 0., 12.628, 1.14, "", "", "", "", 
  "", "", "", "", "", "", "", "", "", "", "", "", "", "", "", "", "", "", "", 
  "", "", "", 54.63, 33938., 556.667, "", "", "", 56861.47, "", "", 5.64, "", 
  "", "", 3.8, 84.97, ""}, {"SMR", "Europe", "San Marino", "2021-02-15", 
  3317., 39., 25.714, 72., 0., 0.429, 97737.05, 1149.154, 757.684, 2121.516, 
  0., 12.628, 1.14, "", "", "", "", "", "", "", "", "", "", "", "", "", "", 
  "", "", "", "", "", "", "", "", "", "", "", "", 54.63, 33938., 556.667, "", 
  "", "", 56861.47, "", "", 5.64, "", "", "", 3.8, 84.97, ""}, 
 {"SMR", "Europe", "San Marino", "2021-02-16", 3352., 35., 23.571, 72., 0., 
  0.143, 98768.342, 1031.292, 694.544, 2121.516, 0., 4.209, 1.14, "", "", "", 
  "", "", "", "", "", "", "", "", "", "", "", "", "", "", "", "", "", "", "", 
  "", "", "", "", 54.63, 33938., 556.667, "", "", "", 56861.47, "", "", 5.64, 
  "", "", "", 3.8, 84.97, ""}, {"SMR", "Europe", "San Marino", "2021-02-17", 
  3394., 42., 25.857, 72., 0., 0.143, 100005.893, 1237.551, 761.894, 
  2121.516, 0., 4.209, 1.14, "", "", "", "", "", "", "", "", "", "", "", "", 
  "", "", "", "", "", "", "", "", "", "", "", "", "", "", 54.63, 33938., 
  556.667, "", "", "", 56861.47, "", "", 5.64, "", "", "", 3.8, 84.97, ""}, 
 {"SMR", "Europe", "San Marino", "2021-02-18", 3420., 26., 24.714, 72., 0., 
  0., 100771.996, 766.103, 728.219, 2121.516, 0., 0., 1.14, "", "", "", "", 
  "", "", "", "", "", "", "", "", "", "", "", "", "", "", "", "", "", "", "", 
  "", "", "", 54.63, 33938., 556.667, "", "", "", 56861.47, "", "", 5.64, "", 
  "", "", 3.8, 84.97, ""}, {"SMR", "Europe", "San Marino", "2021-02-19", 
  3440., 20., 23.143, 72., 0., 0., 101361.306, 589.31, 681.916, 2121.516, 0., 
  0., 1.14, "", "", "", "", "", "", "", "", "", "", "", "", "", "", "", "", 
  "", "", "", "", "", "", "", "", "", "", 54.63, 33938., 556.667, "", "", "", 
  56861.47, "", "", 5.64, "", "", "", 3.8, 84.97, ""}, 
 {"SMR", "Europe", "San Marino", "2021-02-20", 3472., 32., 27.714, 72., 0., 
  0., 102304.202, 942.896, 816.615, 2121.516, 0., 0., 1.14, "", "", "", "", 
  "", "", "", "", "", "", "", "", "", "", "", "", "", "", "", "", "", "", "", 
  "", "", "", 54.63, 33938., 556.667, "", "", "", 56861.47, "", "", 5.64, "", 
  "", "", 3.8, 84.97, ""}, {"SMR", "Europe", "San Marino", "2021-02-21", 
  3472., 0., 27.714, 72., 0., 0., 102304.202, 0., 816.615, 2121.516, 0., 0., 
  1.13, "", "", "", "", "", "", "", "", "", "", "", "", "", "", "", "", "", 
  "", "", "", "", "", "", "", "", "", 54.63, 33938., 556.667, "", "", "", 
  56861.47, "", "", 5.64, "", "", "", 3.8, 84.97, ""}, 
 {"SMR", "Europe", "San Marino", "2021-02-22", 3494., 22., 25.286, 72., 0., 
  0., 102952.443, 648.241, 745.056, 2121.516, 0., 0., 1.13, "", "", "", "", 
  "", "", "", "", "", "", "", "", "", "", "", "", "", "", "", "", "", "", "", 
  "", "", "", 54.63, 33938., 556.667, "", "", "", 56861.47, "", "", 5.64, "", 
  "", "", 3.8, 84.97, ""}, {"SMR", "Europe", "San Marino", "2021-02-23", 
  3538., 44., 26.571, 73., 1., 0.143, 104248.925, 1296.482, 782.94, 2150.981, 
  29.465, 4.209, 1.13, "", "", "", "", "", "", "", "", "", "", "", "", "", 
  "", "", "", "", "", "", "", "", "", "", "", "", "", 58.33, 33938., 556.667, 
  "", "", "", 56861.47, "", "", 5.64, "", "", "", 3.8, 84.97, ""}, 
 {"SMR", "Europe", "San Marino", "2021-02-24", 3585., 47., 27.286, 73., 0., 
  0.143, 105633.803, 1384.878, 803.987, 2150.981, 0., 4.209, 1.13, "", "", 
  "", "", "", "", "", "", "", "", "", "", "", "", "", "", "", "", "", "", "", 
  "", "", "", "", "", 58.33, 33938., 556.667, "", "", "", 56861.47, "", "", 
  5.64, "", "", "", 3.8, 84.97, ""}, {"SMR", "Europe", "San Marino", 
  "2021-02-25", 3621., 36., 28.714, 73., 0., 0.143, 106694.561, 1060.758, 
  846.081, 2150.981, 0., 4.209, 1.13, "", "", "", "", "", "", "", "", "", "", 
  "", "", "", "", "", "", "", "", "", "", "", "", "", "", "", "", 58.33, 
  33938., 556.667, "", "", "", 56861.47, "", "", 5.64, "", "", "", 3.8, 
  84.97, ""}, {"SMR", "Europe", "San Marino", "2021-02-26", 3671., 50., 33., 
  73., 0., 0.143, 108167.835, 1473.275, 972.361, 2150.981, 0., 4.209, 1.12, 
  "", "", "", "", "", "", "", "", "", "", "", "", "", "", "", "", "", "", "", 
  "", "", "", "", "", "", "", 58.33, 33938., 556.667, "", "", "", 56861.47, 
  "", "", 5.64, "", "", "", 3.8, 84.97, ""}, {"SMR", "Europe", "San Marino", 
  "2021-02-27", 3716., 45., 34.857, 74., 1., 0.286, 109493.783, 1325.947, 
  1027.083, 2180.447, 29.465, 8.419, 1.11, "", "", "", "", "", "", "", "", 
  "", "", "", "", "", "", "", "", "", 35., 35., "", "", "", 0.1, 0.1, "", "", 
  60.19, 33938., 556.667, "", "", "", 56861.47, "", "", 5.64, "", "", "", 
  3.8, 84.97, ""}, {"SMR", "Europe", "San Marino", "2021-02-28", 3716., 0., 
  34.857, 74., 0., 0.286, 109493.783, 0., 1027.083, 2180.447, 0., 8.419, 1.1, 
  "", "", "", "", "", "", "", "", "", "", "", "", "", "", "", "", "", "", "", 
  "", "", 120., "", "", "", 3536., 60.19, 33938., 556.667, "", "", "", 
  56861.47, "", "", 5.64, "", "", "", 3.8, 84.97, ""}, 
 {"SMR", "Europe", "San Marino", "2021-03-01", 3746., 30., 36., 74., 0., 
  0.286, 110377.748, 883.965, 1060.758, 2180.447, 0., 8.419, 1.09, "", "", 
  "", "", "", "", "", "", "", "", "", "", "", "", "", "", "", 275., 275., "", 
  "", 120., 0.81, 0.81, "", 3536., 60.19, 33938., 556.667, "", "", "", 
  56861.47, "", "", 5.64, "", "", "", 3.8, 84.97, ""}, 
 {"SMR", "Europe", "San Marino", "2021-03-02", 3791., 45., 36.143, 74., 0., 
  0.143, 111703.695, 1325.947, 1064.967, 2180.447, 0., 4.209, 1.08, "", "", 
  "", "", "", "", "", "", "", "", "", "", "", "", "", "", "", 580., 580., "", 
  305., 182., 1.71, 1.71, "", 5363., 60.19, 33938., 556.667, "", "", "", 
  56861.47, "", "", 5.64, "", "", "", 3.8, 84.97, ""}, 
 {"SMR", "Europe", "San Marino", "2021-03-03", 3829., 38., 34.857, 75., 1., 
  0.286, 112823.384, 1119.689, 1027.083, 2209.912, 29.465, 8.419, 1.07, "", 
  "", "", "", "", "", "", "", "", "", "", "", "", "", "", "", "", 883., 883., 
  "", 303., 212., 2.6, 2.6, "", 6247., 60.19, 33938., 556.667, "", "", "", 
  56861.47, "", "", 5.64, "", "", "", 3.8, 84.97, ""}, 
 {"SMR", "Europe", "San Marino", "2021-03-04", 3867., 38., 35.143, 75., 0., 
  0.286, 113943.073, 1119.689, 1035.502, 2209.912, 0., 8.419, 1.06, "", "", 
  "", "", "", "", "", "", "", "", "", "", "", "", "", "", "", 1383., 1383., 
  "", 500., 270., 4.08, 4.08, "", 7956., 60.19, 33938., 556.667, "", "", "", 
  56861.47, "", "", 5.64, "", "", "", 3.8, 84.97, ""}, 
 {"SMR", "Europe", "San Marino", "2021-03-05", 3896., 29., 32.143, 76., 1., 
  0.429, 114797.572, 854.499, 947.105, 2239.378, 29.465, 12.628, 1.05, "", 
  "", "", "", "", "", "", "", "", "", "", "", "", "", "", "", "", 1880., 
  1880., "", 497., 308., 5.54, 5.54, "", 9075., 60.19, 33938., 556.667, "", 
  "", "", 56861.47, "", "", 5.64, "", "", "", 3.8, 84.97, ""}, 
 {"SMR", "Europe", "San Marino", "2021-03-06", 3922., 26., 29.429, 76., 0., 
  0.286, 115563.675, 766.103, 867.127, 2239.378, 0., 8.419, 1.05, "", "", "", 
  "", "", "", "", "", "", "", "", "", "", "", "", "", "", 2339., 2339., "", 
  459., 329., 6.89, 6.89, "", 9694., 60.19, 33938., 556.667, "", "", "", 
  56861.47, "", "", 5.64, "", "", "", 3.8, 84.97, ""}, 
 {"SMR", "Europe", "San Marino", "2021-03-07", 3922., 0., 29.429, 76., 0., 
  0.286, 115563.675, 0., 867.127, 2239.378, 0., 8.419, 1.04, "", "", "", "", 
  "", "", "", "", "", "", "", "", "", "", "", "", "", "", "", "", "", 338., 
  "", "", "", 9959., 60.19, 33938., 556.667, "", "", "", 56861.47, "", "", 
  5.64, "", "", "", 3.8, 84.97, ""}, {"SMR", "Europe", "San Marino", 
  "2021-03-08", 3935., 13., 27., 76., 0., 0.286, 115946.726, 383.051, 
  795.568, 2239.378, 0., 8.419, 1.04, "", "", "", "", "", "", "", "", "", "", 
  "", "", "", "", "", "", "", 2700., 2700., "", "", 346., 7.96, 7.96, "", 
  10195., 60.19, 33938., 556.667, "", "", "", 56861.47, "", "", 5.64, "", "", 
  "", 3.8, 84.97, ""}, {"SMR", "Europe", "San Marino", "2021-03-09", 3984., 
  49., 27.571, 77., 1., 0.429, 117390.536, 1443.809, 812.406, 2268.843, 
  29.465, 12.628, 1.04, "", "", "", "", "", "", "", "", "", "", "", "", "", 
  "", "", "", "", 3065., 3065., "", 365., 355., 9.03, 9.03, "", 10460., 
  60.19, 33938., 556.667, "", "", "", 56861.47, "", "", 5.64, "", "", "", 
  3.8, 84.97, ""}, {"SMR", "Europe", "San Marino", "2021-03-10", 4030., 46., 
  28.714, 77., 0., 0.286, 118745.948, 1355.413, 846.081, 2268.843, 0., 8.419, 
  1.04, "", "", "", "", "", "", "", "", "", "", "", "", "", "", "", "", "", 
  3668., 3668., "", 603., 398., 10.81, 10.81, "", 11727., 60.19, 33938., 
  556.667, "", "", "", 56861.47, "", "", 5.64, "", "", "", 3.8, 84.97, ""}, 
 {"SMR", "Europe", "San Marino", "2021-03-11", 4062., 32., 27.857, 77., 0., 
  0.286, 119688.844, 942.896, 820.825, 2268.843, 0., 8.419, 1.04, "", "", "", 
  "", "", "", "", "", "", "", "", "", "", "", "", "", "", 4284., 4284., "", 
  616., 414., 12.62, 12.62, "", 12199., 60.19, 33938., 556.667, "", "", "", 
  56861.47, "", "", 5.64, "", "", "", 3.8, 84.97, ""}, 
 {"SMR", "Europe", "San Marino", "2021-03-12", 4096., 34., 28.571, 77., 0., 
  0.143, 120690.671, 1001.827, 841.871, 2268.843, 0., 4.209, 1.03, "", "", 
  "", "", "", "", "", "", "", "", "", "", "", "", "", "", "", 4806., 4806., 
  "", 522., 418., 14.16, 14.16, "", 12317., 60.19, 33938., 556.667, "", "", 
  "", 56861.47, "", "", 5.64, "", "", "", 3.8, 84.97, ""}, 
 {"SMR", "Europe", "San Marino", "2021-03-13", 4126., 30., 29.143, 77., 0., 
  0.143, 121574.636, 883.965, 858.709, 2268.843, 0., 4.209, 1.03, "", "", "", 
  "", "", "", "", "", "", "", "", "", "", "", "", "", "", 4832., 4832., "", 
  26., 356., 14.24, 14.24, "", 10490., 60.19, 33938., 556.667, "", "", "", 
  56861.47, "", "", 5.64, "", "", "", 3.8, 84.97, ""}, 
 {"SMR", "Europe", "San Marino", "2021-03-14", 4126., 0., 29.143, 77., 0., 
  0.143, 121574.636, 0., 858.709, 2268.843, 0., 4.209, 1.03, "", "", "", "", 
  "", "", "", "", "", "", "", "", "", "", "", "", "", 5130., 5130., "", 298., 
  373., 15.12, 15.12, "", 10991., 60.19, 33938., 556.667, "", "", "", 
  56861.47, "", "", 5.64, "", "", "", 3.8, 84.97, ""}, 
 {"SMR", "Europe", "San Marino", "2021-03-15", 4151., 25., 30.857, 77., 0., 
  0.143, 122311.273, 736.637, 909.221, 2268.843, 0., 4.209, 1.03, "", "", "", 
  "", "", "", "", "", "", "", "", "", "", "", "", "", "", 5430., 5430., "", 
  300., 390., 16., 16., "", 11492., 60.19, 33938., 556.667, "", "", "", 
  56861.47, "", "", 5.64, "", "", "", 3.8, 84.97, ""}, 
 {"SMR", "Europe", "San Marino", "2021-03-16", 4204., 53., 31.429, 77., 0., 
  0., 123872.945, 1561.671, 926.058, 2268.843, 0., 0., 1.02, "", "", "", "", 
  "", "", "", "", "", "", "", "", "", "", "", "", "", 6087., 6087., "", 657., 
  432., 17.94, 17.94, "", 12729., 60.19, 33938., 556.667, "", "", "", 
  56861.47, "", "", 5.64, "", "", "", 3.8, 84.97, ""}, 
 {"SMR", "Europe", "San Marino", "2021-03-17", 4249., 45., 31.286, 77., 0., 
  0., 125198.892, 1325.947, 921.849, 2268.843, 0., 0., 1.02, "", "", "", "", 
  "", "", "", "", "", "", "", "", "", "", "", "", "", 6738., 6738., "", 651., 
  439., 19.85, 19.85, "", 12935., 60.19, 33938., 556.667, "", "", "", 
  56861.47, "", "", 5.64, "", "", "", 3.8, 84.97, ""}, 
 {"SMR", "Europe", "San Marino", "2021-03-18", 4292., 43., 32.857, 78., 1., 
  0.143, 126465.908, 1267.016, 968.152, 2298.309, 29.465, 4.209, 1.02, "", 
  "", "", "", "", "", "", "", "", "", "", "", "", "", "", "", "", 7328., 
  7299., 29., 590., 435., 21.59, 21.51, 0.09, 12817., 60.19, 33938., 556.667, 
  "", "", "", 56861.47, "", "", 5.64, "", "", "", 3.8, 84.97, ""}, 
 {"SMR", "Europe", "San Marino", "2021-03-19", 4328., 36., 33.143, 79., 1., 
  0.286, 127526.666, 1060.758, 976.571, 2327.774, 29.465, 8.419, 1.01, "", 
  "", "", "", "", "", "", "", "", "", "", "", "", "", "", "", "", 7923., 
  7888., 35., 595., 445., 23.35, 23.24, 0.1, 13112., 63.89, 33938., 556.667, 
  "", "", "", 56861.47, "", "", 5.64, "", "", "", 3.8, 84.97, ""}, 
 {"SMR", "Europe", "San Marino", "2021-03-20", 4356., 28., 32.857, 79., 0., 
  0.286, 128351.7, 825.034, 968.152, 2327.774, 0., 8.419, 1., "", "", "", "", 
  "", "", "", "", "", "", "", "", "", "", "", "", "", "", "", "", "", 472., 
  "", "", "", 13908., 63.89, 33938., 556.667, "", "", "", 56861.47, "", "", 
  5.64, "", "", "", 3.8, 84.97, ""}, {"SMR", "Europe", "San Marino", 
  "2021-03-21", 4356., 0., 32.857, 79., 0., 0.286, 128351.7, 0., 968.152, 
  2327.774, 0., 8.419, 0.99, "", "", "", "", "", "", "", "", "", "", "", "", 
  "", "", "", "", "", "", "", "", "", 459., "", "", "", 13525., 63.89, 
  33938., 556.667, "", "", "", 56861.47, "", "", 5.64, "", "", "", 3.8, 
  84.97, ""}, {"SMR", "Europe", "San Marino", "2021-03-22", 4388., 32., 
  33.857, 79., 0., 0.286, 129294.596, 942.896, 997.618, 2327.774, 0., 8.419, 
  0.99, "", "", "", "", "", "", "", "", "", "", "", "", "", "", "", "", "", 
  8553., 8293., 260., "", 446., 25.2, 24.44, 0.77, 13142., 63.89, 33938., 
  556.667, "", "", "", 56861.47, "", "", 5.64, "", "", "", 3.8, 84.97, ""}, 
 {"SMR", "Europe", "San Marino", "2021-03-23", 4432., 44., 32.571, 80., 1., 
  0.429, 130591.078, 1296.482, 959.733, 2357.24, 29.465, 12.628, 0.98, "", 
  "", "", "", "", "", "", "", "", "", "", "", "", "", "", "", "", 9084., 
  8578., 506., 531., 428., 26.77, 25.28, 1.49, 12611., 63.89, 33938., 
  556.667, "", "", "", 56861.47, "", "", 5.64, "", "", "", 3.8, 84.97, ""}, 
 {"SMR", "Europe", "San Marino", "2021-03-24", 4484., 52., 33.571, 82., 2., 
  0.714, 132123.284, 1532.206, 989.199, 2416.171, 58.931, 21.047, 0.98, "", 
  "", "", "", "", "", "", "", "", "", "", "", "", "", "", "", "", 9461., 
  8607., 854., 377., 389., 27.88, 25.36, 2.52, 11462., 63.89, 33938., 
  556.667, "", "", "", 56861.47, "", "", 5.64, "", "", "", 3.8, 84.97, ""}, 
 {"SMR", "Europe", "San Marino", "2021-03-25", 4484., 0., 27.429, 82., 0., 
  0.571, 132123.284, 0., 808.196, 2416.171, 0., 16.837, 0.97, "", "", "", "", 
  "", "", "", "", "", "", "", "", "", "", "", "", "", "", "", "", "", 365., 
  "", "", "", 10755., 63.89, 33938., 556.667, "", "", "", 56861.47, "", "", 
  5.64, "", "", "", 3.8, 84.97, ""}, {"SMR", "Europe", "San Marino", 
  "2021-03-26", 4547., 63., 31.286, 84., 2., 0.714, 133979.61, 1856.326, 
  921.849, 2475.102, 58.931, 21.047, 0.97, "", "", "", "", "", "", "", "", 
  "", "", "", "", "", "", "", "", "", 10308., 8633., 1675., "", 341., 30.37, 
  25.44, 4.94, 10048., 63.89, 33938., 556.667, "", "", "", 56861.47, "", "", 
  5.64, "", "", "", 3.8, 84.97, ""}, {"SMR", "Europe", "San Marino", 
  "2021-03-27", 4603., 56., 35.286, 84., 0., 0.714, 135629.678, 1650.068, 
  1039.711, 2475.102, 0., 21.047, 0.96, "", "", "", "", "", "", "", "", "", 
  "", "", "", "", "", "", "", "", "", "", "", "", 363., "", "", "", 10696., 
  63.89, 33938., 556.667, "", "", "", 56861.47, "", "", 5.64, "", "", "", 
  3.8, 84.97, ""}, {"SMR", "Europe", "San Marino", "2021-03-28", 4603., 0., 
  35.286, 84., 0., 0.714, 135629.678, 0., 1039.711, 2475.102, 0., 21.047, 
  0.94, "", "", "", "", "", "", "", "", "", "", "", "", "", "", "", "", "", 
  "", "", "", "", 384., "", "", "", 11315., 63.89, 33938., 556.667, "", "", 
  "", 56861.47, "", "", 5.64, "", "", "", 3.8, 84.97, ""}, 
 {"SMR", "Europe", "San Marino", "2021-03-29", 4631., 28., 34.714, 84., 0., 
  0.714, 136454.712, 825.034, 1022.874, 2475.102, 0., 21.047, 0.92, "", "", 
  "", "", "", "", "", "", "", "", "", "", "", "", "", "", "", "", "", "", "", 
  406., "", "", "", 11963., 63.89, 33938., 556.667, "", "", "", 56861.47, "", 
  "", 5.64, "", "", "", 3.8, 84.97, ""}, {"SMR", "Europe", "San Marino", 
  "2021-03-30", 4678., 47., 35.143, 84., 0., 0.571, 137839.59, 1384.878, 
  1035.502, 2475.102, 0., 16.837, 0.9, "", "", "", "", "", "", "", "", "", 
  "", "", "", "", "", "", "", "", 11759., 8779., 2980., "", 382., 34.65, 
  25.87, 8.78, 11256., 63.89, 33938., 556.667, "", "", "", 56861.47, "", "", 
  5.64, "", "", "", 3.8, 84.97, ""}, {"SMR", "Europe", "San Marino", 
  "2021-03-31", 4730., 52., 35.143, 84., 0., 0.286, 139371.796, 1532.206, 
  1035.502, 2475.102, 0., 8.419, 0.89, "", "", "", "", "", "", "", "", "", 
  "", "", "", "", "", "", "", "", 12341., 8818., 3523., 582., 411., 36.36, 
  25.98, 10.38, 12110., 63.89, 33938., 556.667, "", "", "", 56861.47, "", "", 
  5.64, "", "", "", 3.8, 84.97, ""}, {"SMR", "Europe", "San Marino", 
  "2021-04-01", 4730., 0., 35.143, 84., 0., 0.286, 139371.796, 0., 1035.502, 
  2475.102, 0., 8.419, 0.87, "", "", "", "", "", "", "", "", "", "", "", "", 
  "", "", "", "", "", "", "", "", "", 394., "", "", "", 11609., 63.89, 
  33938., 556.667, "", "", "", 56861.47, "", "", 5.64, "", "", "", 3.8, 
  84.97, ""}, {"SMR", "Europe", "San Marino", "2021-04-02", 4775., 45., 
  32.571, 84., 0., 0., 140697.743, 1325.947, 959.733, 2475.102, 0., 0., 0.86, 
  "", "", "", "", "", "", "", "", "", "", "", "", "", "", "", "", "", 12950., 
  8829., 4121., "", 377., 38.16, 26.02, 12.14, 11108., 63.89, 33938., 
  556.667, "", "", "", 56861.47, "", "", 5.64, "", "", "", 3.8, 84.97, ""}, 
 {"SMR", "Europe", "San Marino", "2021-04-03", 4775., 0., 24.571, 84., 0., 
  0., 140697.743, 0., 724.009, 2475.102, 0., 0., 0.84, "", "", "", "", "", 
  "", "", "", "", "", "", "", "", "", "", "", "", 13475., 8830., 4645., 525., 
  401., 39.7, 26.02, 13.69, 11816., 63.89, 33938., 556.667, "", "", "", 
  56861.47, "", "", 5.64, "", "", "", 3.8, 84.97, ""}, 
 {"SMR", "Europe", "San Marino", "2021-04-04", 4775., 0., 24.571, 84., 0., 
  0., 140697.743, 0., 724.009, 2475.102, 0., 0., 0.83, "", "", "", "", "", 
  "", "", "", "", "", "", "", "", "", "", "", "", "", "", "", "", 379., "", 
  "", "", 11167., 63.89, 33938., 556.667, "", "", "", 56861.47, "", "", 5.64, 
  "", "", "", 3.8, 84.97, ""}, {"SMR", "Europe", "San Marino", "2021-04-05", 
  4775., 0., 20.571, 84., 0., 0., 140697.743, 0., 606.147, 2475.102, 0., 0., 
  0.83, "", "", "", "", "", "", "", "", "", "", "", "", "", "", "", "", "", 
  "", "", "", "", 357., "", "", "", 10519., 63.89, 33938., 556.667, "", "", 
  "", 56861.47, "", "", 5.64, "", "", "", 3.8, 84.97, ""}, 
 {"SMR", "Europe", "San Marino", "2021-04-06", 4864., 89., 26.571, 85., 1., 
  0.143, 143320.172, 2622.429, 782.94, 2504.567, 29.465, 4.209, 0.82, "", "", 
  "", "", "", "", "", "", "", "", "", "", "", "", "", "", "", 14102., 8837., 
  5265., "", 335., 41.55, 26.04, 15.51, 9871., 63.89, 33938., 556.667, "", 
  "", "", 56861.47, "", "", 5.64, "", "", "", 3.8, 84.97, ""}, 
 {"SMR", "Europe", "San Marino", "2021-04-07", 4904., 40., 24.857, 85., 0., 
  0.143, 144498.792, 1178.62, 732.428, 2504.567, 0., 4.209, 0.8, "", "", "", 
  "", "", "", "", "", "", "", "", "", "", "", "", "", "", 14797., 8876., 
  5921., 695., 351., 43.6, 26.15, 17.45, 10342., 63.89, 33938., 556.667, "", 
  "", "", 56861.47, "", "", 5.64, "", "", "", 3.8, 84.97, ""}, 
 {"SMR", "Europe", "San Marino", "2021-04-08", 4932., 28., 28.857, 85., 0., 
  0.143, 145323.826, 825.034, 850.29, 2504.567, 0., 4.209, 0.77, "", "", "", 
  "", "", "", "", "", "", "", "", "", "", "", "", "", "", 15673., 9021., 
  6652., 876., 432., 46.18, 26.58, 19.6, 12729., 63.89, 33938., 556.667, "", 
  "", "", 56861.47, "", "", 5.64, "", "", "", 3.8, 84.97, ""}, 
 {"SMR", "Europe", "San Marino", "2021-04-09", 4944., 12., 24.143, 85., 0., 
  0.143, 145677.412, 353.586, 711.381, 2504.567, 0., 4.209, 0.74, "", "", "", 
  "", "", "", "", "", "", "", "", "", "", "", "", "", "", 16407., 9187., 
  7220., 734., 494., 48.34, 27.07, 21.27, 14556., 63.89, 33938., 556.667, "", 
  "", "", 56861.47, "", "", 5.64, "", "", "", 3.8, 84.97, ""}, 
 {"SMR", "Europe", "San Marino", "2021-04-10", 4956., 12., 25.857, 85., 0., 
  0.143, 146030.998, 353.586, 761.894, 2504.567, 0., 4.209, 0.71, "", "", "", 
  "", "", "", "", "", "", "", "", "", "", "", "", "", "", 16889., 9187., 
  7702., 482., 488., 49.76, 27.07, 22.69, 14379., 63.89, 33938., 556.667, "", 
  "", "", 56861.47, "", "", 5.64, "", "", "", 3.8, 84.97, ""}, 
 {"SMR", "Europe", "San Marino", "2021-04-11", 4956., 0., 25.857, 85., 0., 
  0.143, 146030.998, 0., 761.894, 2504.567, 0., 4.209, 0.68, "", "", "", "", 
  "", "", "", "", "", "", "", "", "", "", "", "", "", "", "", "", "", 551., 
  "", "", "", 16235., 63.89, 33938., 556.667, "", "", "", 56861.47, "", "", 
  5.64, "", "", "", 3.8, 84.97, ""}, {"SMR", "Europe", "San Marino", 
  "2021-04-12", 4962., 6., 26.714, 86., 1., 0.286, 146207.791, 176.793, 
  787.15, 2534.033, 29.465, 8.419, 0.66, "", "", "", "", "", "", "", "", "", 
  "", "", "", "", "", "", "", "", "", "", "", "", 613., "", "", "", 18062., 
  60.19, 33938., 556.667, "", "", "", 56861.47, "", "", 5.64, "", "", "", 
  3.8, 84.97, ""}, {"SMR", "Europe", "San Marino", "2021-04-13", 4985., 23., 
  17.286, 86., 0., 0.143, 146885.497, 677.706, 509.332, 2534.033, 0., 4.209, 
  0.64, "", "", "", "", "", "", "", "", "", "", "", "", "", "", "", "", "", 
  18835., 10437., 8398., "", 676., 55.5, 30.75, 24.75, 19919., 60.19, 33938., 
  556.667, "", "", "", 56861.47, "", "", 5.64, "", "", "", 3.8, 84.97, ""}, 
 {"SMR", "Europe", "San Marino", "2021-04-14", 5004., 19., 14.286, 86., 0., 
  0.143, 147445.342, 559.844, 420.936, 2534.033, 0., 4.209, 0.62, "", "", "", 
  "", "", "", "", "", "", "", "", "", "", "", "", "", "", "", "", "", "", 
  690., "", "", "", 20331., 60.19, 33938., 556.667, "", "", "", 56861.47, "", 
  "", 5.64, "", "", "", 3.8, 84.97, ""}, {"SMR", "Europe", "San Marino", 
  "2021-04-15", 5010., 6., 11.143, 86., 0., 0.143, 147622.134, 176.793, 
  328.33, 2534.033, 0., 4.209, 0.6, "", "", "", "", "", "", "", "", "", "", 
  "", "", "", "", "", "", "", 20424., 11989., 8435., "", 679., 60.18, 35.33, 
  24.85, 20007., 60.19, 33938., 556.667, "", "", "", 56861.47, "", "", 5.64, 
  "", "", "", 3.8, 84.97, ""}, {"SMR", "Europe", "San Marino", "2021-04-16", 
  5016., 6., 10.286, 87., 1., 0.286, 147798.927, 176.793, 303.074, 2563.498, 
  29.465, 8.419, 0.57, "", "", "", "", "", "", "", "", "", "", "", "", "", 
  "", "", "", "", 21384., 12948., 8436., 960., 711., 63.01, 38.15, 24.86, 
  20950., 60.19, 33938., 556.667, "", "", "", 56861.47, "", "", 5.64, "", "", 
  "", 3.8, 84.97, ""}, {"SMR", "Europe", "San Marino", "2021-04-17", 5026., 
  10., 10., 87., 0., 0.286, 148093.582, 294.655, 294.655, 2563.498, 0., 
  8.419, 0.55, "", "", "", "", "", "", "", "", "", "", "", "", "", "", "", 
  "", "", 21390., 12948., 8442., 6., 643., 63.03, 38.15, 24.87, 18946., 
  60.19, 33938., 556.667, "", "", "", 56861.47, "", "", 5.64, "", "", "", 
  3.8, 84.97, ""}, {"SMR", "Europe", "San Marino", "2021-04-18", 5026., 0., 
  10., 87., 0., 0.286, 148093.582, 0., 294.655, 2563.498, 0., 8.419, 0.53, 
  "", "", "", "", "", "", "", "", "", "", "", "", "", "", "", "", "", 21905., 
  13460., 8445., 515., 624., 64.54, 39.66, 24.88, 18386., 60.19, 33938., 
  556.667, "", "", "", 56861.47, "", "", 5.64, "", "", "", 3.8, 84.97, ""}, 
 {"SMR", "Europe", "San Marino", "2021-04-19", 5030., 4., 9.714, 88., 1., 
  0.286, 148211.444, 117.862, 286.236, 2592.964, 29.465, 8.419, 0.51, "", "", 
  "", "", "", "", "", "", "", "", "", "", "", "", "", "", "", "", "", "", "", 
  629., "", "", "", 18534., 56.48, 33938., 556.667, "", "", "", 56861.47, "", 
  "", 5.64, "", "", "", 3.8, 84.97, ""}, {"SMR", "Europe", "San Marino", 
  "2021-04-20", 5040., 10., 7.857, 88., 0., 0.286, 148506.099, 294.655, 
  231.515, 2592.964, 0., 8.419, 0.49, "", "", "", "", "", "", "", "", "", "", 
  "", "", "", "", "", "", "", 23272., 14699., 8573., "", 634., 68.57, 43.31, 
  25.26, 18681., 56.48, 33938., 556.667, "", "", "", 56861.47, "", "", 5.64, 
  "", "", "", 3.8, 84.97, ""}, {"SMR", "Europe", "San Marino", "2021-04-21", 
  5044., 4., 5.714, 88., 0., 0.286, 148623.961, 117.862, 168.374, 2592.964, 
  0., 8.419, 0.48, "", "", "", "", "", "", "", "", "", "", "", "", "", "", 
  "", "", "", 24262., 15621., 8641., 990., 662., 71.49, 46.03, 25.46, 19506., 
  56.48, 33938., 556.667, "", "", "", 56861.47, "", "", 5.64, "", "", "", 
  3.8, 84.97, ""}, {"SMR", "Europe", "San Marino", "2021-04-22", 5045., 1., 
  5., 88., 0., 0.286, 148653.427, 29.465, 147.327, 2592.964, 0., 8.419, 0.47, 
  "", "", "", "", "", "", "", "", "", "", "", "", "", "", "", "", "", 25141., 
  16486., 8655., 879., 674., 74.08, 48.58, 25.5, 19860., 56.48, 33938., 
  556.667, "", "", "", 56861.47, "", "", 5.64, "", "", "", 3.8, 84.97, ""}, 
 {"SMR", "Europe", "San Marino", "2021-04-23", 5047., 2., 4.429, 89., 1., 
  0.286, 148712.358, 58.931, 130.49, 2622.429, 29.465, 8.419, 0.46, "", "", 
  "", "", "", "", "", "", "", "", "", "", "", "", "", "", "", 26025., 17368., 
  8657., 884., 663., 76.68, 51.18, 25.51, 19536., 56.48, 33938., 556.667, "", 
  "", "", 56861.47, "", "", 5.64, "", "", "", 3.8, 84.97, ""}, 
 {"SMR", "Europe", "San Marino", "2021-04-24", 5047., 0., 3., 89., 0., 0.286, 
  148712.358, 0., 88.396, 2622.429, 0., 8.419, 0.45, "", "", "", "", "", "", 
  "", "", "", "", "", "", "", "", "", "", "", "", "", "", "", 704., "", "", 
  "", 20744., 56.48, 33938., 556.667, "", "", "", 56861.47, "", "", 5.64, "", 
  "", "", 3.8, 84.97, ""}, {"SMR", "Europe", "San Marino", "2021-04-25", 
  5047., 0., 3., 89., 0., 0.286, 148712.358, 0., 88.396, 2622.429, 0., 8.419, 
  0.44, "", "", "", "", "", "", "", "", "", "", "", "", "", "", "", "", "", 
  "", "", "", "", 671., "", "", "", 19771., 50.93, 33938., 556.667, "", "", 
  "", 56861.47, "", "", 5.64, "", "", "", 3.8, 84.97, ""}, 
 {"SMR", "Europe", "San Marino", "2021-04-26", 5055., 8., 3.571, 90., 1., 
  0.286, 148948.082, 235.724, 105.234, 2651.895, 29.465, 8.419, 0.43, "", "", 
  "", "", "", "", "", "", "", "", "", "", "", "", "", "", "", 26895., 18234., 
  8661., "", 615., 79.25, 53.73, 25.52, 18121., 47.22, 33938., 556.667, "", 
  "", "", 56861.47, "", "", 5.64, "", "", "", 3.8, 84.97, ""}, 
 {"SMR", "Europe", "San Marino", "2021-04-27", 5058., 3., 2.571, 90., 0., 
  0.286, 149036.478, 88.396, 75.768, 2651.895, 0., 8.419, 0.42, "", "", "", 
  "", "", "", "", "", "", "", "", "", "", "", "", "", "", 27752., 19091., 
  8661., 857., 640., 81.77, 56.25, 25.52, 18858., 41.67, 33938., 556.667, "", 
  "", "", 56861.47, "", "", 5.64, "", "", "", 3.8, 84.97, ""}, 
 {"SMR", "Europe", "San Marino", "2021-04-28", 5059., 1., 2.143, 90., 0., 
  0.286, 149065.944, 29.465, 63.14, 2651.895, 0., 8.419, 0.41, "", "", "", 
  "", "", "", "", "", "", "", "", "", "", "", "", "", "", "", "", "", "", 
  586., "", "", "", 17267., 41.67, 33938., 556.667, "", "", "", 56861.47, "", 
  "", 5.64, "", "", "", 3.8, 84.97, ""}, {"SMR", "Europe", "San Marino", 
  "2021-04-29", 5060., 1., 2.143, 90., 0., 0.286, 149095.409, 29.465, 63.14, 
  2651.895, 0., 8.419, 0.4, "", "", "", "", "", "", "", "", "", "", "", "", 
  "", "", "", "", "", 28970., 20269., 8701., "", 547., 85.36, 59.72, 25.64, 
  16118., 41.67, 33938., 556.667, "", "", "", 56861.47, "", "", 5.64, "", "", 
  "", 3.8, 84.97, ""}, {"SMR", "Europe", "San Marino", "2021-04-30", 5066., 
  6., 2.714, 90., 0., 0.143, 149272.202, 176.793, 79.978, 2651.895, 0., 
  4.209, 0.4, "", "", "", "", "", "", "", "", "", "", "", "", "", "", "", "", 
  "", "", "", "", "", 467., "", "", "", 13760., 41.67, 33938., 556.667, "", 
  "", "", 56861.47, "", "", 5.64, "", "", "", 3.8, 84.97, ""}, 
 {"SMR", "Europe", "San Marino", "2021-05-01", 5066., 0., 2.714, 90., 0., 
  0.143, 149272.202, 0., 79.978, 2651.895, 0., 4.209, 0.38, "", "", "", "", 
  "", "", "", "", "", "", "", "", "", "", "", "", "", "", "", "", "", 472., 
  "", "", "", 13908., 41.67, 33938., 556.667, "", "", "", 56861.47, "", "", 
  5.64, "", "", "", 3.8, 84.97, ""}, {"SMR", "Europe", "San Marino", 
  "2021-05-02", 5066., 0., 2.714, 90., 0., 0.143, 149272.202, 0., 79.978, 
  2651.895, 0., 4.209, 0.37, "", "", "", "", "", "", "", "", "", "", "", "", 
  "", "", "", "", "", 29941., 20963., 8978., "", 477., 88.22, 61.77, 26.45, 
  14055., 41.67, 33938., 556.667, "", "", "", 56861.47, "", "", 5.64, "", "", 
  "", 3.8, 84.97, ""}, {"SMR", "Europe", "San Marino", "2021-05-03", 5067., 
  1., 1.714, 90., 0., 0., 149301.668, 29.465, 50.512, 2651.895, 0., 0., 0.35, 
  "", "", "", "", "", "", "", "", "", "", "", "", "", "", "", "", "", "", "", 
  "", "", 508., "", "", "", 14968., 41.67, 33938., 556.667, "", "", "", 
  56861.47, "", "", 5.64, "", "", "", 3.8, 84.97, ""}, 
 {"SMR", "Europe", "San Marino", "2021-05-04", 5067., 0., 1.286, 90., 0., 0., 
  149301.668, 0., 37.884, 2651.895, 0., 0., 0.34, "", "", "", "", "", "", "", 
  "", "", "", "", "", "", "", "", "", "", 30964., 21172., 9792., "", 459., 
  91.24, 62.38, 28.85, 13525., 41.67, 33938., 556.667, "", "", "", 56861.47, 
  "", "", 5.64, "", "", "", 3.8, 84.97, ""}, {"SMR", "Europe", "San Marino", 
  "2021-05-05", 5067., 0., 1.143, 90., 0., 0., 149301.668, 0., 33.675, 
  2651.895, 0., 0., 0.34, "", "", "", "", "", "", "", "", "", "", "", "", "", 
  "", "", "", "", 31886., 21192., 10694., 922., 504., 93.95, 62.44, 31.51, 
  14851., 41.67, 33938., 556.667, "", "", "", 56861.47, "", "", 5.64, "", "", 
  "", 3.8, 84.97, ""}, {"SMR", "Europe", "San Marino", "2021-05-06", 5067., 
  0., 1., 90., 0., 0., 149301.668, 0., 29.465, 2651.895, 0., 0., 0.34, "", 
  "", "", "", "", "", "", "", "", "", "", "", "", "", "", "", "", "", "", "", 
  "", 568., "", "", "", 16736., 41.67, 33938., 556.667, "", "", "", 56861.47, 
  "", "", 5.64, "", "", "", 3.8, 84.97, ""}, {"SMR", "Europe", "San Marino", 
  "2021-05-07", 5067., 0., 0.143, 90., 0., 0., 149301.668, 0., 4.209, 
  2651.895, 0., 0., 0.34, "", "", "", "", "", "", "", "", "", "", "", "", "", 
  "", "", "", "", 34011., 21389., 12622., "", 674., 100.22, 63.02, 37.19, 
  19860., 41.67, 33938., 556.667, "", "", "", 56861.47, "", "", 5.64, "", "", 
  "", 3.8, 84.97, ""}, {"SMR", "Europe", "San Marino", "2021-05-08", 5067., 
  0., 0.143, 90., 0., 0., 149301.668, 0., 4.209, 2651.895, 0., 0., 0.34, "", 
  "", "", "", "", "", "", "", "", "", "", "", "", "", "", "", "", "", "", "", 
  "", 700., "", "", "", 20626., 41.67, 33938., 556.667, "", "", "", 56861.47, 
  "", "", 5.64, "", "", "", 3.8, 84.97, ""}, {"SMR", "Europe", "San Marino", 
  "2021-05-09", 5067., 0., 0.143, 90., 0., 0., 149301.668, 0., 4.209, 
  2651.895, 0., 0., 0.34, "", "", "", "", "", "", "", "", "", "", "", "", "", 
  "", "", "", "", "", "", "", "", 725., "", "", "", 21362., 41.67, 33938., 
  556.667, "", "", "", 56861.47, "", "", 5.64, "", "", "", 3.8, 84.97, ""}, 
 {"SMR", "Europe", "San Marino", "2021-05-10", 5083., 16., 2.286, 90., 0., 
  0., 149773.116, 471.448, 67.35, 2651.895, 0., 0., 0.34, "", "", "", "", "", 
  "", "", "", "", "", "", "", "", "", "", "", "", "", "", "", "", 724., "", 
  "", "", 21333., 41.67, 33938., 556.667, "", "", "", 56861.47, "", "", 5.64, 
  "", "", "", 3.8, 84.97, ""}, {"SMR", "Europe", "San Marino", "2021-05-11", 
  5083., 0., 2.286, 90., 0., 0., 149773.116, 0., 67.35, 2651.895, 0., 0., 
  0.34, "", "", "", "", "", "", "", "", "", "", "", "", "", "", "", "", "", 
  "", "", "", "", 723., "", "", "", 21304., 41.67, 33938., 556.667, "", "", 
  "", 56861.47, "", "", 5.64, "", "", "", 3.8, 84.97, ""}, 
 {"SMR", "Europe", "San Marino", "2021-05-12", 5083., 0., 2.286, 90., 0., 0., 
  149773.116, 0., 67.35, 2651.895, 0., 0., 0.34, "", "", "", "", "", "", "", 
  "", "", "", "", "", "", "", "", "", "", "", "", "", "", 663., "", "", "", 
  19536., 41.67, 33938., 556.667, "", "", "", 56861.47, "", "", 5.64, "", "", 
  "", 3.8, 84.97, ""}, {"SMR", "Europe", "San Marino", "2021-05-13", 5083., 
  0., 2.286, 90., 0., 0., 149773.116, 0., 67.35, 2651.895, 0., 0., 0.35, "", 
  "", "", "", "", "", "", "", "", "", "", "", "", "", "", "", "", "", "", "", 
  "", 583., "", "", "", 17178., 41.67, 33938., 556.667, "", "", "", 56861.47, 
  "", "", 5.64, "", "", "", 3.8, 84.97, ""}, {"SMR", "Europe", "San Marino", 
  "2021-05-14", 5083., 0., 2.286, 90., 0., 0., 149773.116, 0., 67.35, 
  2651.895, 0., 0., 0.36, "", "", "", "", "", "", "", "", "", "", "", "", "", 
  "", "", "", "", "", "", "", "", 504., "", "", "", 14851., 41.67, 33938., 
  556.667, "", "", "", 56861.47, "", "", 5.64, "", "", "", 3.8, 84.97, ""}, 
 {"SMR", "Europe", "San Marino", "2021-05-15", 5083., 0., 2.286, 90., 0., 0., 
  149773.116, 0., 67.35, 2651.895, 0., 0., 0.36, "", "", "", "", "", "", "", 
  "", "", "", "", "", "", "", "", "", "", "", "", "", "", 504., "", "", "", 
  14851., 41.67, 33938., 556.667, "", "", "", 56861.47, "", "", 5.64, "", "", 
  "", 3.8, 84.97, ""}, {"SMR", "Europe", "San Marino", "2021-05-16", 5083., 
  0., 2.286, 90., 0., 0., 149773.116, 0., 67.35, 2651.895, 0., 0., 0.37, "", 
  "", "", "", "", "", "", "", "", "", "", "", "", "", "", "", "", "", "", "", 
  "", 504., "", "", "", 14851., 41.67, 33938., 556.667, "", "", "", 56861.47, 
  "", "", 5.64, "", "", "", 3.8, 84.97, ""}, {"SMR", "Europe", "San Marino", 
  "2021-05-17", 5087., 4., 0.571, 90., 0., 0., 149890.978, 117.862, 16.837, 
  2651.895, 0., 0., 0.38, "", "", "", "", "", "", "", "", "", "", "", "", "", 
  "", "", "", "", "", "", "", "", 504., "", "", "", 14851., 41.67, 33938., 
  556.667, "", "", "", 56861.47, "", "", 5.64, "", "", "", 3.8, 84.97, ""}, 
 {"SMR", "Europe", "San Marino", "2021-05-18", 5087., 0., 0.571, 90., 0., 0., 
  149890.978, 0., 16.837, 2651.895, 0., 0., 0.38, "", "", "", "", "", "", "", 
  "", "", "", "", "", "", "", "", "", "", "", "", "", "", 504., "", "", "", 
  14851., 41.67, 33938., 556.667, "", "", "", 56861.47, "", "", 5.64, "", "", 
  "", 3.8, 84.97, ""}, {"SMR", "Europe", "San Marino", "2021-05-19", 5087., 
  0., 0.571, 90., 0., 0., 149890.978, 0., 16.837, 2651.895, 0., 0., 0.38, "", 
  "", "", "", "", "", "", "", "", "", "", "", "", "", "", "", "", "", "", "", 
  "", 504., "", "", "", 14851., 41.67, 33938., 556.667, "", "", "", 56861.47, 
  "", "", 5.64, "", "", "", 3.8, 84.97, ""}, {"SMR", "Europe", "San Marino", 
  "2021-05-20", 5087., 0., 0.571, 90., 0., 0., 149890.978, 0., 16.837, 
  2651.895, 0., 0., 0.38, "", "", "", "", "", "", "", "", "", "", "", "", "", 
  "", "", "", "", "", "", "", "", 504., "", "", "", 14851., 41.67, 33938., 
  556.667, "", "", "", 56861.47, "", "", 5.64, "", "", "", 3.8, 84.97, ""}, 
 {"SMR", "Europe", "San Marino", "2021-05-21", 5087., 0., 0.571, 90., 0., 0., 
  149890.978, 0., 16.837, 2651.895, 0., 0., 0.38, "", "", "", "", "", "", "", 
  "", "", "", "", "", "", "", "", "", "", "", "", "", "", 504., "", "", "", 
  14851., 41.67, 33938., 556.667, "", "", "", 56861.47, "", "", 5.64, "", "", 
  "", 3.8, 84.97, ""}, {"SMR", "Europe", "San Marino", "2021-05-22", 5087., 
  0., 0.571, 90., 0., 0., 149890.978, 0., 16.837, 2651.895, 0., 0., 0.39, "", 
  "", "", "", "", "", "", "", "", "", "", "", "", "", "", "", "", "", "", "", 
  "", 504., "", "", "", 14851., 41.67, 33938., 556.667, "", "", "", 56861.47, 
  "", "", 5.64, "", "", "", 3.8, 84.97, ""}, {"SMR", "Europe", "San Marino", 
  "2021-05-23", 5087., 0., 0.571, 90., 0., 0., 149890.978, 0., 16.837, 
  2651.895, 0., 0., 0.39, "", "", "", "", "", "", "", "", "", "", "", "", "", 
  "", "", "", "", 42067., 21390., 20677., "", 504., 123.95, 63.03, 60.93, 
  14851., 41.67, 33938., 556.667, "", "", "", 56861.47, "", "", 5.64, "", "", 
  "", 3.8, 84.97, ""}, {"SMR", "Europe", "San Marino", "2021-05-24", 5089., 
  2., 0.286, 90., 0., 0., 149949.909, 58.931, 8.419, 2651.895, 0., 0., 0.4, 
  "", "", "", "", "", "", "", "", "", "", "", "", "", "", "", "", "", 42187., 
  21507., 20680., 120., 449., 124.31, 63.37, 60.93, 13230., 41.67, 33938., 
  556.667, "", "", "", 56861.47, "", "", 5.64, "", "", "", 3.8, 84.97, ""}, 
 {"SMR", "Europe", "San Marino", "2021-05-25", 5089., 0., 0.286, 90., 0., 0., 
  149949.909, 0., 8.419, 2651.895, 0., 0., 0.39, "", "", "", "", "", "", "", 
  "", "", "", "", "", "", "", "", "", "", 42447., 21511., 20936., 260., 414., 
  125.07, 63.38, 61.69, 12199., "", 33938., 556.667, "", "", "", 56861.47, 
  "", "", 5.64, "", "", "", 3.8, 84.97, ""}, {"SMR", "Europe", "San Marino", 
  "2021-05-26", 5089., 0., 0.286, 90., 0., 0., 149949.909, 0., 8.419, 
  2651.895, 0., 0., 0.39, "", "", "", "", "", "", "", "", "", "", "", "", "", 
  "", "", "", "", 42448., 21512., 20936., 1., 342., 125.08, 63.39, 61.69, 
  10077., "", 33938., 556.667, "", "", "", 56861.47, "", "", 5.64, "", "", 
  "", 3.8, 84.97, ""}, {"SMR", "Europe", "San Marino", "2021-05-27", 5089., 
  0., 0.286, 90., 0., 0., 149949.909, 0., 8.419, 2651.895, 0., 0., 0.39, "", 
  "", "", "", "", "", "", "", "", "", "", "", "", "", "", "", "", 42476., 
  21537., 20939., 28., 274., 125.16, 63.46, 61.7, 8074., "", 33938., 556.667, 
  "", "", "", 56861.47, "", "", 5.64, "", "", "", 3.8, 84.97, ""}, 
 {"SMR", "Europe", "San Marino", "2021-05-28", 5089., 0., 0.286, 90., 0., 0., 
  149949.909, 0., 8.419, 2651.895, 0., 0., 0.39, "", "", "", "", "", "", "", 
  "", "", "", "", "", "", "", "", "", "", "", "", "", "", 205., "", "", "", 
  6040., "", 33938., 556.667, "", "", "", 56861.47, "", "", 5.64, "", "", "", 
  3.8, 84.97, ""}, {"SMR", "Europe", "San Marino", "2021-05-29", 5089., 0., 
  0.286, 90., 0., 0., 149949.909, 0., 8.419, 2651.895, 0., 0., 0.4, "", "", 
  "", "", "", "", "", "", "", "", "", "", "", "", "", "", "", "", "", "", "", 
  135., "", "", "", 3978., "", 33938., 556.667, "", "", "", 56861.47, "", "", 
  5.64, "", "", "", 3.8, 84.97, ""}, {"SMR", "Europe", "San Marino", 
  "2021-05-30", 5089., 0., 0.286, 90., 0., 0., 149949.909, 0., 8.419, 
  2651.895, 0., 0., 0.4, "", "", "", "", "", "", "", "", "", "", "", "", "", 
  "", "", "", "", 42529., 21571., 20958., "", 66., 125.31, 63.56, 61.75, 
  1945., "", 33938., 556.667, "", "", "", 56861.47, "", "", 5.64, "", "", "", 
  3.8, 84.97, ""}, {"SMR", "Europe", "San Marino", "2021-05-31", 5090., 1., 
  0.143, 90., 0., 0., 149979.374, 29.465, 4.209, 2651.895, 0., 0., 0.4, "", 
  "", "", "", "", "", "", "", "", "", "", "", "", "", "", "", "", 42934., 
  21580., 21354., 405., 107., 126.51, 63.59, 62.92, 3153., "", 33938., 
  556.667, "", "", "", 56861.47, "", "", 5.64, "", "", "", 3.8, 84.97, ""}, 
 {"SMR", "Europe", "San Marino", "2021-06-01", 5090., 0., 0.143, 90., 0., 0., 
  149979.374, 0., 4.209, 2651.895, 0., 0., 0.4, "", "", "", "", "", "", "", 
  "", "", "", "", "", "", "", "", "", "", 42935., 21581., 21354., 1., 70., 
  126.51, 63.59, 62.92, 2063., "", 33938., 556.667, "", "", "", 56861.47, "", 
  "", 5.64, "", "", "", 3.8, 84.97, ""}, {"SMR", "Europe", "San Marino", 
  "2021-06-02", 5090., 0., 0.143, 90., 0., 0., 149979.374, 0., 4.209, 
  2651.895, 0., 0., 0.39, "", "", "", "", "", "", "", "", "", "", "", "", "", 
  "", "", "", "", "", "", "", "", 70., "", "", "", 2063., "", 33938., 
  556.667, "", "", "", 56861.47, "", "", 5.64, "", "", "", 3.8, 84.97, ""}, 
 {"SMR", "Europe", "San Marino", "2021-06-03", 5090., 0., 0.143, 90., 0., 0., 
  149979.374, 0., 4.209, 2651.895, 0., 0., 0.39, "", "", "", "", "", "", "", 
  "", "", "", "", "", "", "", "", "", "", 42936., 21581., 21355., "", 66., 
  126.51, 63.59, 62.92, 1945., "", 33938., 556.667, "", "", "", 56861.47, "", 
  "", 5.64, "", "", "", 3.8, 84.97, ""}, {"SMR", "Europe", "San Marino", 
  "2021-06-04", 5090., 0., 0.143, 90., 0., 0., 149979.374, 0., 4.209, 
  2651.895, 0., 0., 0.39, "", "", "", "", "", "", "", "", "", "", "", "", "", 
  "", "", "", "", "", "", "", "", 64., "", "", "", 1886., "", 33938., 
  556.667, "", "", "", 56861.47, "", "", 5.64, "", "", "", 3.8, 84.97, ""}, 
 {"SMR", "Europe", "San Marino", "2021-06-05", 5090., 0., 0.143, 90., 0., 0., 
  149979.374, 0., 4.209, 2651.895, 0., 0., 0.39, "", "", "", "", "", "", "", 
  "", "", "", "", "", "", "", "", "", "", "", "", "", "", 63., "", "", "", 
  1856., "", 33938., 556.667, "", "", "", 56861.47, "", "", 5.64, "", "", "", 
  3.8, 84.97, ""}, {"SMR", "Europe", "San Marino", "2021-06-06", 5090., 0., 
  0.143, 90., 0., 0., 149979.374, 0., 4.209, 2651.895, 0., 0., 0.39, "", "", 
  "", "", "", "", "", "", "", "", "", "", "", "", "", "", "", 42962., 21607., 
  21355., "", 62., 126.59, 63.67, 62.92, 1827., "", 33938., 556.667, "", "", 
  "", 56861.47, "", "", 5.64, "", "", "", 3.8, 84.97, ""}, 
 {"SMR", "Europe", "San Marino", "2021-06-07", 5090., 0., 0., 90., 0., 0., 
  149979.374, 0., 0., 2651.895, 0., 0., "", "", "", "", "", "", "", "", "", 
  "", "", "", "", "", "", "", "", "", "", "", "", "", "", "", "", "", "", "", 
  33938., 556.667, "", "", "", 56861.47, "", "", 5.64, "", "", "", 3.8, 
  84.97, ""}, {"STP", "Africa", "Sao Tome and Principe", "2020-04-06", 4., 
  4., "", "", "", "", 18.251, 18.251, "", "", "", "", "", "", "", "", "", "", 
  "", "", "", "", "", "", "", "", "", "", "", "", "", "", "", "", "", "", "", 
  "", "", "", 219161., 212.841, 18.7, 2.886, 2.162, 3052.714, 32.3, 270.113, 
  2.42, "", "", 41.34, 2.9, 70.39, 0.625}, 
 {"STP", "Africa", "Sao Tome and Principe", "2020-04-07", 4., 0., "", "", "", 
  "", 18.251, 0., "", "", "", "", "", "", "", "", "", "", "", "", "", "", "", 
  "", "", "", "", "", "", "", "", "", "", "", "", "", "", "", "", "", 
  219161., 212.841, 18.7, 2.886, 2.162, 3052.714, 32.3, 270.113, 2.42, "", 
  "", 41.34, 2.9, 70.39, 0.625}, {"STP", "Africa", "Sao Tome and Principe", 
  "2020-04-08", 4., 0., "", "", "", "", 18.251, 0., "", "", "", "", "", "", 
  "", "", "", "", "", "", "", "", "", "", "", "", "", "", "", "", "", "", "", 
  "", "", "", "", "", "", "", 219161., 212.841, 18.7, 2.886, 2.162, 3052.714, 
  32.3, 270.113, 2.42, "", "", 41.34, 2.9, 70.39, 0.625}, 
 {"STP", "Africa", "Sao Tome and Principe", "2020-04-09", 4., 0., "", "", "", 
  "", 18.251, 0., "", "", "", "", "", "", "", "", "", "", "", "", "", "", "", 
  "", "", "", "", "", "", "", "", "", "", "", "", "", "", "", "", "", 
  219161., 212.841, 18.7, 2.886, 2.162, 3052.714, 32.3, 270.113, 2.42, "", 
  "", 41.34, 2.9, 70.39, 0.625}, {"STP", "Africa", "Sao Tome and Principe", 
  "2020-04-10", 4., 0., "", "", "", "", 18.251, 0., "", "", "", "", "", "", 
  "", "", "", "", "", "", "", "", "", "", "", "", "", "", "", "", "", "", "", 
  "", "", "", "", "", "", "", 219161., 212.841, 18.7, 2.886, 2.162, 3052.714, 
  32.3, 270.113, 2.42, "", "", 41.34, 2.9, 70.39, 0.625}, 
 {"STP", "Africa", "Sao Tome and Principe", "2020-04-11", 4., 0., 0.571, "", 
  "", 0., 18.251, 0., 2.607, "", "", 0., "", "", "", "", "", "", "", "", "", 
  "", "", "", "", "", "", "", "", "", "", "", "", "", "", "", "", "", "", "", 
  219161., 212.841, 18.7, 2.886, 2.162, 3052.714, 32.3, 270.113, 2.42, "", 
  "", 41.34, 2.9, 70.39, 0.625}, {"STP", "Africa", "Sao Tome and Principe", 
  "2020-04-12", 4., 0., 0.571, "", "", 0., 18.251, 0., 2.607, "", "", 0., "", 
  "", "", "", "", "", "", "", "", "", "", "", "", "", "", "", "", "", "", "", 
  "", "", "", "", "", "", "", "", 219161., 212.841, 18.7, 2.886, 2.162, 
  3052.714, 32.3, 270.113, 2.42, "", "", 41.34, 2.9, 70.39, 0.625}, 
 {"STP", "Africa", "Sao Tome and Principe", "2020-04-13", 4., 0., 0., "", "", 
  0., 18.251, 0., 0., "", "", 0., "", "", "", "", "", "", "", "", "", "", "", 
  "", "", "", "", "", "", "", "", "", "", "", "", "", "", "", "", "", 
  219161., 212.841, 18.7, 2.886, 2.162, 3052.714, 32.3, 270.113, 2.42, "", 
  "", 41.34, 2.9, 70.39, 0.625}, {"STP", "Africa", "Sao Tome and Principe", 
  "2020-04-14", 4., 0., 0., "", "", 0., 18.251, 0., 0., "", "", 0., "", "", 
  "", "", "", "", "", "", "", "", "", "", "", "", "", "", "", "", "", "", "", 
  "", "", "", "", "", "", "", 219161., 212.841, 18.7, 2.886, 2.162, 3052.714, 
  32.3, 270.113, 2.42, "", "", 41.34, 2.9, 70.39, 0.625}, 
 {"STP", "Africa", "Sao Tome and Principe", "2020-04-15", 4., 0., 0., "", "", 
  0., 18.251, 0., 0., "", "", 0., "", "", "", "", "", "", "", "", "", "", "", 
  "", "", "", "", "", "", "", "", "", "", "", "", "", "", "", "", "", 
  219161., 212.841, 18.7, 2.886, 2.162, 3052.714, 32.3, 270.113, 2.42, "", 
  "", 41.34, 2.9, 70.39, 0.625}, {"STP", "Africa", "Sao Tome and Principe", 
  "2020-04-16", 4., 0., 0., "", "", 0., 18.251, 0., 0., "", "", 0., "", "", 
  "", "", "", "", "", "", "", "", "", "", "", "", "", "", "", "", "", "", "", 
  "", "", "", "", "", "", "", 219161., 212.841, 18.7, 2.886, 2.162, 3052.714, 
  32.3, 270.113, 2.42, "", "", 41.34, 2.9, 70.39, 0.625}, 
 {"STP", "Africa", "Sao Tome and Principe", "2020-04-17", 4., 0., 0., "", "", 
  0., 18.251, 0., 0., "", "", 0., "", "", "", "", "", "", "", "", "", "", "", 
  "", "", "", "", "", "", "", "", "", "", "", "", "", "", "", "", "", 
  219161., 212.841, 18.7, 2.886, 2.162, 3052.714, 32.3, 270.113, 2.42, "", 
  "", 41.34, 2.9, 70.39, 0.625}, {"STP", "Africa", "Sao Tome and Principe", 
  "2020-04-18", 4., 0., 0., "", "", 0., 18.251, 0., 0., "", "", 0., "", "", 
  "", "", "", "", "", "", "", "", "", "", "", "", "", "", "", "", "", "", "", 
  "", "", "", "", "", "", "", 219161., 212.841, 18.7, 2.886, 2.162, 3052.714, 
  32.3, 270.113, 2.42, "", "", 41.34, 2.9, 70.39, 0.625}, 
 {"STP", "Africa", "Sao Tome and Principe", "2020-04-19", 4., 0., 0., "", "", 
  0., 18.251, 0., 0., "", "", 0., "", "", "", "", "", "", "", "", "", "", "", 
  "", "", "", "", "", "", "", "", "", "", "", "", "", "", "", "", "", 
  219161., 212.841, 18.7, 2.886, 2.162, 3052.714, 32.3, 270.113, 2.42, "", 
  "", 41.34, 2.9, 70.39, 0.625}, {"STP", "Africa", "Sao Tome and Principe", 
  "2020-04-20", 4., 0., 0., "", "", 0., 18.251, 0., 0., "", "", 0., "", "", 
  "", "", "", "", "", "", "", "", "", "", "", "", "", "", "", "", "", "", "", 
  "", "", "", "", "", "", "", 219161., 212.841, 18.7, 2.886, 2.162, 3052.714, 
  32.3, 270.113, 2.42, "", "", 41.34, 2.9, 70.39, 0.625}, 
 {"STP", "Africa", "Sao Tome and Principe", "2020-04-21", 4., 0., 0., "", "", 
  0., 18.251, 0., 0., "", "", 0., "", "", "", "", "", "", "", "", "", "", "", 
  "", "", "", "", "", "", "", "", "", "", "", "", "", "", "", "", "", 
  219161., 212.841, 18.7, 2.886, 2.162, 3052.714, 32.3, 270.113, 2.42, "", 
  "", 41.34, 2.9, 70.39, 0.625}, {"STP", "Africa", "Sao Tome and Principe", 
  "2020-04-22", 4., 0., 0., "", "", 0., 18.251, 0., 0., "", "", 0., "", "", 
  "", "", "", "", "", "", "", "", "", "", "", "", "", "", "", "", "", "", "", 
  "", "", "", "", "", "", "", 219161., 212.841, 18.7, 2.886, 2.162, 3052.714, 
  32.3, 270.113, 2.42, "", "", 41.34, 2.9, 70.39, 0.625}, 
 {"STP", "Africa", "Sao Tome and Principe", "2020-04-23", 4., 0., 0., "", "", 
  0., 18.251, 0., 0., "", "", 0., "", "", "", "", "", "", "", "", "", "", "", 
  "", "", "", "", "", "", "", "", "", "", "", "", "", "", "", "", "", 
  219161., 212.841, 18.7, 2.886, 2.162, 3052.714, 32.3, 270.113, 2.42, "", 
  "", 41.34, 2.9, 70.39, 0.625}, {"STP", "Africa", "Sao Tome and Principe", 
  "2020-04-24", 4., 0., 0., "", "", 0., 18.251, 0., 0., "", "", 0., "", "", 
  "", "", "", "", "", "", "", "", "", "", "", "", "", "", "", "", "", "", "", 
  "", "", "", "", "", "", "", 219161., 212.841, 18.7, 2.886, 2.162, 3052.714, 
  32.3, 270.113, 2.42, "", "", 41.34, 2.9, 70.39, 0.625}, 
 {"STP", "Africa", "Sao Tome and Principe", "2020-04-25", 4., 0., 0., "", "", 
  0., 18.251, 0., 0., "", "", 0., "", "", "", "", "", "", "", "", "", "", "", 
  "", "", "", "", "", "", "", "", "", "", "", "", "", "", "", "", "", 
  219161., 212.841, 18.7, 2.886, 2.162, 3052.714, 32.3, 270.113, 2.42, "", 
  "", 41.34, 2.9, 70.39, 0.625}, {"STP", "Africa", "Sao Tome and Principe", 
  "2020-04-26", 4., 0., 0., "", "", 0., 18.251, 0., 0., "", "", 0., "", "", 
  "", "", "", "", "", "", "", "", "", "", "", "", "", "", "", "", "", "", "", 
  "", "", "", "", "", "", "", 219161., 212.841, 18.7, 2.886, 2.162, 3052.714, 
  32.3, 270.113, 2.42, "", "", 41.34, 2.9, 70.39, 0.625}, 
 {"STP", "Africa", "Sao Tome and Principe", "2020-04-27", 4., 0., 0., "", "", 
  0., 18.251, 0., 0., "", "", 0., "", "", "", "", "", "", "", "", "", "", "", 
  "", "", "", "", "", "", "", "", "", "", "", "", "", "", "", "", "", 
  219161., 212.841, 18.7, 2.886, 2.162, 3052.714, 32.3, 270.113, 2.42, "", 
  "", 41.34, 2.9, 70.39, 0.625}, {"STP", "Africa", "Sao Tome and Principe", 
  "2020-04-28", 8., 4., 0.571, "", "", 0., 36.503, 18.251, 2.607, "", "", 0., 
  "", "", "", "", "", "", "", "", "", "", "", "", "", "", "", "", "", "", "", 
  "", "", "", "", "", "", "", "", "", 219161., 212.841, 18.7, 2.886, 2.162, 
  3052.714, 32.3, 270.113, 2.42, "", "", 41.34, 2.9, 70.39, 0.625}, 
 {"STP", "Africa", "Sao Tome and Principe", "2020-04-29", 8., 0., 0.571, "", 
  "", 0., 36.503, 0., 2.607, "", "", 0., "", "", "", "", "", "", "", "", "", 
  "", "", "", "", "", "", "", "", "", "", "", "", "", "", "", "", "", "", "", 
  219161., 212.841, 18.7, 2.886, 2.162, 3052.714, 32.3, 270.113, 2.42, "", 
  "", 41.34, 2.9, 70.39, 0.625}, {"STP", "Africa", "Sao Tome and Principe", 
  "2020-04-30", 14., 6., 1.429, "", "", 0., 63.88, 27.377, 6.518, "", "", 0., 
  "", "", "", "", "", "", "", "", "", "", "", "", "", "", "", "", "", "", "", 
  "", "", "", "", "", "", "", "", "", 219161., 212.841, 18.7, 2.886, 2.162, 
  3052.714, 32.3, 270.113, 2.42, "", "", 41.34, 2.9, 70.39, 0.625}, 
 {"STP", "Africa", "Sao Tome and Principe", "2020-05-01", 16., 2., 1.714, 1., 
  1., 0.143, 73.006, 9.126, 7.822, 4.563, 4.563, 0.652, "", "", "", "", "", 
  "", "", "", "", "", "", "", "", "", "", "", "", "", "", "", "", "", "", "", 
  "", "", "", "", 219161., 212.841, 18.7, 2.886, 2.162, 3052.714, 32.3, 
  270.113, 2.42, "", "", 41.34, 2.9, 70.39, 0.625}, 
 {"STP", "Africa", "Sao Tome and Principe", "2020-05-02", 16., 0., 1.714, 1., 
  0., 0.143, 73.006, 0., 7.822, 4.563, 0., 0.652, "", "", "", "", "", "", "", 
  "", "", "", "", "", "", "", "", "", "", "", "", "", "", "", "", "", "", "", 
  "", "", 219161., 212.841, 18.7, 2.886, 2.162, 3052.714, 32.3, 270.113, 
  2.42, "", "", 41.34, 2.9, 70.39, 0.625}, 
 {"STP", "Africa", "Sao Tome and Principe", "2020-05-03", 16., 0., 1.714, 1., 
  0., 0.143, 73.006, 0., 7.822, 4.563, 0., 0.652, "", "", "", "", "", "", "", 
  "", "", "", "", "", "", "", "", "", "", "", "", "", "", "", "", "", "", "", 
  "", "", 219161., 212.841, 18.7, 2.886, 2.162, 3052.714, 32.3, 270.113, 
  2.42, "", "", 41.34, 2.9, 70.39, 0.625}, 
 {"STP", "Africa", "Sao Tome and Principe", "2020-05-04", 23., 7., 2.714, 3., 
  2., 0.429, 104.946, 31.94, 12.385, 13.689, 9.126, 1.956, "", "", "", "", 
  "", "", "", "", "", "", "", "", "", "", "", "", "", "", "", "", "", "", "", 
  "", "", "", "", "", 219161., 212.841, 18.7, 2.886, 2.162, 3052.714, 32.3, 
  270.113, 2.42, "", "", 41.34, 2.9, 70.39, 0.625}, 
 {"STP", "Africa", "Sao Tome and Principe", "2020-05-05", 174., 151., 23.714, 
  3., 0., 0.429, 793.937, 688.991, 108.205, 13.689, 0., 1.956, "", "", "", 
  "", "", "", "", "", "", "", "", "", "", "", "", "", "", "", "", "", "", "", 
  "", "", "", "", "", "", 219161., 212.841, 18.7, 2.886, 2.162, 3052.714, 
  32.3, 270.113, 2.42, "", "", 41.34, 2.9, 70.39, 0.625}, 
 {"STP", "Africa", "Sao Tome and Principe", "2020-05-06", 174., 0., 23.714, 
  3., 0., 0.429, 793.937, 0., 108.205, 13.689, 0., 1.956, 0.47, "", "", "", 
  "", "", "", "", "", "", "", "", "", "", "", "", "", "", "", "", "", "", "", 
  "", "", "", "", "", 219161., 212.841, 18.7, 2.886, 2.162, 3052.714, 32.3, 
  270.113, 2.42, "", "", 41.34, 2.9, 70.39, 0.625}, 
 {"STP", "Africa", "Sao Tome and Principe", "2020-05-07", 187., 13., 24.714, 
  4., 1., 0.571, 853.254, 59.317, 112.768, 18.251, 4.563, 2.607, 0.46, "", 
  "", "", "", "", "", "", "", "", "", "", "", "", "", "", "", "", "", "", "", 
  "", "", "", "", "", "", "", 219161., 212.841, 18.7, 2.886, 2.162, 3052.714, 
  32.3, 270.113, 2.42, "", "", 41.34, 2.9, 70.39, 0.625}, 
 {"STP", "Africa", "Sao Tome and Principe", "2020-05-08", 208., 21., 27.429, 
  5., 1., 0.571, 949.074, 95.82, 125.153, 22.814, 4.563, 2.607, 0.45, "", "", 
  "", "", "", "", "", "", "", "", "", "", "", "", "", "", "", "", "", "", "", 
  "", "", "", "", "", "", 219161., 212.841, 18.7, 2.886, 2.162, 3052.714, 
  32.3, 270.113, 2.42, "", "", 41.34, 2.9, 70.39, 0.625}, 
 {"STP", "Africa", "Sao Tome and Principe", "2020-05-09", 208., 0., 27.429, 
  5., 0., 0.571, 949.074, 0., 125.153, 22.814, 0., 2.607, 0.44, "", "", "", 
  "", "", "", "", "", "", "", "", "", "", "", "", "", "", "", "", "", "", "", 
  "", "", "", "", "", 219161., 212.841, 18.7, 2.886, 2.162, 3052.714, 32.3, 
  270.113, 2.42, "", "", 41.34, 2.9, 70.39, 0.625}, 
 {"STP", "Africa", "Sao Tome and Principe", "2020-05-10", 208., 0., 27.429, 
  5., 0., 0.571, 949.074, 0., 125.153, 22.814, 0., 2.607, 0.44, "", "", "", 
  "", "", "", "", "", "", "", "", "", "", "", "", "", "", "", "", "", "", "", 
  "", "", "", "", "", 219161., 212.841, 18.7, 2.886, 2.162, 3052.714, 32.3, 
  270.113, 2.42, "", "", 41.34, 2.9, 70.39, 0.625}, 
 {"STP", "Africa", "Sao Tome and Principe", "2020-05-11", 208., 0., 26.429, 
  5., 0., 0.286, 949.074, 0., 120.59, 22.814, 0., 1.304, 0.43, "", "", "", 
  "", "", "", "", "", "", "", "", "", "", "", "", "", "", "", "", "", "", "", 
  "", "", "", "", "", 219161., 212.841, 18.7, 2.886, 2.162, 3052.714, 32.3, 
  270.113, 2.42, "", "", 41.34, 2.9, 70.39, 0.625}, 
 {"STP", "Africa", "Sao Tome and Principe", "2020-05-12", 208., 0., 4.857, 
  5., 0., 0.286, 949.074, 0., 22.162, 22.814, 0., 1.304, 0.43, "", "", "", 
  "", "", "", "", "", "", "", "", "", "", "", "", "", "", "", "", "", "", "", 
  "", "", "", "", "", 219161., 212.841, 18.7, 2.886, 2.162, 3052.714, 32.3, 
  270.113, 2.42, "", "", 41.34, 2.9, 70.39, 0.625}, 
 {"STP", "Africa", "Sao Tome and Principe", "2020-05-13", 220., 12., 6.571, 
  6., 1., 0.429, 1003.828, 54.754, 29.984, 27.377, 4.563, 1.956, 0.43, "", 
  "", "", "", "", "", "", "", "", "", "", "", "", "", "", "", "", "", "", "", 
  "", "", "", "", "", "", "", 219161., 212.841, 18.7, 2.886, 2.162, 3052.714, 
  32.3, 270.113, 2.42, "", "", 41.34, 2.9, 70.39, 0.625}, 
 {"STP", "Africa", "Sao Tome and Principe", "2020-05-14", 235., 15., 6.857, 
  7., 1., 0.429, 1072.271, 68.443, 31.288, 31.94, 4.563, 1.956, 0.43, "", "", 
  "", "", "", "", "", "", "", "", "", "", "", "", "", "", "", "", "", "", "", 
  "", "", "", "", "", "", 219161., 212.841, 18.7, 2.886, 2.162, 3052.714, 
  32.3, 270.113, 2.42, "", "", 41.34, 2.9, 70.39, 0.625}, 
 {"STP", "Africa", "Sao Tome and Principe", "2020-05-15", 235., 0., 3.857, 
  7., 0., 0.286, 1072.271, 0., 17.6, 31.94, 0., 1.304, 0.42, "", "", "", "", 
  "", "", "", "", "", "", "", "", "", "", "", "", "", "", "", "", "", "", "", 
  "", "", "", "", 219161., 212.841, 18.7, 2.886, 2.162, 3052.714, 32.3, 
  270.113, 2.42, "", "", 41.34, 2.9, 70.39, 0.625}, 
 {"STP", "Africa", "Sao Tome and Principe", "2020-05-16", 235., 0., 3.857, 
  7., 0., 0.286, 1072.271, 0., 17.6, 31.94, 0., 1.304, 0.41, "", "", "", "", 
  "", "", "", "", "", "", "", "", "", "", "", "", "", "", "", "", "", "", "", 
  "", "", "", "", 219161., 212.841, 18.7, 2.886, 2.162, 3052.714, 32.3, 
  270.113, 2.42, "", "", 41.34, 2.9, 70.39, 0.625}, 
 {"STP", "Africa", "Sao Tome and Principe", "2020-05-17", 235., 0., 3.857, 
  7., 0., 0.286, 1072.271, 0., 17.6, 31.94, 0., 1.304, 0.41, "", "", "", "", 
  "", "", "", "", "", "", "", "", "", "", "", "", "", "", "", "", "", "", "", 
  "", "", "", "", 219161., 212.841, 18.7, 2.886, 2.162, 3052.714, 32.3, 
  270.113, 2.42, "", "", 41.34, 2.9, 70.39, 0.625}, 
 {"STP", "Africa", "Sao Tome and Principe", "2020-05-18", 246., 11., 5.429, 
  7., 0., 0.286, 1122.462, 50.191, 24.77, 31.94, 0., 1.304, 0.41, "", "", "", 
  "", "", "", "", "", "", "", "", "", "", "", "", "", "", "", "", "", "", "", 
  "", "", "", "", "", 219161., 212.841, 18.7, 2.886, 2.162, 3052.714, 32.3, 
  270.113, 2.42, "", "", 41.34, 2.9, 70.39, 0.625}, 
 {"STP", "Africa", "Sao Tome and Principe", "2020-05-19", 251., 5., 6.143, 
  8., 1., 0.429, 1145.277, 22.814, 28.029, 36.503, 4.563, 1.956, 0.4, "", "", 
  "", "", "", "", "", "", "", "", "", "", "", "", "", "", "", "", "", "", "", 
  "", "", "", "", "", "", 219161., 212.841, 18.7, 2.886, 2.162, 3052.714, 
  32.3, 270.113, 2.42, "", "", 41.34, 2.9, 70.39, 0.625}, 
 {"STP", "Africa", "Sao Tome and Principe", "2020-05-20", 251., 0., 4.429, 
  8., 0., 0.286, 1145.277, 0., 20.207, 36.503, 0., 1.304, 0.38, "", "", "", 
  "", "", "", "", "", "", "", "", "", "", "", "", "", "", "", "", "", "", "", 
  "", "", "", "", "", 219161., 212.841, 18.7, 2.886, 2.162, 3052.714, 32.3, 
  270.113, 2.42, "", "", 41.34, 2.9, 70.39, 0.625}, 
 {"STP", "Africa", "Sao Tome and Principe", "2020-05-21", 251., 0., 2.286, 
  8., 0., 0.143, 1145.277, 0., 10.429, 36.503, 0., 0.652, 0.37, "", "", "", 
  "", "", "", "", "", "", "", "", "", "", "", "", "", "", "", "", "", "", "", 
  "", "", "", "", "", 219161., 212.841, 18.7, 2.886, 2.162, 3052.714, 32.3, 
  270.113, 2.42, "", "", 41.34, 2.9, 70.39, 0.625}, 
 {"STP", "Africa", "Sao Tome and Principe", "2020-05-22", 251., 0., 2.286, 
  8., 0., 0.143, 1145.277, 0., 10.429, 36.503, 0., 0.652, 0.37, "", "", "", 
  "", "", "", "", "", "", "", "", "", "", "", "", "", "", "", "", "", "", "", 
  "", "", "", "", "", 219161., 212.841, 18.7, 2.886, 2.162, 3052.714, 32.3, 
  270.113, 2.42, "", "", 41.34, 2.9, 70.39, 0.625}, 
 {"STP", "Africa", "Sao Tome and Principe", "2020-05-23", 251., 0., 2.286, 
  8., 0., 0.143, 1145.277, 0., 10.429, 36.503, 0., 0.652, 0.36, "", "", "", 
  "", "", "", "", "", "", "", "", "", "", "", "", "", "", "", "", "", "", "", 
  "", "", "", "", "", 219161., 212.841, 18.7, 2.886, 2.162, 3052.714, 32.3, 
  270.113, 2.42, "", "", 41.34, 2.9, 70.39, 0.625}, 
 {"STP", "Africa", "Sao Tome and Principe", "2020-05-24", 251., 0., 2.286, 
  8., 0., 0.143, 1145.277, 0., 10.429, 36.503, 0., 0.652, 0.37, "", "", "", 
  "", "", "", "", "", "", "", "", "", "", "", "", "", "", "", "", "", "", "", 
  "", "", "", "", "", 219161., 212.841, 18.7, 2.886, 2.162, 3052.714, 32.3, 
  270.113, 2.42, "", "", 41.34, 2.9, 70.39, 0.625}, 
 {"STP", "Africa", "Sao Tome and Principe", "2020-05-25", 299., 48., 7.571, 
  11., 3., 0.571, 1364.294, 219.017, 34.547, 50.191, 13.689, 2.607, 0.37, "", 
  "", "", "", "", "", "", "", "", "", "", "", "", "", "", "", "", "", "", "", 
  "", "", "", "", "", "", "", 219161., 212.841, 18.7, 2.886, 2.162, 3052.714, 
  32.3, 270.113, 2.42, "", "", 41.34, 2.9, 70.39, 0.625}, 
 {"STP", "Africa", "Sao Tome and Principe", "2020-05-26", 441., 142., 27.143, 
  12., 1., 0.571, 2012.219, 647.925, 123.849, 54.754, 4.563, 2.607, 0.37, "", 
  "", "", "", "", "", "", "", "", "", "", "", "", "", "", "", "", "", "", "", 
  "", "", "", "", "", "", "", 219161., 212.841, 18.7, 2.886, 2.162, 3052.714, 
  32.3, 270.113, 2.42, "", "", 41.34, 2.9, 70.39, 0.625}, 
 {"STP", "Africa", "Sao Tome and Principe", "2020-05-27", 443., 2., 27.429, 
  12., 0., 0.571, 2021.345, 9.126, 125.153, 54.754, 0., 2.607, 0.37, "", "", 
  "", "", "", "", "", "", "", "", "", "", "", "", "", "", "", "", "", "", "", 
  "", "", "", "", "", "", 219161., 212.841, 18.7, 2.886, 2.162, 3052.714, 
  32.3, 270.113, 2.42, "", "", 41.34, 2.9, 70.39, 0.625}, 
 {"STP", "Africa", "Sao Tome and Principe", "2020-05-28", 458., 15., 29.571, 
  12., 0., 0.571, 2089.788, 68.443, 134.93, 54.754, 0., 2.607, 0.38, "", "", 
  "", "", "", "", "", "", "", "", "", "", "", "", "", "", "", "", "", "", "", 
  "", "", "", "", "", "", 219161., 212.841, 18.7, 2.886, 2.162, 3052.714, 
  32.3, 270.113, 2.42, "", "", 41.34, 2.9, 70.39, 0.625}, 
 {"STP", "Africa", "Sao Tome and Principe", "2020-05-29", 463., 5., 30.286, 
  12., 0., 0.571, 2112.602, 22.814, 138.189, 54.754, 0., 2.607, 0.38, "", "", 
  "", "", "", "", "", "", "", "", "", "", "", "", "", "", "", "", "", "", "", 
  "", "", "", "", "", "", 219161., 212.841, 18.7, 2.886, 2.162, 3052.714, 
  32.3, 270.113, 2.42, "", "", 41.34, 2.9, 70.39, 0.625}, 
 {"STP", "Africa", "Sao Tome and Principe", "2020-05-30", 479., 16., 32.571, 
  12., 0., 0.571, 2185.608, 73.006, 148.619, 54.754, 0., 2.607, 0.39, "", "", 
  "", "", "", "", "", "", "", "", "", "", "", "", "", "", "", "", "", "", "", 
  "", "", "", "", "", "", 219161., 212.841, 18.7, 2.886, 2.162, 3052.714, 
  32.3, 270.113, 2.42, "", "", 41.34, 2.9, 70.39, 0.625}, 
 {"STP", "Africa", "Sao Tome and Principe", "2020-05-31", 483., 4., 33.143, 
  12., 0., 0.571, 2203.859, 18.251, 151.226, 54.754, 0., 2.607, 0.39, "", "", 
  "", "", "", "", "", "", "", "", "", "", "", "", "", "", "", "", "", "", "", 
  "", "", "", "", "", "", 219161., 212.841, 18.7, 2.886, 2.162, 3052.714, 
  32.3, 270.113, 2.42, "", "", 41.34, 2.9, 70.39, 0.625}, 
 {"STP", "Africa", "Sao Tome and Principe", "2020-06-01", 484., 1., 26.429, 
  12., 0., 0.143, 2208.422, 4.563, 120.59, 54.754, 0., 0.652, 0.39, "", "", 
  "", "", "", "", "", "", "", "", "", "", "", "", "", "", "", "", "", "", "", 
  "", "", "", "", "", "", 219161., 212.841, 18.7, 2.886, 2.162, 3052.714, 
  32.3, 270.113, 2.42, "", "", 41.34, 2.9, 70.39, 0.625}, 
 {"STP", "Africa", "Sao Tome and Principe", "2020-06-02", 484., 0., 6.143, 
  12., 0., 0., 2208.422, 0., 28.029, 54.754, 0., 0., 0.39, "", "", "", "", 
  "", "", "", "", "", "", "", "", "", "", "", "", "", "", "", "", "", "", "", 
  "", "", "", "", 219161., 212.841, 18.7, 2.886, 2.162, 3052.714, 32.3, 
  270.113, 2.42, "", "", 41.34, 2.9, 70.39, 0.625}, 
 {"STP", "Africa", "Sao Tome and Principe", "2020-06-03", 484., 0., 5.857, 
  12., 0., 0., 2208.422, 0., 26.725, 54.754, 0., 0., 0.4, "", "", "", "", "", 
  "", "", "", "", "", "", "", "", "", "", "", "", "", "", "", "", "", "", "", 
  "", "", "", 219161., 212.841, 18.7, 2.886, 2.162, 3052.714, 32.3, 270.113, 
  2.42, "", "", 41.34, 2.9, 70.39, 0.625}, 
 {"STP", "Africa", "Sao Tome and Principe", "2020-06-04", 485., 1., 3.857, 
  12., 0., 0., 2212.985, 4.563, 17.6, 54.754, 0., 0., 0.41, "", "", "", "", 
  "", "", "", "", "", "", "", "", "", "", "", "", "", "", "", "", "", "", "", 
  "", "", "", "", 219161., 212.841, 18.7, 2.886, 2.162, 3052.714, 32.3, 
  270.113, 2.42, "", "", 41.34, 2.9, 70.39, 0.625}, 
 {"STP", "Africa", "Sao Tome and Principe", "2020-06-05", 499., 14., 5.143, 
  12., 0., 0., 2276.865, 63.88, 23.466, 54.754, 0., 0., 0.42, "", "", "", "", 
  "", "", "", "", "", "", "", "", "", "", "", "", "", "", "", "", "", "", "", 
  "", "", "", "", 219161., 212.841, 18.7, 2.886, 2.162, 3052.714, 32.3, 
  270.113, 2.42, "", "", 41.34, 2.9, 70.39, 0.625}, 
 {"STP", "Africa", "Sao Tome and Principe", "2020-06-06", 499., 0., 2.857, 
  12., 0., 0., 2276.865, 0., 13.037, 54.754, 0., 0., 0.43, "", "", "", "", 
  "", "", "", "", "", "", "", "", "", "", "", "", "", "", "", "", "", "", "", 
  "", "", "", "", 219161., 212.841, 18.7, 2.886, 2.162, 3052.714, 32.3, 
  270.113, 2.42, "", "", 41.34, 2.9, 70.39, 0.625}, 
 {"STP", "Africa", "Sao Tome and Principe", "2020-06-07", 513., 14., 4.286, 
  12., 0., 0., 2340.745, 63.88, 19.555, 54.754, 0., 0., 0.44, "", "", "", "", 
  "", "", "", "", "", "", "", "", "", "", "", "", "", "", "", "", "", "", "", 
  "", "", "", "", 219161., 212.841, 18.7, 2.886, 2.162, 3052.714, 32.3, 
  270.113, 2.42, "", "", 41.34, 2.9, 70.39, 0.625}, 
 {"STP", "Africa", "Sao Tome and Principe", "2020-06-08", 513., 0., 4.143, 
  12., 0., 0., 2340.745, 0., 18.903, 54.754, 0., 0., 0.44, "", "", "", "", 
  "", "", "", "", "", "", "", "", "", "", "", "", "", "", "", "", "", "", "", 
  "", "", "", "", 219161., 212.841, 18.7, 2.886, 2.162, 3052.714, 32.3, 
  270.113, 2.42, "", "", 41.34, 2.9, 70.39, 0.625}, 
 {"STP", "Africa", "Sao Tome and Principe", "2020-06-09", 514., 1., 4.286, 
  12., 0., 0., 2345.308, 4.563, 19.555, 54.754, 0., 0., 0.44, "", "", "", "", 
  "", "", "", "", "", "", "", "", "", "", "", "", "", "", "", "", "", "", "", 
  "", "", "", "", 219161., 212.841, 18.7, 2.886, 2.162, 3052.714, 32.3, 
  270.113, 2.42, "", "", 41.34, 2.9, 70.39, 0.625}, 
 {"STP", "Africa", "Sao Tome and Principe", "2020-06-10", 611., 97., 18.143, 
  12., 0., 0., 2787.905, 442.597, 82.783, 54.754, 0., 0., 0.45, "", "", "", 
  "", "", "", "", "", "", "", "", "", "", "", "", "", "", "", "", "", "", "", 
  "", "", "", "", "", 219161., 212.841, 18.7, 2.886, 2.162, 3052.714, 32.3, 
  270.113, 2.42, "", "", 41.34, 2.9, 70.39, 0.625}, 
 {"STP", "Africa", "Sao Tome and Principe", "2020-06-11", 632., 21., 21., 
  12., 0., 0., 2883.725, 95.82, 95.82, 54.754, 0., 0., 0.45, "", "", "", "", 
  "", "", "", "", "", "", "", "", "", "", "", "", "", "", "", "", "", "", "", 
  "", "", "", "", 219161., 212.841, 18.7, 2.886, 2.162, 3052.714, 32.3, 
  270.113, 2.42, "", "", 41.34, 2.9, 70.39, 0.625}, 
 {"STP", "Africa", "Sao Tome and Principe", "2020-06-12", 639., 7., 20., 12., 
  0., 0., 2915.665, 31.94, 91.257, 54.754, 0., 0., 0.45, "", "", "", "", "", 
  "", "", "", "", "", "", "", "", "", "", "", "", "", "", "", "", "", "", "", 
  "", "", "", 219161., 212.841, 18.7, 2.886, 2.162, 3052.714, 32.3, 270.113, 
  2.42, "", "", 41.34, 2.9, 70.39, 0.625}, 
 {"STP", "Africa", "Sao Tome and Principe", "2020-06-13", 659., 20., 22.857, 
  12., 0., 0., 3006.922, 91.257, 104.294, 54.754, 0., 0., 0.46, "", "", "", 
  "", "", "", "", "", "", "", "", "", "", "", "", "", "", "", "", "", "", "", 
  "", "", "", "", "", 219161., 212.841, 18.7, 2.886, 2.162, 3052.714, 32.3, 
  270.113, 2.42, "", "", 41.34, 2.9, 70.39, 0.625}, 
 {"STP", "Africa", "Sao Tome and Principe", "2020-06-14", 661., 2., 21.143, 
  12., 0., 0., 3016.048, 9.126, 96.472, 54.754, 0., 0., 0.46, "", "", "", "", 
  "", "", "", "", "", "", "", "", "", "", "", "", "", "", "", "", "", "", "", 
  "", "", "", "", 219161., 212.841, 18.7, 2.886, 2.162, 3052.714, 32.3, 
  270.113, 2.42, "", "", 41.34, 2.9, 70.39, 0.625}, 
 {"STP", "Africa", "Sao Tome and Principe", "2020-06-15", 662., 1., 21.286, 
  12., 0., 0., 3020.61, 4.563, 97.124, 54.754, 0., 0., 0.45, "", "", "", "", 
  "", "", "", "", "", "", "", "", "", "", "", "", "", "", "", "", "", "", "", 
  "", "", "", "", 219161., 212.841, 18.7, 2.886, 2.162, 3052.714, 32.3, 
  270.113, 2.42, "", "", 41.34, 2.9, 70.39, 0.625}, 
 {"STP", "Africa", "Sao Tome and Principe", "2020-06-16", 671., 9., 22.429, 
  12., 0., 0., 3061.676, 41.066, 102.338, 54.754, 0., 0., 0.45, "", "", "", 
  "", "", "", "", "", "", "", "", "", "", "", "", "", "", "", "", "", "", "", 
  "", "", "", "", "", 219161., 212.841, 18.7, 2.886, 2.162, 3052.714, 32.3, 
  270.113, 2.42, "", "", 41.34, 2.9, 70.39, 0.625}, 
 {"STP", "Africa", "Sao Tome and Principe", "2020-06-17", 683., 12., 10.286, 
  12., 0., 0., 3116.43, 54.754, 46.932, 54.754, 0., 0., 0.45, "", "", "", "", 
  "", "", "", "", "", "", "", "", "", "", "", "", "", "", "", "", "", "", "", 
  "", "", "", "", 219161., 212.841, 18.7, 2.886, 2.162, 3052.714, 32.3, 
  270.113, 2.42, "", "", 41.34, 2.9, 70.39, 0.625}, 
 {"STP", "Africa", "Sao Tome and Principe", "2020-06-18", 688., 5., 8., 12., 
  0., 0., 3139.245, 22.814, 36.503, 54.754, 0., 0., 0.45, "", "", "", "", "", 
  "", "", "", "", "", "", "", "", "", "", "", "", "", "", "", "", "", "", "", 
  "", "", "", 219161., 212.841, 18.7, 2.886, 2.162, 3052.714, 32.3, 270.113, 
  2.42, "", "", 41.34, 2.9, 70.39, 0.625}, 
 {"STP", "Africa", "Sao Tome and Principe", "2020-06-19", 693., 5., 7.714, 
  12., 0., 0., 3162.059, 22.814, 35.199, 54.754, 0., 0., 0.45, "", "", "", 
  "", "", "", "", "", "", "", "", "", "", "", "", "", "", "", "", "", "", "", 
  "", "", "", "", "", 219161., 212.841, 18.7, 2.886, 2.162, 3052.714, 32.3, 
  270.113, 2.42, "", "", 41.34, 2.9, 70.39, 0.625}, 
 {"STP", "Africa", "Sao Tome and Principe", "2020-06-20", 698., 5., 5.571, 
  12., 0., 0., 3184.873, 22.814, 25.422, 54.754, 0., 0., 0.45, "", "", "", 
  "", "", "", "", "", "", "", "", "", "", "", "", "", "", "", "", "", "", "", 
  "", "", "", "", "", 219161., 212.841, 18.7, 2.886, 2.162, 3052.714, 32.3, 
  270.113, 2.42, "", "", 41.34, 2.9, 70.39, 0.625}, 
 {"STP", "Africa", "Sao Tome and Principe", "2020-06-21", 698., 0., 5.286, 
  12., 0., 0., 3184.873, 0., 24.118, 54.754, 0., 0., 0.45, "", "", "", "", 
  "", "", "", "", "", "", "", "", "", "", "", "", "", "", "", "", "", "", "", 
  "", "", "", "", 219161., 212.841, 18.7, 2.886, 2.162, 3052.714, 32.3, 
  270.113, 2.42, "", "", 41.34, 2.9, 70.39, 0.625}, 
 {"STP", "Africa", "Sao Tome and Principe", "2020-06-22", 702., 4., 5.714, 
  12., 0., 0., 3203.125, 18.251, 26.073, 54.754, 0., 0., 0.45, "", "", "", 
  "", "", "", "", "", "", "", "", "", "", "", "", "", "", "", "", "", "", "", 
  "", "", "", "", "", 219161., 212.841, 18.7, 2.886, 2.162, 3052.714, 32.3, 
  270.113, 2.42, "", "", 41.34, 2.9, 70.39, 0.625}, 
 {"STP", "Africa", "Sao Tome and Principe", "2020-06-23", 707., 5., 5.143, 
  12., 0., 0., 3225.939, 22.814, 23.466, 54.754, 0., 0., 0.45, "", "", "", 
  "", "", "", "", "", "", "", "", "", "", "", "", "", "", "", "", "", "", "", 
  "", "", "", "", "", 219161., 212.841, 18.7, 2.886, 2.162, 3052.714, 32.3, 
  270.113, 2.42, "", "", 41.34, 2.9, 70.39, 0.625}, 
 {"STP", "Africa", "Sao Tome and Principe", "2020-06-24", 710., 3., 3.857, 
  13., 1., 0.143, 3239.627, 13.689, 17.6, 59.317, 4.563, 0.652, 0.45, "", "", 
  "", "", "", "", "", "", "", "", "", "", "", "", "", "", "", "", "", "", "", 
  "", "", "", "", "", "", 219161., 212.841, 18.7, 2.886, 2.162, 3052.714, 
  32.3, 270.113, 2.42, "", "", 41.34, 2.9, 70.39, 0.625}, 
 {"STP", "Africa", "Sao Tome and Principe", "2020-06-25", 711., 1., 3.286, 
  13., 0., 0.143, 3244.19, 4.563, 14.992, 59.317, 0., 0.652, 0.44, "", "", 
  "", "", "", "", "", "", "", "", "", "", "", "", "", "", "", "", "", "", "", 
  "", "", "", "", "", "", 219161., 212.841, 18.7, 2.886, 2.162, 3052.714, 
  32.3, 270.113, 2.42, "", "", 41.34, 2.9, 70.39, 0.625}, 
 {"STP", "Africa", "Sao Tome and Principe", "2020-06-26", 712., 1., 2.714, 
  13., 0., 0.143, 3248.753, 4.563, 12.385, 59.317, 0., 0.652, 0.45, "", "", 
  "", "", "", "", "", "", "", "", "", "", "", "", "", "", "", "", "", "", "", 
  "", "", "", "", "", "", 219161., 212.841, 18.7, 2.886, 2.162, 3052.714, 
  32.3, 270.113, 2.42, "", "", 41.34, 2.9, 70.39, 0.625}, 
 {"STP", "Africa", "Sao Tome and Principe", "2020-06-27", 713., 1., 2.143, 
  13., 0., 0.143, 3253.316, 4.563, 9.778, 59.317, 0., 0.652, 0.45, "", "", 
  "", "", "", "", "", "", "", "", "", "", "", "", "", "", "", "", "", "", "", 
  "", "", "", "", "", "", 219161., 212.841, 18.7, 2.886, 2.162, 3052.714, 
  32.3, 270.113, 2.42, "", "", 41.34, 2.9, 70.39, 0.625}, 
 {"STP", "Africa", "Sao Tome and Principe", "2020-06-28", 713., 0., 2.143, 
  13., 0., 0.143, 3253.316, 0., 9.778, 59.317, 0., 0.652, 0.46, "", "", "", 
  "", "", "", "", "", "", "", "", "", "", "", "", "", "", "", "", "", "", "", 
  "", "", "", "", "", 219161., 212.841, 18.7, 2.886, 2.162, 3052.714, 32.3, 
  270.113, 2.42, "", "", 41.34, 2.9, 70.39, 0.625}, 
 {"STP", "Africa", "Sao Tome and Principe", "2020-06-29", 713., 0., 1.571, 
  13., 0., 0.143, 3253.316, 0., 7.17, 59.317, 0., 0.652, 0.47, "", "", "", 
  "", "", "", "", "", "", "", "", "", "", "", "", "", "", "", "", "", "", "", 
  "", "", "", "", "", 219161., 212.841, 18.7, 2.886, 2.162, 3052.714, 32.3, 
  270.113, 2.42, "", "", 41.34, 2.9, 70.39, 0.625}, 
 {"STP", "Africa", "Sao Tome and Principe", "2020-06-30", 714., 1., 1., 13., 
  0., 0.143, 3257.879, 4.563, 4.563, 59.317, 0., 0.652, 0.48, "", "", "", "", 
  "", "", "", "", "", "", "", "", "", "", "", "", "", "", "", "", "", "", "", 
  "", "", "", "", 219161., 212.841, 18.7, 2.886, 2.162, 3052.714, 32.3, 
  270.113, 2.42, "", "", 41.34, 2.9, 70.39, 0.625}, 
 {"STP", "Africa", "Sao Tome and Principe", "2020-07-01", 715., 1., 0.714, 
  13., 0., 0., 3262.442, 4.563, 3.259, 59.317, 0., 0., 0.49, "", "", "", "", 
  "", "", "", "", "", "", "", "", "", "", "", "", "", "", "", "", "", "", "", 
  "", "", "", "", 219161., 212.841, 18.7, 2.886, 2.162, 3052.714, 32.3, 
  270.113, 2.42, "", "", 41.34, 2.9, 70.39, 0.625}, 
 {"STP", "Africa", "Sao Tome and Principe", "2020-07-02", 717., 2., 0.857, 
  13., 0., 0., 3271.567, 9.126, 3.911, 59.317, 0., 0., 0.51, "", "", "", "", 
  "", "", "", "", "", "", "", "", "", "", "", "", "", "", "", "", "", "", "", 
  "", "", "", "", 219161., 212.841, 18.7, 2.886, 2.162, 3052.714, 32.3, 
  270.113, 2.42, "", "", 41.34, 2.9, 70.39, 0.625}, 
 {"STP", "Africa", "Sao Tome and Principe", "2020-07-03", 719., 2., 1., 13., 
  0., 0., 3280.693, 9.126, 4.563, 59.317, 0., 0., 0.53, "", "", "", "", "", 
  "", "", "", "", "", "", "", "", "", "", "", "", "", "", "", "", "", "", "", 
  "", "", "", 219161., 212.841, 18.7, 2.886, 2.162, 3052.714, 32.3, 270.113, 
  2.42, "", "", 41.34, 2.9, 70.39, 0.625}, 
 {"STP", "Africa", "Sao Tome and Principe", "2020-07-04", 719., 0., 0.857, 
  13., 0., 0., 3280.693, 0., 3.911, 59.317, 0., 0., 0.54, "", "", "", "", "", 
  "", "", "", "", "", "", "", "", "", "", "", "", "", "", "", "", "", "", "", 
  "", "", "", 219161., 212.841, 18.7, 2.886, 2.162, 3052.714, 32.3, 270.113, 
  2.42, "", "", 41.34, 2.9, 70.39, 0.625}, 
 {"STP", "Africa", "Sao Tome and Principe", "2020-07-05", 720., 1., 1., 13., 
  0., 0., 3285.256, 4.563, 4.563, 59.317, 0., 0., 0.56, "", "", "", "", "", 
  "", "", "", "", "", "", "", "", "", "", "", "", "", "", "", "", "", "", "", 
  "", "", "", 219161., 212.841, 18.7, 2.886, 2.162, 3052.714, 32.3, 270.113, 
  2.42, "", "", 41.34, 2.9, 70.39, 0.625}, 
 {"STP", "Africa", "Sao Tome and Principe", "2020-07-06", 721., 1., 1.143, 
  13., 0., 0., 3289.819, 4.563, 5.215, 59.317, 0., 0., 0.58, "", "", "", "", 
  "", "", "", "", "", "", "", "", "", "", "", "", "", "", "", "", "", "", "", 
  "", "", "", "", 219161., 212.841, 18.7, 2.886, 2.162, 3052.714, 32.3, 
  270.113, 2.42, "", "", 41.34, 2.9, 70.39, 0.625}, 
 {"STP", "Africa", "Sao Tome and Principe", "2020-07-07", 724., 3., 1.429, 
  13., 0., 0., 3303.507, 13.689, 6.518, 59.317, 0., 0., 0.6, "", "", "", "", 
  "", "", "", "", "", "", "", "", "", "", "", "", "", "", "", "", "", "", "", 
  "", "", "", "", 219161., 212.841, 18.7, 2.886, 2.162, 3052.714, 32.3, 
  270.113, 2.42, "", "", 41.34, 2.9, 70.39, 0.625}, 
 {"STP", "Africa", "Sao Tome and Principe", "2020-07-08", 724., 0., 1.286, 
  13., 0., 0., 3303.507, 0., 5.867, 59.317, 0., 0., 0.61, "", "", "", "", "", 
  "", "", "", "", "", "", "", "", "", "", "", "", "", "", "", "", "", "", "", 
  "", "", "", 219161., 212.841, 18.7, 2.886, 2.162, 3052.714, 32.3, 270.113, 
  2.42, "", "", 41.34, 2.9, 70.39, 0.625}, 
 {"STP", "Africa", "Sao Tome and Principe", "2020-07-09", 726., 2., 1.286, 
  14., 1., 0.143, 3312.633, 9.126, 5.867, 63.88, 4.563, 0.652, 0.62, "", "", 
  "", "", "", "", "", "", "", "", "", "", "", "", "", "", "", "", "", "", "", 
  "", "", "", "", "", "", 219161., 212.841, 18.7, 2.886, 2.162, 3052.714, 
  32.3, 270.113, 2.42, "", "", 41.34, 2.9, 70.39, 0.625}, 
 {"STP", "Africa", "Sao Tome and Principe", "2020-07-10", 727., 1., 1.143, 
  14., 0., 0.143, 3317.196, 4.563, 5.215, 63.88, 0., 0.652, 0.64, "", "", "", 
  "", "", "", "", "", "", "", "", "", "", "", "", "", "", "", "", "", "", "", 
  "", "", "", "", "", 219161., 212.841, 18.7, 2.886, 2.162, 3052.714, 32.3, 
  270.113, 2.42, "", "", 41.34, 2.9, 70.39, 0.625}, 
 {"STP", "Africa", "Sao Tome and Principe", "2020-07-11", 727., 0., 1.143, 
  14., 0., 0.143, 3317.196, 0., 5.215, 63.88, 0., 0.652, 0.65, "", "", "", 
  "", "", "", "", "", "", "", "", "", "", "", "", "", "", "", "", "", "", "", 
  "", "", "", "", "", 219161., 212.841, 18.7, 2.886, 2.162, 3052.714, 32.3, 
  270.113, 2.42, "", "", 41.34, 2.9, 70.39, 0.625}, 
 {"STP", "Africa", "Sao Tome and Principe", "2020-07-12", 729., 2., 1.286, 
  14., 0., 0.143, 3326.322, 9.126, 5.867, 63.88, 0., 0.652, 0.67, "", "", "", 
  "", "", "", "", "", "", "", "", "", "", "", "", "", "", "", "", "", "", "", 
  "", "", "", "", "", 219161., 212.841, 18.7, 2.886, 2.162, 3052.714, 32.3, 
  270.113, 2.42, "", "", 41.34, 2.9, 70.39, 0.625}, 
 {"STP", "Africa", "Sao Tome and Principe", "2020-07-13", 732., 3., 1.571, 
  14., 0., 0.143, 3340.01, 13.689, 7.17, 63.88, 0., 0.652, 0.69, "", "", "", 
  "", "", "", "", "", "", "", "", "", "", "", "", "", "", "", "", "", "", "", 
  "", "", "", "", "", 219161., 212.841, 18.7, 2.886, 2.162, 3052.714, 32.3, 
  270.113, 2.42, "", "", 41.34, 2.9, 70.39, 0.625}, 
 {"STP", "Africa", "Sao Tome and Principe", "2020-07-14", 732., 0., 1.143, 
  14., 0., 0.143, 3340.01, 0., 5.215, 63.88, 0., 0.652, 0.69, "", "", "", "", 
  "", "", "", "", "", "", "", "", "", "", "", "", "", "", "", "", "", "", "", 
  "", "", "", "", 219161., 212.841, 18.7, 2.886, 2.162, 3052.714, 32.3, 
  270.113, 2.42, "", "", 41.34, 2.9, 70.39, 0.625}, 
 {"STP", "Africa", "Sao Tome and Principe", "2020-07-15", 737., 5., 1.857, 
  14., 0., 0.143, 3362.825, 22.814, 8.474, 63.88, 0., 0.652, 0.7, "", "", "", 
  "", "", "", "", "", "", "", "", "", "", "", "", "", "", "", "", "", "", "", 
  "", "", "", "", "", 219161., 212.841, 18.7, 2.886, 2.162, 3052.714, 32.3, 
  270.113, 2.42, "", "", 41.34, 2.9, 70.39, 0.625}, 
 {"STP", "Africa", "Sao Tome and Principe", "2020-07-16", 740., 3., 2., 14., 
  0., 0., 3376.513, 13.689, 9.126, 63.88, 0., 0., 0.69, "", "", "", "", "", 
  "", "", "", "", "", "", "", "", "", "", "", "", "", "", "", "", "", "", "", 
  "", "", "", 219161., 212.841, 18.7, 2.886, 2.162, 3052.714, 32.3, 270.113, 
  2.42, "", "", 41.34, 2.9, 70.39, 0.625}, 
 {"STP", "Africa", "Sao Tome and Principe", "2020-07-17", 741., 1., 2., 14., 
  0., 0., 3381.076, 4.563, 9.126, 63.88, 0., 0., 0.67, "", "", "", "", "", 
  "", "", "", "", "", "", "", "", "", "", "", "", "", "", "", "", "", "", "", 
  "", "", "", 219161., 212.841, 18.7, 2.886, 2.162, 3052.714, 32.3, 270.113, 
  2.42, "", "", 41.34, 2.9, 70.39, 0.625}, 
 {"STP", "Africa", "Sao Tome and Principe", "2020-07-18", 743., 2., 2.286, 
  14., 0., 0., 3390.202, 9.126, 10.429, 63.88, 0., 0., 0.66, "", "", "", "", 
  "", "", "", "", "", "", "", "", "", "", "", "", "", "", "", "", "", "", "", 
  "", "", "", "", 219161., 212.841, 18.7, 2.886, 2.162, 3052.714, 32.3, 
  270.113, 2.42, "", "", 41.34, 2.9, 70.39, 0.625}, 
 {"STP", "Africa", "Sao Tome and Principe", "2020-07-19", 746., 3., 2.429, 
  14., 0., 0., 3403.89, 13.689, 11.081, 63.88, 0., 0., 0.64, "", "", "", "", 
  "", "", "", "", "", "", "", "", "", "", "", "", "", "", "", "", "", "", "", 
  "", "", "", "", 219161., 212.841, 18.7, 2.886, 2.162, 3052.714, 32.3, 
  270.113, 2.42, "", "", 41.34, 2.9, 70.39, 0.625}, 
 {"STP", "Africa", "Sao Tome and Principe", "2020-07-20", 746., 0., 2., 14., 
  0., 0., 3403.89, 0., 9.126, 63.88, 0., 0., 0.62, "", "", "", "", "", "", 
  "", "", "", "", "", "", "", "", "", "", "", "", "", "", "", "", "", "", "", 
  "", "", 219161., 212.841, 18.7, 2.886, 2.162, 3052.714, 32.3, 270.113, 
  2.42, "", "", 41.34, 2.9, 70.39, 0.625}, 
 {"STP", "Africa", "Sao Tome and Principe", "2020-07-21", 746., 0., 2., 14., 
  0., 0., 3403.89, 0., 9.126, 63.88, 0., 0., 0.6, "", "", "", "", "", "", "", 
  "", "", "", "", "", "", "", "", "", "", "", "", "", "", "", "", "", "", "", 
  "", 219161., 212.841, 18.7, 2.886, 2.162, 3052.714, 32.3, 270.113, 2.42, 
  "", "", 41.34, 2.9, 70.39, 0.625}, {"STP", "Africa", 
  "Sao Tome and Principe", "2020-07-22", 747., 1., 1.429, 14., 0., 0., 
  3408.453, 4.563, 6.518, 63.88, 0., 0., 0.58, "", "", "", "", "", "", "", 
  "", "", "", "", "", "", "", "", "", "", "", "", "", "", "", "", "", "", "", 
  "", 219161., 212.841, 18.7, 2.886, 2.162, 3052.714, 32.3, 270.113, 2.42, 
  "", "", 41.34, 2.9, 70.39, 0.625}, {"STP", "Africa", 
  "Sao Tome and Principe", "2020-07-23", 749., 2., 1.286, 14., 0., 0., 
  3417.579, 9.126, 5.867, 63.88, 0., 0., 0.56, "", "", "", "", "", "", "", 
  "", "", "", "", "", "", "", "", "", "", "", "", "", "", "", "", "", "", "", 
  "", 219161., 212.841, 18.7, 2.886, 2.162, 3052.714, 32.3, 270.113, 2.42, 
  "", "", 41.34, 2.9, 70.39, 0.625}, {"STP", "Africa", 
  "Sao Tome and Principe", "2020-07-24", 860., 111., 17., 14., 0., 0., 
  3924.056, 506.477, 77.569, 63.88, 0., 0., 0.54, "", "", "", "", "", "", "", 
  "", "", "", "", "", "", "", "", "", "", "", "", "", "", "", "", "", "", "", 
  "", 219161., 212.841, 18.7, 2.886, 2.162, 3052.714, 32.3, 270.113, 2.42, 
  "", "", 41.34, 2.9, 70.39, 0.625}, {"STP", "Africa", 
  "Sao Tome and Principe", "2020-07-25", 862., 2., 17., 14., 0., 0., 
  3933.182, 9.126, 77.569, 63.88, 0., 0., 0.52, "", "", "", "", "", "", "", 
  "", "", "", "", "", "", "", "", "", "", "", "", "", "", "", "", "", "", "", 
  "", 219161., 212.841, 18.7, 2.886, 2.162, 3052.714, 32.3, 270.113, 2.42, 
  "", "", 41.34, 2.9, 70.39, 0.625}, {"STP", "Africa", 
  "Sao Tome and Principe", "2020-07-26", 863., 1., 16.714, 14., 0., 0., 
  3937.744, 4.563, 76.265, 63.88, 0., 0., 0.5, "", "", "", "", "", "", "", 
  "", "", "", "", "", "", "", "", "", "", "", "", "", "", "", "", "", "", "", 
  "", 219161., 212.841, 18.7, 2.886, 2.162, 3052.714, 32.3, 270.113, 2.42, 
  "", "", 41.34, 2.9, 70.39, 0.625}, {"STP", "Africa", 
  "Sao Tome and Principe", "2020-07-27", 865., 2., 17., 14., 0., 0., 3946.87, 
  9.126, 77.569, 63.88, 0., 0., 0.49, "", "", "", "", "", "", "", "", "", "", 
  "", "", "", "", "", "", "", "", "", "", "", "", "", "", "", "", "", 
  219161., 212.841, 18.7, 2.886, 2.162, 3052.714, 32.3, 270.113, 2.42, "", 
  "", 41.34, 2.9, 70.39, 0.625}, {"STP", "Africa", "Sao Tome and Principe", 
  "2020-07-28", 867., 2., 17.286, 14., 0., 0., 3955.996, 9.126, 78.872, 
  63.88, 0., 0., 0.47, "", "", "", "", "", "", "", "", "", "", "", "", "", 
  "", "", "", "", "", "", "", "", "", "", "", "", "", "", 219161., 212.841, 
  18.7, 2.886, 2.162, 3052.714, 32.3, 270.113, 2.42, "", "", 41.34, 2.9, 
  70.39, 0.625}, {"STP", "Africa", "Sao Tome and Principe", "2020-07-29", 
  868., 1., 17.286, 15., 1., 0.143, 3960.559, 4.563, 78.872, 68.443, 4.563, 
  0.652, 0.46, "", "", "", "", "", "", "", "", "", "", "", "", "", "", "", 
  "", "", "", "", "", "", "", "", "", "", "", "", 219161., 212.841, 18.7, 
  2.886, 2.162, 3052.714, 32.3, 270.113, 2.42, "", "", 41.34, 2.9, 70.39, 
  0.625}, {"STP", "Africa", "Sao Tome and Principe", "2020-07-30", 870., 2., 
  17.286, 15., 0., 0.143, 3969.684, 9.126, 78.872, 68.443, 0., 0.652, 0.45, 
  "", "", "", "", "", "", "", "", "", "", "", "", "", "", "", "", "", "", "", 
  "", "", "", "", "", "", "", "", 219161., 212.841, 18.7, 2.886, 2.162, 
  3052.714, 32.3, 270.113, 2.42, "", "", 41.34, 2.9, 70.39, 0.625}, 
 {"STP", "Africa", "Sao Tome and Principe", "2020-07-31", 871., 1., 1.571, 
  15., 0., 0.143, 3974.247, 4.563, 7.17, 68.443, 0., 0.652, 0.44, "", "", "", 
  "", "", "", "", "", "", "", "", "", "", "", "", "", "", "", "", "", "", "", 
  "", "", "", "", "", 219161., 212.841, 18.7, 2.886, 2.162, 3052.714, 32.3, 
  270.113, 2.42, "", "", 41.34, 2.9, 70.39, 0.625}, 
 {"STP", "Africa", "Sao Tome and Principe", "2020-08-01", 874., 3., 1.714, 
  15., 0., 0.143, 3987.936, 13.689, 7.822, 68.443, 0., 0.652, 0.44, "", "", 
  "", "", "", "", "", "", "", "", "", "", "", "", "", "", "", "", "", "", "", 
  "", "", "", "", "", "", 219161., 212.841, 18.7, 2.886, 2.162, 3052.714, 
  32.3, 270.113, 2.42, "", "", 41.34, 2.9, 70.39, 0.625}, 
 {"STP", "Africa", "Sao Tome and Principe", "2020-08-02", 874., 0., 1.571, 
  15., 0., 0.143, 3987.936, 0., 7.17, 68.443, 0., 0.652, 0.44, "", "", "", 
  "", "", "", "", "", "", "", "", "", "", "", "", "", "", "", "", "", "", "", 
  "", "", "", "", "", 219161., 212.841, 18.7, 2.886, 2.162, 3052.714, 32.3, 
  270.113, 2.42, "", "", 41.34, 2.9, 70.39, 0.625}, 
 {"STP", "Africa", "Sao Tome and Principe", "2020-08-03", 874., 0., 1.286, 
  15., 0., 0.143, 3987.936, 0., 5.867, 68.443, 0., 0.652, 0.44, "", "", "", 
  "", "", "", "", "", "", "", "", "", "", "", "", "", "", "", "", "", "", "", 
  "", "", "", "", "", 219161., 212.841, 18.7, 2.886, 2.162, 3052.714, 32.3, 
  270.113, 2.42, "", "", 41.34, 2.9, 70.39, 0.625}, 
 {"STP", "Africa", "Sao Tome and Principe", "2020-08-04", 875., 1., 1.143, 
  15., 0., 0.143, 3992.499, 4.563, 5.215, 68.443, 0., 0.652, 0.44, "", "", 
  "", "", "", "", "", "", "", "", "", "", "", "", "", "", "", "", "", "", "", 
  "", "", "", "", "", "", 219161., 212.841, 18.7, 2.886, 2.162, 3052.714, 
  32.3, 270.113, 2.42, "", "", 41.34, 2.9, 70.39, 0.625}, 
 {"STP", "Africa", "Sao Tome and Principe", "2020-08-05", 878., 3., 1.429, 
  15., 0., 0., 4006.187, 13.689, 6.518, 68.443, 0., 0., 0.44, "", "", "", "", 
  "", "", "", "", "", "", "", "", "", "", "", "", "", "", "", "", "", "", "", 
  "", "", "", "", 219161., 212.841, 18.7, 2.886, 2.162, 3052.714, 32.3, 
  270.113, 2.42, "", "", 41.34, 2.9, 70.39, 0.625}, 
 {"STP", "Africa", "Sao Tome and Principe", "2020-08-06", 878., 0., 1.143, 
  15., 0., 0., 4006.187, 0., 5.215, 68.443, 0., 0., 0.44, "", "", "", "", "", 
  "", "", "", "", "", "", "", "", "", "", "", "", "", "", "", "", "", "", "", 
  "", "", "", 219161., 212.841, 18.7, 2.886, 2.162, 3052.714, 32.3, 270.113, 
  2.42, "", "", 41.34, 2.9, 70.39, 0.625}, 
 {"STP", "Africa", "Sao Tome and Principe", "2020-08-07", 878., 0., 1., 15., 
  0., 0., 4006.187, 0., 4.563, 68.443, 0., 0., 0.45, "", "", "", "", "", "", 
  "", "", "", "", "", "", "", "", "", "", "", "", "", "", "", "", "", "", "", 
  "", "", 219161., 212.841, 18.7, 2.886, 2.162, 3052.714, 32.3, 270.113, 
  2.42, "", "", 41.34, 2.9, 70.39, 0.625}, 
 {"STP", "Africa", "Sao Tome and Principe", "2020-08-08", 878., 0., 0.571, 
  15., 0., 0., 4006.187, 0., 2.607, 68.443, 0., 0., 0.46, "", "", "", "", "", 
  "", "", "", "", "", "", "", "", "", "", "", "", "", "", "", "", "", "", "", 
  "", "", "", 219161., 212.841, 18.7, 2.886, 2.162, 3052.714, 32.3, 270.113, 
  2.42, "", "", 41.34, 2.9, 70.39, 0.625}, 
 {"STP", "Africa", "Sao Tome and Principe", "2020-08-09", 878., 0., 0.571, 
  15., 0., 0., 4006.187, 0., 2.607, 68.443, 0., 0., 0.47, "", "", "", "", "", 
  "", "", "", "", "", "", "", "", "", "", "", "", "", "", "", "", "", "", "", 
  "", "", "", 219161., 212.841, 18.7, 2.886, 2.162, 3052.714, 32.3, 270.113, 
  2.42, "", "", 41.34, 2.9, 70.39, 0.625}, 
 {"STP", "Africa", "Sao Tome and Principe", "2020-08-10", 878., 0., 0.571, 
  15., 0., 0., 4006.187, 0., 2.607, 68.443, 0., 0., 0.49, "", "", "", "", "", 
  "", "", "", "", "", "", "", "", "", "", "", "", "", "", "", "", "", "", "", 
  "", "", "", 219161., 212.841, 18.7, 2.886, 2.162, 3052.714, 32.3, 270.113, 
  2.42, "", "", 41.34, 2.9, 70.39, 0.625}, 
 {"STP", "Africa", "Sao Tome and Principe", "2020-08-11", 881., 3., 0.857, 
  15., 0., 0., 4019.876, 13.689, 3.911, 68.443, 0., 0., 0.51, "", "", "", "", 
  "", "", "", "", "", "", "", "", "", "", "", "", "", "", "", "", "", "", "", 
  "", "", "", "", 219161., 212.841, 18.7, 2.886, 2.162, 3052.714, 32.3, 
  270.113, 2.42, "", "", 41.34, 2.9, 70.39, 0.625}, 
 {"STP", "Africa", "Sao Tome and Principe", "2020-08-12", 882., 1., 0.571, 
  15., 0., 0., 4024.439, 4.563, 2.607, 68.443, 0., 0., 0.51, "", "", "", "", 
  "", "", "", "", "", "", "", "", "", "", "", "", "", "", "", "", "", "", "", 
  "", "", "", "", 219161., 212.841, 18.7, 2.886, 2.162, 3052.714, 32.3, 
  270.113, 2.42, "", "", 41.34, 2.9, 70.39, 0.625}, 
 {"STP", "Africa", "Sao Tome and Principe", "2020-08-13", 883., 1., 0.714, 
  15., 0., 0., 4029.002, 4.563, 3.259, 68.443, 0., 0., 0.52, "", "", "", "", 
  "", "", "", "", "", "", "", "", "", "", "", "", "", "", "", "", "", "", "", 
  "", "", "", "", 219161., 212.841, 18.7, 2.886, 2.162, 3052.714, 32.3, 
  270.113, 2.42, "", "", 41.34, 2.9, 70.39, 0.625}, 
 {"STP", "Africa", "Sao Tome and Principe", "2020-08-14", 885., 2., 1., 15., 
  0., 0., 4038.127, 9.126, 4.563, 68.443, 0., 0., 0.53, "", "", "", "", "", 
  "", "", "", "", "", "", "", "", "", "", "", "", "", "", "", "", "", "", "", 
  "", "", "", 219161., 212.841, 18.7, 2.886, 2.162, 3052.714, 32.3, 270.113, 
  2.42, "", "", 41.34, 2.9, 70.39, 0.625}, 
 {"STP", "Africa", "Sao Tome and Principe", "2020-08-15", 885., 0., 1., 15., 
  0., 0., 4038.127, 0., 4.563, 68.443, 0., 0., 0.54, "", "", "", "", "", "", 
  "", "", "", "", "", "", "", "", "", "", "", "", "", "", "", "", "", "", "", 
  "", "", 219161., 212.841, 18.7, 2.886, 2.162, 3052.714, 32.3, 270.113, 
  2.42, "", "", 41.34, 2.9, 70.39, 0.625}, 
 {"STP", "Africa", "Sao Tome and Principe", "2020-08-16", 885., 0., 1., 15., 
  0., 0., 4038.127, 0., 4.563, 68.443, 0., 0., 0.55, "", "", "", "", "", "", 
  "", "", "", "", "", "", "", "", "", "", "", "", "", "", "", "", "", "", "", 
  "", "", 219161., 212.841, 18.7, 2.886, 2.162, 3052.714, 32.3, 270.113, 
  2.42, "", "", 41.34, 2.9, 70.39, 0.625}, 
 {"STP", "Africa", "Sao Tome and Principe", "2020-08-17", 885., 0., 1., 15., 
  0., 0., 4038.127, 0., 4.563, 68.443, 0., 0., 0.57, "", "", "", "", "", "", 
  "", "", "", "", "", "", "", "", "", "", "", "", "", "", "", "", "", "", "", 
  "", "", 219161., 212.841, 18.7, 2.886, 2.162, 3052.714, 32.3, 270.113, 
  2.42, "", "", 41.34, 2.9, 70.39, 0.625}, 
 {"STP", "Africa", "Sao Tome and Principe", "2020-08-18", 885., 0., 0.571, 
  15., 0., 0., 4038.127, 0., 2.607, 68.443, 0., 0., 0.58, "", "", "", "", "", 
  "", "", "", "", "", "", "", "", "", "", "", "", "", "", "", "", "", "", "", 
  "", "", "", 219161., 212.841, 18.7, 2.886, 2.162, 3052.714, 32.3, 270.113, 
  2.42, "", "", 41.34, 2.9, 70.39, 0.625}, 
 {"STP", "Africa", "Sao Tome and Principe", "2020-08-19", 885., 0., 0.429, 
  15., 0., 0., 4038.127, 0., 1.956, 68.443, 0., 0., 0.61, "", "", "", "", "", 
  "", "", "", "", "", "", "", "", "", "", "", "", "", "", "", "", "", "", "", 
  "", "", "", 219161., 212.841, 18.7, 2.886, 2.162, 3052.714, 32.3, 270.113, 
  2.42, "", "", 41.34, 2.9, 70.39, 0.625}, 
 {"STP", "Africa", "Sao Tome and Principe", "2020-08-20", 888., 3., 0.714, 
  15., 0., 0., 4051.816, 13.689, 3.259, 68.443, 0., 0., 0.63, "", "", "", "", 
  "", "", "", "", "", "", "", "", "", "", "", "", "", "", "", "", "", "", "", 
  "", "", "", "", 219161., 212.841, 18.7, 2.886, 2.162, 3052.714, 32.3, 
  270.113, 2.42, "", "", 41.34, 2.9, 70.39, 0.625}, 
 {"STP", "Africa", "Sao Tome and Principe", "2020-08-21", 891., 3., 0.857, 
  15., 0., 0., 4065.504, 13.689, 3.911, 68.443, 0., 0., 0.64, "", "", "", "", 
  "", "", "", "", "", "", "", "", "", "", "", "", "", "", "", "", "", "", "", 
  "", "", "", "", 219161., 212.841, 18.7, 2.886, 2.162, 3052.714, 32.3, 
  270.113, 2.42, "", "", 41.34, 2.9, 70.39, 0.625}, 
 {"STP", "Africa", "Sao Tome and Principe", "2020-08-22", 892., 1., 1., 15., 
  0., 0., 4070.067, 4.563, 4.563, 68.443, 0., 0., 0.63, "", "", "", "", "", 
  "", "", "", "", "", "", "", "", "", "", "", "", "", "", "", "", "", "", "", 
  "", "", "", 219161., 212.841, 18.7, 2.886, 2.162, 3052.714, 32.3, 270.113, 
  2.42, "", "", 41.34, 2.9, 70.39, 0.625}, 
 {"STP", "Africa", "Sao Tome and Principe", "2020-08-23", 892., 0., 1., 15., 
  0., 0., 4070.067, 0., 4.563, 68.443, 0., 0., 0.62, "", "", "", "", "", "", 
  "", "", "", "", "", "", "", "", "", "", "", "", "", "", "", "", "", "", "", 
  "", "", 219161., 212.841, 18.7, 2.886, 2.162, 3052.714, 32.3, 270.113, 
  2.42, "", "", 41.34, 2.9, 70.39, 0.625}, 
 {"STP", "Africa", "Sao Tome and Principe", "2020-08-24", 892., 0., 1., 15., 
  0., 0., 4070.067, 0., 4.563, 68.443, 0., 0., 0.61, "", "", "", "", "", "", 
  "", "", "", "", "", "", "", "", "", "", "", "", "", "", "", "", "", "", "", 
  "", "", 219161., 212.841, 18.7, 2.886, 2.162, 3052.714, 32.3, 270.113, 
  2.42, "", "", 41.34, 2.9, 70.39, 0.625}, 
 {"STP", "Africa", "Sao Tome and Principe", "2020-08-25", 892., 0., 1., 15., 
  0., 0., 4070.067, 0., 4.563, 68.443, 0., 0., 0.61, "", "", "", "", "", "", 
  "", "", "", "", "", "", "", "", "", "", "", "", "", "", "", "", "", "", "", 
  "", "", 219161., 212.841, 18.7, 2.886, 2.162, 3052.714, 32.3, 270.113, 
  2.42, "", "", 41.34, 2.9, 70.39, 0.625}, 
 {"STP", "Africa", "Sao Tome and Principe", "2020-08-26", 892., 0., 1., 15., 
  0., 0., 4070.067, 0., 4.563, 68.443, 0., 0., 0.61, "", "", "", "", "", "", 
  "", "", "", "", "", "", "", "", "", "", "", "", "", "", "", "", "", "", "", 
  "", "", 219161., 212.841, 18.7, 2.886, 2.162, 3052.714, 32.3, 270.113, 
  2.42, "", "", 41.34, 2.9, 70.39, 0.625}, 
 {"STP", "Africa", "Sao Tome and Principe", "2020-08-27", 894., 2., 0.857, 
  15., 0., 0., 4079.193, 9.126, 3.911, 68.443, 0., 0., 0.61, "", "", "", "", 
  "", "", "", "", "", "", "", "", "", "", "", "", "", "", "", "", "", "", "", 
  "", "", "", "", 219161., 212.841, 18.7, 2.886, 2.162, 3052.714, 32.3, 
  270.113, 2.42, "", "", 41.34, 2.9, 70.39, 0.625}, 
 {"STP", "Africa", "Sao Tome and Principe", "2020-08-28", 895., 1., 0.571, 
  15., 0., 0., 4083.756, 4.563, 2.607, 68.443, 0., 0., 0.6, "", "", "", "", 
  "", "", "", "", "", "", "", "", "", "", "", "", "", "", "", "", "", "", "", 
  "", "", "", "", 219161., 212.841, 18.7, 2.886, 2.162, 3052.714, 32.3, 
  270.113, 2.42, "", "", 41.34, 2.9, 70.39, 0.625}, 
 {"STP", "Africa", "Sao Tome and Principe", "2020-08-29", 895., 0., 0.429, 
  15., 0., 0., 4083.756, 0., 1.956, 68.443, 0., 0., 0.59, "", "", "", "", "", 
  "", "", "", "", "", "", "", "", "", "", "", "", "", "", "", "", "", "", "", 
  "", "", "", 219161., 212.841, 18.7, 2.886, 2.162, 3052.714, 32.3, 270.113, 
  2.42, "", "", 41.34, 2.9, 70.39, 0.625}, 
 {"STP", "Africa", "Sao Tome and Principe", "2020-08-30", 896., 1., 0.571, 
  15., 0., 0., 4088.319, 4.563, 2.607, 68.443, 0., 0., 0.59, "", "", "", "", 
  "", "", "", "", "", "", "", "", "", "", "", "", "", "", "", "", "", "", "", 
  "", "", "", "", 219161., 212.841, 18.7, 2.886, 2.162, 3052.714, 32.3, 
  270.113, 2.42, "", "", 41.34, 2.9, 70.39, 0.625}, 
 {"STP", "Africa", "Sao Tome and Principe", "2020-08-31", 896., 0., 0.571, 
  15., 0., 0., 4088.319, 0., 2.607, 68.443, 0., 0., 0.57, "", "", "", "", "", 
  "", "", "", "", "", "", "", "", "", "", "", "", "", "", "", "", "", "", "", 
  "", "", "", 219161., 212.841, 18.7, 2.886, 2.162, 3052.714, 32.3, 270.113, 
  2.42, "", "", 41.34, 2.9, 70.39, 0.625}, 
 {"STP", "Africa", "Sao Tome and Principe", "2020-09-01", 896., 0., 0.571, 
  15., 0., 0., 4088.319, 0., 2.607, 68.443, 0., 0., 0.56, "", "", "", "", "", 
  "", "", "", "", "", "", "", "", "", "", "", "", "", "", "", "", "", "", "", 
  "", "", "", 219161., 212.841, 18.7, 2.886, 2.162, 3052.714, 32.3, 270.113, 
  2.42, "", "", 41.34, 2.9, 70.39, 0.625}, 
 {"STP", "Africa", "Sao Tome and Principe", "2020-09-02", 896., 0., 0.571, 
  15., 0., 0., 4088.319, 0., 2.607, 68.443, 0., 0., 0.56, "", "", "", "", "", 
  "", "", "", "", "", "", "", "", "", "", "", "", "", "", "", "", "", "", "", 
  "", "", "", 219161., 212.841, 18.7, 2.886, 2.162, 3052.714, 32.3, 270.113, 
  2.42, "", "", 41.34, 2.9, 70.39, 0.625}, 
 {"STP", "Africa", "Sao Tome and Principe", "2020-09-03", 897., 1., 0.429, 
  15., 0., 0., 4092.881, 4.563, 1.956, 68.443, 0., 0., 0.55, "", "", "", "", 
  "", "", "", "", "", "", "", "", "", "", "", "", "", "", "", "", "", "", "", 
  "", "", "", "", 219161., 212.841, 18.7, 2.886, 2.162, 3052.714, 32.3, 
  270.113, 2.42, "", "", 41.34, 2.9, 70.39, 0.625}, 
 {"STP", "Africa", "Sao Tome and Principe", "2020-09-04", 897., 0., 0.286, 
  15., 0., 0., 4092.881, 0., 1.304, 68.443, 0., 0., 0.54, "", "", "", "", "", 
  "", "", "", "", "", "", "", "", "", "", "", "", "", "", "", "", "", "", "", 
  "", "", "", 219161., 212.841, 18.7, 2.886, 2.162, 3052.714, 32.3, 270.113, 
  2.42, "", "", 41.34, 2.9, 70.39, 0.625}, 
 {"STP", "Africa", "Sao Tome and Principe", "2020-09-05", 898., 1., 0.429, 
  15., 0., 0., 4097.444, 4.563, 1.956, 68.443, 0., 0., 0.54, "", "", "", "", 
  "", "", "", "", "", "", "", "", "", "", "", "", "", "", "", "", "", "", "", 
  "", "", "", "", 219161., 212.841, 18.7, 2.886, 2.162, 3052.714, 32.3, 
  270.113, 2.42, "", "", 41.34, 2.9, 70.39, 0.625}, 
 {"STP", "Africa", "Sao Tome and Principe", "2020-09-06", 898., 0., 0.286, 
  15., 0., 0., 4097.444, 0., 1.304, 68.443, 0., 0., 0.52, "", "", "", "", "", 
  "", "", "", "", "", "", "", "", "", "", "", "", "", "", "", "", "", "", "", 
  "", "", "", 219161., 212.841, 18.7, 2.886, 2.162, 3052.714, 32.3, 270.113, 
  2.42, "", "", 41.34, 2.9, 70.39, 0.625}, 
 {"STP", "Africa", "Sao Tome and Principe", "2020-09-07", 898., 0., 0.286, 
  15., 0., 0., 4097.444, 0., 1.304, 68.443, 0., 0., 0.51, "", "", "", "", "", 
  "", "", "", "", "", "", "", "", "", "", "", "", "", "", "", "", "", "", "", 
  "", "", "", 219161., 212.841, 18.7, 2.886, 2.162, 3052.714, 32.3, 270.113, 
  2.42, "", "", 41.34, 2.9, 70.39, 0.625}, 
 {"STP", "Africa", "Sao Tome and Principe", "2020-09-08", 898., 0., 0.286, 
  15., 0., 0., 4097.444, 0., 1.304, 68.443, 0., 0., 0.49, "", "", "", "", "", 
  "", "", "", "", "", "", "", "", "", "", "", "", "", "", "", "", "", "", "", 
  "", "", "", 219161., 212.841, 18.7, 2.886, 2.162, 3052.714, 32.3, 270.113, 
  2.42, "", "", 41.34, 2.9, 70.39, 0.625}, 
 {"STP", "Africa", "Sao Tome and Principe", "2020-09-09", 898., 0., 0.286, 
  15., 0., 0., 4097.444, 0., 1.304, 68.443, 0., 0., 0.49, "", "", "", "", "", 
  "", "", "", "", "", "", "", "", "", "", "", "", "", "", "", "", "", "", "", 
  "", "", "", 219161., 212.841, 18.7, 2.886, 2.162, 3052.714, 32.3, 270.113, 
  2.42, "", "", 41.34, 2.9, 70.39, 0.625}, 
 {"STP", "Africa", "Sao Tome and Principe", "2020-09-10", 901., 3., 0.571, 
  15., 0., 0., 4111.133, 13.689, 2.607, 68.443, 0., 0., 0.48, "", "", "", "", 
  "", "", "", "", "", "", "", "", "", "", "", "", "", "", "", "", "", "", "", 
  "", "", "", "", 219161., 212.841, 18.7, 2.886, 2.162, 3052.714, 32.3, 
  270.113, 2.42, "", "", 41.34, 2.9, 70.39, 0.625}, 
 {"STP", "Africa", "Sao Tome and Principe", "2020-09-11", 906., 5., 1.286, 
  15., 0., 0., 4133.947, 22.814, 5.867, 68.443, 0., 0., 0.47, "", "", "", "", 
  "", "", "", "", "", "", "", "", "", "", "", "", "", "", "", "", "", "", "", 
  "", "", "", "", 219161., 212.841, 18.7, 2.886, 2.162, 3052.714, 32.3, 
  270.113, 2.42, "", "", 41.34, 2.9, 70.39, 0.625}, 
 {"STP", "Africa", "Sao Tome and Principe", "2020-09-12", 906., 0., 1.143, 
  15., 0., 0., 4133.947, 0., 5.215, 68.443, 0., 0., 0.47, "", "", "", "", "", 
  "", "", "", "", "", "", "", "", "", "", "", "", "", "", "", "", "", "", "", 
  "", "", "", 219161., 212.841, 18.7, 2.886, 2.162, 3052.714, 32.3, 270.113, 
  2.42, "", "", 41.34, 2.9, 70.39, 0.625}, 
 {"STP", "Africa", "Sao Tome and Principe", "2020-09-13", 906., 0., 1.143, 
  15., 0., 0., 4133.947, 0., 5.215, 68.443, 0., 0., 0.46, "", "", "", "", "", 
  "", "", "", "", "", "", "", "", "", "", "", "", "", "", "", "", "", "", "", 
  "", "", "", 219161., 212.841, 18.7, 2.886, 2.162, 3052.714, 32.3, 270.113, 
  2.42, "", "", 41.34, 2.9, 70.39, 0.625}, 
 {"STP", "Africa", "Sao Tome and Principe", "2020-09-14", 906., 0., 1.143, 
  15., 0., 0., 4133.947, 0., 5.215, 68.443, 0., 0., 0.46, "", "", "", "", "", 
  "", "", "", "", "", "", "", "", "", "", "", "", "", "", "", "", "", "", "", 
  "", "", "", 219161., 212.841, 18.7, 2.886, 2.162, 3052.714, 32.3, 270.113, 
  2.42, "", "", 41.34, 2.9, 70.39, 0.625}, 
 {"STP", "Africa", "Sao Tome and Principe", "2020-09-15", 907., 1., 1.286, 
  15., 0., 0., 4138.51, 4.563, 5.867, 68.443, 0., 0., 0.45, "", "", "", "", 
  "", "", "", "", "", "", "", "", "", "", "", "", "", "", "", "", "", "", "", 
  "", "", "", "", 219161., 212.841, 18.7, 2.886, 2.162, 3052.714, 32.3, 
  270.113, 2.42, "", "", 41.34, 2.9, 70.39, 0.625}, 
 {"STP", "Africa", "Sao Tome and Principe", "2020-09-16", 907., 0., 1.286, 
  15., 0., 0., 4138.51, 0., 5.867, 68.443, 0., 0., 0.45, "", "", "", "", "", 
  "", "", "", "", "", "", "", "", "", "", "", "", "", "", "", "", "", "", "", 
  "", "", "", 219161., 212.841, 18.7, 2.886, 2.162, 3052.714, 32.3, 270.113, 
  2.42, "", "", 41.34, 2.9, 70.39, 0.625}, 
 {"STP", "Africa", "Sao Tome and Principe", "2020-09-17", 907., 0., 0.857, 
  15., 0., 0., 4138.51, 0., 3.911, 68.443, 0., 0., 0.44, "", "", "", "", "", 
  "", "", "", "", "", "", "", "", "", "", "", "", "", "", "", "", "", "", "", 
  "", "", "", 219161., 212.841, 18.7, 2.886, 2.162, 3052.714, 32.3, 270.113, 
  2.42, "", "", 41.34, 2.9, 70.39, 0.625}, 
 {"STP", "Africa", "Sao Tome and Principe", "2020-09-18", 908., 1., 0.286, 
  15., 0., 0., 4143.073, 4.563, 1.304, 68.443, 0., 0., 0.44, "", "", "", "", 
  "", "", "", "", "", "", "", "", "", "", "", "", "", "", "", "", "", "", "", 
  "", "", "", "", 219161., 212.841, 18.7, 2.886, 2.162, 3052.714, 32.3, 
  270.113, 2.42, "", "", 41.34, 2.9, 70.39, 0.625}, 
 {"STP", "Africa", "Sao Tome and Principe", "2020-09-19", 908., 0., 0.286, 
  15., 0., 0., 4143.073, 0., 1.304, 68.443, 0., 0., 0.43, "", "", "", "", "", 
  "", "", "", "", "", "", "", "", "", "", "", "", "", "", "", "", "", "", "", 
  "", "", "", 219161., 212.841, 18.7, 2.886, 2.162, 3052.714, 32.3, 270.113, 
  2.42, "", "", 41.34, 2.9, 70.39, 0.625}, 
 {"STP", "Africa", "Sao Tome and Principe", "2020-09-20", 908., 0., 0.286, 
  15., 0., 0., 4143.073, 0., 1.304, 68.443, 0., 0., 0.43, "", "", "", "", "", 
  "", "", "", "", "", "", "", "", "", "", "", "", "", "", "", "", "", "", "", 
  "", "", "", 219161., 212.841, 18.7, 2.886, 2.162, 3052.714, 32.3, 270.113, 
  2.42, "", "", 41.34, 2.9, 70.39, 0.625}, 
 {"STP", "Africa", "Sao Tome and Principe", "2020-09-21", 908., 0., 0.286, 
  15., 0., 0., 4143.073, 0., 1.304, 68.443, 0., 0., 0.43, "", "", "", "", "", 
  "", "", "", "", "", "", "", "", "", "", "", "", "", "", "", "", "", "", "", 
  "", "", "", 219161., 212.841, 18.7, 2.886, 2.162, 3052.714, 32.3, 270.113, 
  2.42, "", "", 41.34, 2.9, 70.39, 0.625}, 
 {"STP", "Africa", "Sao Tome and Principe", "2020-09-22", 908., 0., 0.143, 
  15., 0., 0., 4143.073, 0., 0.652, 68.443, 0., 0., 0.43, "", "", "", "", "", 
  "", "", "", "", "", "", "", "", "", "", "", "", "", "", "", "", "", "", "", 
  "", "", "", 219161., 212.841, 18.7, 2.886, 2.162, 3052.714, 32.3, 270.113, 
  2.42, "", "", 41.34, 2.9, 70.39, 0.625}, 
 {"STP", "Africa", "Sao Tome and Principe", "2020-09-23", 908., 0., 0.143, 
  15., 0., 0., 4143.073, 0., 0.652, 68.443, 0., 0., 0.43, "", "", "", "", "", 
  "", "", "", "", "", "", "", "", "", "", "", "", "", "", "", "", "", "", "", 
  "", "", "", 219161., 212.841, 18.7, 2.886, 2.162, 3052.714, 32.3, 270.113, 
  2.42, "", "", 41.34, 2.9, 70.39, 0.625}, 
 {"STP", "Africa", "Sao Tome and Principe", "2020-09-24", 910., 2., 0.429, 
  15., 0., 0., 4152.199, 9.126, 1.956, 68.443, 0., 0., 0.43, "", "", "", "", 
  "", "", "", "", "", "", "", "", "", "", "", "", "", "", "", "", "", "", "", 
  "", "", "", "", 219161., 212.841, 18.7, 2.886, 2.162, 3052.714, 32.3, 
  270.113, 2.42, "", "", 41.34, 2.9, 70.39, 0.625}, 
 {"STP", "Africa", "Sao Tome and Principe", "2020-09-25", 911., 1., 0.429, 
  15., 0., 0., 4156.761, 4.563, 1.956, 68.443, 0., 0., 0.44, "", "", "", "", 
  "", "", "", "", "", "", "", "", "", "", "", "", "", "", "", "", "", "", "", 
  "", "", "", "", 219161., 212.841, 18.7, 2.886, 2.162, 3052.714, 32.3, 
  270.113, 2.42, "", "", 41.34, 2.9, 70.39, 0.625}, 
 {"STP", "Africa", "Sao Tome and Principe", "2020-09-26", 911., 0., 0.429, 
  15., 0., 0., 4156.761, 0., 1.956, 68.443, 0., 0., 0.43, "", "", "", "", "", 
  "", "", "", "", "", "", "", "", "", "", "", "", "", "", "", "", "", "", "", 
  "", "", "", 219161., 212.841, 18.7, 2.886, 2.162, 3052.714, 32.3, 270.113, 
  2.42, "", "", 41.34, 2.9, 70.39, 0.625}, 
 {"STP", "Africa", "Sao Tome and Principe", "2020-09-27", 911., 0., 0.429, 
  15., 0., 0., 4156.761, 0., 1.956, 68.443, 0., 0., 0.43, "", "", "", "", "", 
  "", "", "", "", "", "", "", "", "", "", "", "", "", "", "", "", "", "", "", 
  "", "", "", 219161., 212.841, 18.7, 2.886, 2.162, 3052.714, 32.3, 270.113, 
  2.42, "", "", 41.34, 2.9, 70.39, 0.625}, 
 {"STP", "Africa", "Sao Tome and Principe", "2020-09-28", 911., 0., 0.429, 
  15., 0., 0., 4156.761, 0., 1.956, 68.443, 0., 0., 0.44, "", "", "", "", "", 
  "", "", "", "", "", "", "", "", "", "", "", "", "", "", "", "", "", "", "", 
  "", "", "", 219161., 212.841, 18.7, 2.886, 2.162, 3052.714, 32.3, 270.113, 
  2.42, "", "", 41.34, 2.9, 70.39, 0.625}, 
 {"STP", "Africa", "Sao Tome and Principe", "2020-09-29", 911., 0., 0.429, 
  15., 0., 0., 4156.761, 0., 1.956, 68.443, 0., 0., 0.44, "", "", "", "", "", 
  "", "", "", "", "", "", "", "", "", "", "", "", "", "", "", "", "", "", "", 
  "", "", "", 219161., 212.841, 18.7, 2.886, 2.162, 3052.714, 32.3, 270.113, 
  2.42, "", "", 41.34, 2.9, 70.39, 0.625}, 
 {"STP", "Africa", "Sao Tome and Principe", "2020-09-30", 911., 0., 0.429, 
  15., 0., 0., 4156.761, 0., 1.956, 68.443, 0., 0., 0.44, "", "", "", "", "", 
  "", "", "", "", "", "", "", "", "", "", "", "", "", "", "", "", "", "", "", 
  "", "", "", 219161., 212.841, 18.7, 2.886, 2.162, 3052.714, 32.3, 270.113, 
  2.42, "", "", 41.34, 2.9, 70.39, 0.625}, 
 {"STP", "Africa", "Sao Tome and Principe", "2020-10-01", 911., 0., 0.143, 
  15., 0., 0., 4156.761, 0., 0.652, 68.443, 0., 0., 0.45, "", "", "", "", "", 
  "", "", "", "", "", "", "", "", "", "", "", "", "", "", "", "", "", "", "", 
  "", "", "", 219161., 212.841, 18.7, 2.886, 2.162, 3052.714, 32.3, 270.113, 
  2.42, "", "", 41.34, 2.9, 70.39, 0.625}, 
 {"STP", "Africa", "Sao Tome and Principe", "2020-10-02", 911., 0., 0., 15., 
  0., 0., 4156.761, 0., 0., 68.443, 0., 0., 0.46, "", "", "", "", "", "", "", 
  "", "", "", "", "", "", "", "", "", "", "", "", "", "", "", "", "", "", "", 
  "", 219161., 212.841, 18.7, 2.886, 2.162, 3052.714, 32.3, 270.113, 2.42, 
  "", "", 41.34, 2.9, 70.39, 0.625}, {"STP", "Africa", 
  "Sao Tome and Principe", "2020-10-03", 913., 2., 0.286, 15., 0., 0., 
  4165.887, 9.126, 1.304, 68.443, 0., 0., 0.48, "", "", "", "", "", "", "", 
  "", "", "", "", "", "", "", "", "", "", "", "", "", "", "", "", "", "", "", 
  "", 219161., 212.841, 18.7, 2.886, 2.162, 3052.714, 32.3, 270.113, 2.42, 
  "", "", 41.34, 2.9, 70.39, 0.625}, {"STP", "Africa", 
  "Sao Tome and Principe", "2020-10-04", 913., 0., 0.286, 15., 0., 0., 
  4165.887, 0., 1.304, 68.443, 0., 0., 0.5, "", "", "", "", "", "", "", "", 
  "", "", "", "", "", "", "", "", "", "", "", "", "", "", "", "", "", "", "", 
  219161., 212.841, 18.7, 2.886, 2.162, 3052.714, 32.3, 270.113, 2.42, "", 
  "", 41.34, 2.9, 70.39, 0.625}, {"STP", "Africa", "Sao Tome and Principe", 
  "2020-10-05", 913., 0., 0.286, 15., 0., 0., 4165.887, 0., 1.304, 68.443, 
  0., 0., 0.53, "", "", "", "", "", "", "", "", "", "", "", "", "", "", "", 
  "", "", "", "", "", "", "", "", "", "", "", "", 219161., 212.841, 18.7, 
  2.886, 2.162, 3052.714, 32.3, 270.113, 2.42, "", "", 41.34, 2.9, 70.39, 
  0.625}, {"STP", "Africa", "Sao Tome and Principe", "2020-10-06", 914., 1., 
  0.429, 15., 0., 0., 4170.45, 4.563, 1.956, 68.443, 0., 0., 0.55, "", "", 
  "", "", "", "", "", "", "", "", "", "", "", "", "", "", "", "", "", "", "", 
  "", "", "", "", "", "", 219161., 212.841, 18.7, 2.886, 2.162, 3052.714, 
  32.3, 270.113, 2.42, "", "", 41.34, 2.9, 70.39, 0.625}, 
 {"STP", "Africa", "Sao Tome and Principe", "2020-10-07", 914., 0., 0.429, 
  15., 0., 0., 4170.45, 0., 1.956, 68.443, 0., 0., 0.56, "", "", "", "", "", 
  "", "", "", "", "", "", "", "", "", "", "", "", "", "", "", "", "", "", "", 
  "", "", "", 219161., 212.841, 18.7, 2.886, 2.162, 3052.714, 32.3, 270.113, 
  2.42, "", "", 41.34, 2.9, 70.39, 0.625}, 
 {"STP", "Africa", "Sao Tome and Principe", "2020-10-08", 921., 7., 1.429, 
  15., 0., 0., 4202.39, 31.94, 6.518, 68.443, 0., 0., 0.56, "", "", "", "", 
  "", "", "", "", "", "", "", "", "", "", "", "", "", "", "", "", "", "", "", 
  "", "", "", "", 219161., 212.841, 18.7, 2.886, 2.162, 3052.714, 32.3, 
  270.113, 2.42, "", "", 41.34, 2.9, 70.39, 0.625}, 
 {"STP", "Africa", "Sao Tome and Principe", "2020-10-09", 922., 1., 1.571, 
  15., 0., 0., 4206.953, 4.563, 7.17, 68.443, 0., 0., 0.57, "", "", "", "", 
  "", "", "", "", "", "", "", "", "", "", "", "", "", "", "", "", "", "", "", 
  "", "", "", "", 219161., 212.841, 18.7, 2.886, 2.162, 3052.714, 32.3, 
  270.113, 2.42, "", "", 41.34, 2.9, 70.39, 0.625}, 
 {"STP", "Africa", "Sao Tome and Principe", "2020-10-10", 922., 0., 1.286, 
  15., 0., 0., 4206.953, 0., 5.867, 68.443, 0., 0., 0.59, "", "", "", "", "", 
  "", "", "", "", "", "", "", "", "", "", "", "", "", "", "", "", "", "", "", 
  "", "", "", 219161., 212.841, 18.7, 2.886, 2.162, 3052.714, 32.3, 270.113, 
  2.42, "", "", 41.34, 2.9, 70.39, 0.625}, 
 {"STP", "Africa", "Sao Tome and Principe", "2020-10-11", 929., 7., 2.286, 
  15., 0., 0., 4238.893, 31.94, 10.429, 68.443, 0., 0., 0.6, "", "", "", "", 
  "", "", "", "", "", "", "", "", "", "", "", "", "", "", "", "", "", "", "", 
  "", "", "", "", 219161., 212.841, 18.7, 2.886, 2.162, 3052.714, 32.3, 
  270.113, 2.42, "", "", 41.34, 2.9, 70.39, 0.625}, 
 {"STP", "Africa", "Sao Tome and Principe", "2020-10-12", 929., 0., 2.286, 
  15., 0., 0., 4238.893, 0., 10.429, 68.443, 0., 0., 0.62, "", "", "", "", 
  "", "", "", "", "", "", "", "", "", "", "", "", "", "", "", "", "", "", "", 
  "", "", "", "", 219161., 212.841, 18.7, 2.886, 2.162, 3052.714, 32.3, 
  270.113, 2.42, "", "", 41.34, 2.9, 70.39, 0.625}, 
 {"STP", "Africa", "Sao Tome and Principe", "2020-10-13", 929., 0., 2.143, 
  15., 0., 0., 4238.893, 0., 9.778, 68.443, 0., 0., 0.64, "", "", "", "", "", 
  "", "", "", "", "", "", "", "", "", "", "", "", "", "", "", "", "", "", "", 
  "", "", "", 219161., 212.841, 18.7, 2.886, 2.162, 3052.714, 32.3, 270.113, 
  2.42, "", "", 41.34, 2.9, 70.39, 0.625}, 
 {"STP", "Africa", "Sao Tome and Principe", "2020-10-14", 929., 0., 2.143, 
  15., 0., 0., 4238.893, 0., 9.778, 68.443, 0., 0., 0.66, "", "", "", "", "", 
  "", "", "", "", "", "", "", "", "", "", "", "", "", "", "", "", "", "", "", 
  "", "", "", 219161., 212.841, 18.7, 2.886, 2.162, 3052.714, 32.3, 270.113, 
  2.42, "", "", 41.34, 2.9, 70.39, 0.625}, 
 {"STP", "Africa", "Sao Tome and Principe", "2020-10-15", 929., 0., 1.143, 
  15., 0., 0., 4238.893, 0., 5.215, 68.443, 0., 0., 0.69, "", "", "", "", "", 
  "", "", "", "", "", "", "", "", "", "", "", "", "", "", "", "", "", "", "", 
  "", "", "", 219161., 212.841, 18.7, 2.886, 2.162, 3052.714, 32.3, 270.113, 
  2.42, "", "", 41.34, 2.9, 70.39, 0.625}, 
 {"STP", "Africa", "Sao Tome and Principe", "2020-10-16", 932., 3., 1.429, 
  15., 0., 0., 4252.581, 13.689, 6.518, 68.443, 0., 0., 0.73, "", "", "", "", 
  "", "", "", "", "", "", "", "", "", "", "", "", "", "", "", "", "", "", "", 
  "", "", "", "", 219161., 212.841, 18.7, 2.886, 2.162, 3052.714, 32.3, 
  270.113, 2.42, "", "", 41.34, 2.9, 70.39, 0.625}, 
 {"STP", "Africa", "Sao Tome and Principe", "2020-10-17", 932., 0., 1.429, 
  15., 0., 0., 4252.581, 0., 6.518, 68.443, 0., 0., 0.75, "", "", "", "", "", 
  "", "", "", "", "", "", "", "", "", "", "", "", "", "", "", "", "", "", "", 
  "", "", "", 219161., 212.841, 18.7, 2.886, 2.162, 3052.714, 32.3, 270.113, 
  2.42, "", "", 41.34, 2.9, 70.39, 0.625}, 
 {"STP", "Africa", "Sao Tome and Principe", "2020-10-18", 933., 1., 0.571, 
  15., 0., 0., 4257.144, 4.563, 2.607, 68.443, 0., 0., 0.77, "", "", "", "", 
  "", "", "", "", "", "", "", "", "", "", "", "", "", "", "", "", "", "", "", 
  "", "", "", "", 219161., 212.841, 18.7, 2.886, 2.162, 3052.714, 32.3, 
  270.113, 2.42, "", "", 41.34, 2.9, 70.39, 0.625}, 
 {"STP", "Africa", "Sao Tome and Principe", "2020-10-19", 933., 0., 0.571, 
  15., 0., 0., 4257.144, 0., 2.607, 68.443, 0., 0., 0.8, "", "", "", "", "", 
  "", "", "", "", "", "", "", "", "", "", "", "", "", "", "", "", "", "", "", 
  "", "", "", 219161., 212.841, 18.7, 2.886, 2.162, 3052.714, 32.3, 270.113, 
  2.42, "", "", 41.34, 2.9, 70.39, 0.625}, 
 {"STP", "Africa", "Sao Tome and Principe", "2020-10-20", 933., 0., 0.571, 
  15., 0., 0., 4257.144, 0., 2.607, 68.443, 0., 0., 0.83, "", "", "", "", "", 
  "", "", "", "", "", "", "", "", "", "", "", "", "", "", "", "", "", "", "", 
  "", "", "", 219161., 212.841, 18.7, 2.886, 2.162, 3052.714, 32.3, 270.113, 
  2.42, "", "", 41.34, 2.9, 70.39, 0.625}, 
 {"STP", "Africa", "Sao Tome and Principe", "2020-10-21", 935., 2., 0.857, 
  15., 0., 0., 4266.27, 9.126, 3.911, 68.443, 0., 0., 0.86, "", "", "", "", 
  "", "", "", "", "", "", "", "", "", "", "", "", "", "", "", "", "", "", "", 
  "", "", "", "", 219161., 212.841, 18.7, 2.886, 2.162, 3052.714, 32.3, 
  270.113, 2.42, "", "", 41.34, 2.9, 70.39, 0.625}, 
 {"STP", "Africa", "Sao Tome and Principe", "2020-10-22", 935., 0., 0.857, 
  15., 0., 0., 4266.27, 0., 3.911, 68.443, 0., 0., 0.89, "", "", "", "", "", 
  "", "", "", "", "", "", "", "", "", "", "", "", "", "", "", "", "", "", "", 
  "", "", "", 219161., 212.841, 18.7, 2.886, 2.162, 3052.714, 32.3, 270.113, 
  2.42, "", "", 41.34, 2.9, 70.39, 0.625}, 
 {"STP", "Africa", "Sao Tome and Principe", "2020-10-23", 938., 3., 0.857, 
  15., 0., 0., 4279.959, 13.689, 3.911, 68.443, 0., 0., 0.92, "", "", "", "", 
  "", "", "", "", "", "", "", "", "", "", "", "", "", "", "", "", "", "", "", 
  "", "", "", "", 219161., 212.841, 18.7, 2.886, 2.162, 3052.714, 32.3, 
  270.113, 2.42, "", "", 41.34, 2.9, 70.39, 0.625}, 
 {"STP", "Africa", "Sao Tome and Principe", "2020-10-24", 940., 2., 1.143, 
  15., 0., 0., 4289.084, 9.126, 5.215, 68.443, 0., 0., 0.93, "", "", "", "", 
  "", "", "", "", "", "", "", "", "", "", "", "", "", "", "", "", "", "", "", 
  "", "", "", "", 219161., 212.841, 18.7, 2.886, 2.162, 3052.714, 32.3, 
  270.113, 2.42, "", "", 41.34, 2.9, 70.39, 0.625}, 
 {"STP", "Africa", "Sao Tome and Principe", "2020-10-25", 940., 0., 1., 15., 
  0., 0., 4289.084, 0., 4.563, 68.443, 0., 0., 0.93, "", "", "", "", "", "", 
  "", "", "", "", "", "", "", "", "", "", "", "", "", "", "", "", "", "", "", 
  "", "", 219161., 212.841, 18.7, 2.886, 2.162, 3052.714, 32.3, 270.113, 
  2.42, "", "", 41.34, 2.9, 70.39, 0.625}, 
 {"STP", "Africa", "Sao Tome and Principe", "2020-10-26", 941., 1., 1.143, 
  15., 0., 0., 4293.647, 4.563, 5.215, 68.443, 0., 0., 0.95, "", "", "", "", 
  "", "", "", "", "", "", "", "", "", "", "", "", "", "", "", "", "", "", "", 
  "", "", "", "", 219161., 212.841, 18.7, 2.886, 2.162, 3052.714, 32.3, 
  270.113, 2.42, "", "", 41.34, 2.9, 70.39, 0.625}, 
 {"STP", "Africa", "Sao Tome and Principe", "2020-10-27", 941., 0., 1.143, 
  15., 0., 0., 4293.647, 0., 5.215, 68.443, 0., 0., 0.96, "", "", "", "", "", 
  "", "", "", "", "", "", "", "", "", "", "", "", "", "", "", "", "", "", "", 
  "", "", "", 219161., 212.841, 18.7, 2.886, 2.162, 3052.714, 32.3, 270.113, 
  2.42, "", "", 41.34, 2.9, 70.39, 0.625}, 
 {"STP", "Africa", "Sao Tome and Principe", "2020-10-28", 943., 2., 1.143, 
  15., 0., 0., 4302.773, 9.126, 5.215, 68.443, 0., 0., 0.98, "", "", "", "", 
  "", "", "", "", "", "", "", "", "", "", "", "", "", "", "", "", "", "", "", 
  "", "", "", "", 219161., 212.841, 18.7, 2.886, 2.162, 3052.714, 32.3, 
  270.113, 2.42, "", "", 41.34, 2.9, 70.39, 0.625}, 
 {"STP", "Africa", "Sao Tome and Principe", "2020-10-29", 944., 1., 1.286, 
  16., 1., 0.143, 4307.336, 4.563, 5.867, 73.006, 4.563, 0.652, 0.99, "", "", 
  "", "", "", "", "", "", "", "", "", "", "", "", "", "", "", "", "", "", "", 
  "", "", "", "", "", "", 219161., 212.841, 18.7, 2.886, 2.162, 3052.714, 
  32.3, 270.113, 2.42, "", "", 41.34, 2.9, 70.39, 0.625}, 
 {"STP", "Africa", "Sao Tome and Principe", "2020-10-30", 945., 1., 1., 16., 
  0., 0.143, 4311.899, 4.563, 4.563, 73.006, 0., 0.652, 1., "", "", "", "", 
  "", "", "", "", "", "", "", "", "", "", "", "", "", "", "", "", "", "", "", 
  "", "", "", "", 219161., 212.841, 18.7, 2.886, 2.162, 3052.714, 32.3, 
  270.113, 2.42, "", "", 41.34, 2.9, 70.39, 0.625}, 
 {"STP", "Africa", "Sao Tome and Principe", "2020-10-31", 945., 0., 0.714, 
  16., 0., 0.143, 4311.899, 0., 3.259, 73.006, 0., 0.652, 1.02, "", "", "", 
  "", "", "", "", "", "", "", "", "", "", "", "", "", "", "", "", "", "", "", 
  "", "", "", "", "", 219161., 212.841, 18.7, 2.886, 2.162, 3052.714, 32.3, 
  270.113, 2.42, "", "", 41.34, 2.9, 70.39, 0.625}, 
 {"STP", "Africa", "Sao Tome and Principe", "2020-11-01", 949., 4., 1.286, 
  16., 0., 0.143, 4330.15, 18.251, 5.867, 73.006, 0., 0.652, 1.04, "", "", 
  "", "", "", "", "", "", "", "", "", "", "", "", "", "", "", "", "", "", "", 
  "", "", "", "", "", "", 219161., 212.841, 18.7, 2.886, 2.162, 3052.714, 
  32.3, 270.113, 2.42, "", "", 41.34, 2.9, 70.39, 0.625}, 
 {"STP", "Africa", "Sao Tome and Principe", "2020-11-02", 949., 0., 1.143, 
  16., 0., 0.143, 4330.15, 0., 5.215, 73.006, 0., 0.652, 1.04, "", "", "", 
  "", "", "", "", "", "", "", "", "", "", "", "", "", "", "", "", "", "", "", 
  "", "", "", "", "", 219161., 212.841, 18.7, 2.886, 2.162, 3052.714, 32.3, 
  270.113, 2.42, "", "", 41.34, 2.9, 70.39, 0.625}, 
 {"STP", "Africa", "Sao Tome and Principe", "2020-11-03", 954., 5., 1.857, 
  16., 0., 0.143, 4352.964, 22.814, 8.474, 73.006, 0., 0.652, 1.04, "", "", 
  "", "", "", "", "", "", "", "", "", "", "", "", "", "", "", "", "", "", "", 
  "", "", "", "", "", "", 219161., 212.841, 18.7, 2.886, 2.162, 3052.714, 
  32.3, 270.113, 2.42, "", "", 41.34, 2.9, 70.39, 0.625}, 
 {"STP", "Africa", "Sao Tome and Principe", "2020-11-04", 958., 4., 2.143, 
  16., 0., 0.143, 4371.216, 18.251, 9.778, 73.006, 0., 0.652, 1.02, "", "", 
  "", "", "", "", "", "", "", "", "", "", "", "", "", "", "", "", "", "", "", 
  "", "", "", "", "", "", 219161., 212.841, 18.7, 2.886, 2.162, 3052.714, 
  32.3, 270.113, 2.42, "", "", 41.34, 2.9, 70.39, 0.625}, 
 {"STP", "Africa", "Sao Tome and Principe", "2020-11-05", 958., 0., 2., 16., 
  0., 0., 4371.216, 0., 9.126, 73.006, 0., 0., 0.99, "", "", "", "", "", "", 
  "", "", "", "", "", "", "", "", "", "", "", "", "", "", "", "", "", "", "", 
  "", "", 219161., 212.841, 18.7, 2.886, 2.162, 3052.714, 32.3, 270.113, 
  2.42, "", "", 41.34, 2.9, 70.39, 0.625}, 
 {"STP", "Africa", "Sao Tome and Principe", "2020-11-06", 960., 2., 2.143, 
  16., 0., 0., 4380.341, 9.126, 9.778, 73.006, 0., 0., 0.96, "", "", "", "", 
  "", "", "", "", "", "", "", "", "", "", "", "", "", "", "", "", "", "", "", 
  "", "", "", "", 219161., 212.841, 18.7, 2.886, 2.162, 3052.714, 32.3, 
  270.113, 2.42, "", "", 41.34, 2.9, 70.39, 0.625}, 
 {"STP", "Africa", "Sao Tome and Principe", "2020-11-07", 962., 2., 2.429, 
  16., 0., 0., 4389.467, 9.126, 11.081, 73.006, 0., 0., 0.94, "", "", "", "", 
  "", "", "", "", "", "", "", "", "", "", "", "", "", "", "", "", "", "", "", 
  "", "", "", "", 219161., 212.841, 18.7, 2.886, 2.162, 3052.714, 32.3, 
  270.113, 2.42, "", "", 41.34, 2.9, 70.39, 0.625}, 
 {"STP", "Africa", "Sao Tome and Principe", "2020-11-08", 962., 0., 1.857, 
  16., 0., 0., 4389.467, 0., 8.474, 73.006, 0., 0., 0.91, "", "", "", "", "", 
  "", "", "", "", "", "", "", "", "", "", "", "", "", "", "", "", "", "", "", 
  "", "", "", 219161., 212.841, 18.7, 2.886, 2.162, 3052.714, 32.3, 270.113, 
  2.42, "", "", 41.34, 2.9, 70.39, 0.625}, 
 {"STP", "Africa", "Sao Tome and Principe", "2020-11-09", 962., 0., 1.857, 
  16., 0., 0., 4389.467, 0., 8.474, 73.006, 0., 0., 0.89, "", "", "", "", "", 
  "", "", "", "", "", "", "", "", "", "", "", "", "", "", "", "", "", "", "", 
  "", "", "", 219161., 212.841, 18.7, 2.886, 2.162, 3052.714, 32.3, 270.113, 
  2.42, "", "", 41.34, 2.9, 70.39, 0.625}, 
 {"STP", "Africa", "Sao Tome and Principe", "2020-11-10", 962., 0., 1.143, 
  16., 0., 0., 4389.467, 0., 5.215, 73.006, 0., 0., 0.88, "", "", "", "", "", 
  "", "", "", "", "", "", "", "", "", "", "", "", "", "", "", "", "", "", "", 
  "", "", "", 219161., 212.841, 18.7, 2.886, 2.162, 3052.714, 32.3, 270.113, 
  2.42, "", "", 41.34, 2.9, 70.39, 0.625}, 
 {"STP", "Africa", "Sao Tome and Principe", "2020-11-11", 962., 0., 0.571, 
  16., 0., 0., 4389.467, 0., 2.607, 73.006, 0., 0., 0.88, "", "", "", "", "", 
  "", "", "", "", "", "", "", "", "", "", "", "", "", "", "", "", "", "", "", 
  "", "", "", 219161., 212.841, 18.7, 2.886, 2.162, 3052.714, 32.3, 270.113, 
  2.42, "", "", 41.34, 2.9, 70.39, 0.625}, 
 {"STP", "Africa", "Sao Tome and Principe", "2020-11-12", 963., 1., 0.714, 
  16., 0., 0., 4394.03, 4.563, 3.259, 73.006, 0., 0., 0.88, "", "", "", "", 
  "", "", "", "", "", "", "", "", "", "", "", "", "", "", "", "", "", "", "", 
  "", "", "", "", 219161., 212.841, 18.7, 2.886, 2.162, 3052.714, 32.3, 
  270.113, 2.42, "", "", 41.34, 2.9, 70.39, 0.625}, 
 {"STP", "Africa", "Sao Tome and Principe", "2020-11-13", 963., 0., 0.429, 
  16., 0., 0., 4394.03, 0., 1.956, 73.006, 0., 0., 0.88, "", "", "", "", "", 
  "", "", "", "", "", "", "", "", "", "", "", "", "", "", "", "", "", "", "", 
  "", "", "", 219161., 212.841, 18.7, 2.886, 2.162, 3052.714, 32.3, 270.113, 
  2.42, "", "", 41.34, 2.9, 70.39, 0.625}, 
 {"STP", "Africa", "Sao Tome and Principe", "2020-11-14", 964., 1., 0.286, 
  16., 0., 0., 4398.593, 4.563, 1.304, 73.006, 0., 0., 0.89, "", "", "", "", 
  "", "", "", "", "", "", "", "", "", "", "", "", "", "", "", "", "", "", "", 
  "", "", "", "", 219161., 212.841, 18.7, 2.886, 2.162, 3052.714, 32.3, 
  270.113, 2.42, "", "", 41.34, 2.9, 70.39, 0.625}, 
 {"STP", "Africa", "Sao Tome and Principe", "2020-11-15", 965., 1., 0.429, 
  16., 0., 0., 4403.156, 4.563, 1.956, 73.006, 0., 0., 0.9, "", "", "", "", 
  "", "", "", "", "", "", "", "", "", "", "", "", "", "", "", "", "", "", "", 
  "", "", "", "", 219161., 212.841, 18.7, 2.886, 2.162, 3052.714, 32.3, 
  270.113, 2.42, "", "", 41.34, 2.9, 70.39, 0.625}, 
 {"STP", "Africa", "Sao Tome and Principe", "2020-11-16", 965., 0., 0.429, 
  16., 0., 0., 4403.156, 0., 1.956, 73.006, 0., 0., 0.9, "", "", "", "", "", 
  "", "", "", "", "", "", "", "", "", "", "", "", "", "", "", "", "", "", "", 
  "", "", "", 219161., 212.841, 18.7, 2.886, 2.162, 3052.714, 32.3, 270.113, 
  2.42, "", "", 41.34, 2.9, 70.39, 0.625}, 
 {"STP", "Africa", "Sao Tome and Principe", "2020-11-17", 967., 2., 0.714, 
  16., 0., 0., 4412.281, 9.126, 3.259, 73.006, 0., 0., 0.91, "", "", "", "", 
  "", "", "", "", "", "", "", "", "", "", "", "", "", "", "", "", "", "", "", 
  "", "", "", "", 219161., 212.841, 18.7, 2.886, 2.162, 3052.714, 32.3, 
  270.113, 2.42, "", "", 41.34, 2.9, 70.39, 0.625}, 
 {"STP", "Africa", "Sao Tome and Principe", "2020-11-18", 967., 0., 0.714, 
  16., 0., 0., 4412.281, 0., 3.259, 73.006, 0., 0., 0.91, "", "", "", "", "", 
  "", "", "", "", "", "", "", "", "", "", "", "", "", "", "", "", "", "", "", 
  "", "", "", 219161., 212.841, 18.7, 2.886, 2.162, 3052.714, 32.3, 270.113, 
  2.42, "", "", 41.34, 2.9, 70.39, 0.625}, 
 {"STP", "Africa", "Sao Tome and Principe", "2020-11-19", 974., 7., 1.571, 
  16., 0., 0., 4444.221, 31.94, 7.17, 73.006, 0., 0., 0.92, "", "", "", "", 
  "", "", "", "", "", "", "", "", "", "", "", "", "", "", "", "", "", "", "", 
  "", "", "", "", 219161., 212.841, 18.7, 2.886, 2.162, 3052.714, 32.3, 
  270.113, 2.42, "", "", 41.34, 2.9, 70.39, 0.625}, 
 {"STP", "Africa", "Sao Tome and Principe", "2020-11-20", 974., 0., 1.571, 
  17., 1., 0.143, 4444.221, 0., 7.17, 77.569, 4.563, 0.652, 0.92, "", "", "", 
  "", "", "", "", "", "", "", "", "", "", "", "", "", "", "", "", "", "", "", 
  "", "", "", "", "", 219161., 212.841, 18.7, 2.886, 2.162, 3052.714, 32.3, 
  270.113, 2.42, "", "", 41.34, 2.9, 70.39, 0.625}, 
 {"STP", "Africa", "Sao Tome and Principe", "2020-11-21", 979., 5., 2.143, 
  17., 0., 0.143, 4467.036, 22.814, 9.778, 77.569, 0., 0.652, 0.93, "", "", 
  "", "", "", "", "", "", "", "", "", "", "", "", "", "", "", "", "", "", "", 
  "", "", "", "", "", "", 219161., 212.841, 18.7, 2.886, 2.162, 3052.714, 
  32.3, 270.113, 2.42, "", "", 41.34, 2.9, 70.39, 0.625}, 
 {"STP", "Africa", "Sao Tome and Principe", "2020-11-22", 979., 0., 2., 17., 
  0., 0.143, 4467.036, 0., 9.126, 77.569, 0., 0.652, 0.93, "", "", "", "", 
  "", "", "", "", "", "", "", "", "", "", "", "", "", "", "", "", "", "", "", 
  "", "", "", "", 219161., 212.841, 18.7, 2.886, 2.162, 3052.714, 32.3, 
  270.113, 2.42, "", "", 41.34, 2.9, 70.39, 0.625}, 
 {"STP", "Africa", "Sao Tome and Principe", "2020-11-23", 981., 2., 2.286, 
  17., 0., 0.143, 4476.161, 9.126, 10.429, 77.569, 0., 0.652, 0.92, "", "", 
  "", "", "", "", "", "", "", "", "", "", "", "", "", "", "", "", "", "", "", 
  "", "", "", "", "", "", 219161., 212.841, 18.7, 2.886, 2.162, 3052.714, 
  32.3, 270.113, 2.42, "", "", 41.34, 2.9, 70.39, 0.625}, 
 {"STP", "Africa", "Sao Tome and Principe", "2020-11-24", 981., 0., 2., 17., 
  0., 0.143, 4476.161, 0., 9.126, 77.569, 0., 0.652, 0.92, "", "", "", "", 
  "", "", "", "", "", "", "", "", "", "", "", "", "", "", "", "", "", "", "", 
  "", "", "", "", 219161., 212.841, 18.7, 2.886, 2.162, 3052.714, 32.3, 
  270.113, 2.42, "", "", 41.34, 2.9, 70.39, 0.625}, 
 {"STP", "Africa", "Sao Tome and Principe", "2020-11-25", 982., 1., 2.143, 
  17., 0., 0.143, 4480.724, 4.563, 9.778, 77.569, 0., 0.652, 0.92, "", "", 
  "", "", "", "", "", "", "", "", "", "", "", "", "", "", "", "", "", "", "", 
  "", "", "", "", "", "", 219161., 212.841, 18.7, 2.886, 2.162, 3052.714, 
  32.3, 270.113, 2.42, "", "", 41.34, 2.9, 70.39, 0.625}, 
 {"STP", "Africa", "Sao Tome and Principe", "2020-11-26", 985., 3., 1.571, 
  17., 0., 0.143, 4494.413, 13.689, 7.17, 77.569, 0., 0.652, 0.93, "", "", 
  "", "", "", "", "", "", "", "", "", "", "", "", "", "", "", "", "", "", "", 
  "", "", "", "", "", "", 219161., 212.841, 18.7, 2.886, 2.162, 3052.714, 
  32.3, 270.113, 2.42, "", "", 41.34, 2.9, 70.39, 0.625}, 
 {"STP", "Africa", "Sao Tome and Principe", "2020-11-27", 985., 0., 1.571, 
  17., 0., 0., 4494.413, 0., 7.17, 77.569, 0., 0., 0.93, "", "", "", "", "", 
  "", "", "", "", "", "", "", "", "", "", "", "", "", "", "", "", "", "", "", 
  "", "", "", 219161., 212.841, 18.7, 2.886, 2.162, 3052.714, 32.3, 270.113, 
  2.42, "", "", 41.34, 2.9, 70.39, 0.625}, 
 {"STP", "Africa", "Sao Tome and Principe", "2020-11-28", 989., 4., 1.429, 
  17., 0., 0., 4512.664, 18.251, 6.518, 77.569, 0., 0., 0.93, "", "", "", "", 
  "", "", "", "", "", "", "", "", "", "", "", "", "", "", "", "", "", "", "", 
  "", "", "", "", 219161., 212.841, 18.7, 2.886, 2.162, 3052.714, 32.3, 
  270.113, 2.42, "", "", 41.34, 2.9, 70.39, 0.625}, 
 {"STP", "Africa", "Sao Tome and Principe", "2020-11-29", 989., 0., 1.429, 
  17., 0., 0., 4512.664, 0., 6.518, 77.569, 0., 0., 0.92, "", "", "", "", "", 
  "", "", "", "", "", "", "", "", "", "", "", "", "", "", "", "", "", "", "", 
  "", "", "", 219161., 212.841, 18.7, 2.886, 2.162, 3052.714, 32.3, 270.113, 
  2.42, "", "", 41.34, 2.9, 70.39, 0.625}, 
 {"STP", "Africa", "Sao Tome and Principe", "2020-11-30", 991., 2., 1.429, 
  17., 0., 0., 4521.79, 9.126, 6.518, 77.569, 0., 0., 0.92, "", "", "", "", 
  "", "", "", "", "", "", "", "", "", "", "", "", "", "", "", "", "", "", "", 
  "", "", "", "", 219161., 212.841, 18.7, 2.886, 2.162, 3052.714, 32.3, 
  270.113, 2.42, "", "", 41.34, 2.9, 70.39, 0.625}, 
 {"STP", "Africa", "Sao Tome and Principe", "2020-12-01", 996., 5., 2.143, 
  17., 0., 0., 4544.604, 22.814, 9.778, 77.569, 0., 0., 0.91, "", "", "", "", 
  "", "", "", "", "", "", "", "", "", "", "", "", "", "", "", "", "", "", "", 
  "", "", "", "", 219161., 212.841, 18.7, 2.886, 2.162, 3052.714, 32.3, 
  270.113, 2.42, "", "", 41.34, 2.9, 70.39, 0.625}, 
 {"STP", "Africa", "Sao Tome and Principe", "2020-12-02", 997., 1., 2.143, 
  17., 0., 0., 4549.167, 4.563, 9.778, 77.569, 0., 0., 0.89, "", "", "", "", 
  "", "", "", "", "", "", "", "", "", "", "", "", "", "", "", "", "", "", "", 
  "", "", "", "", 219161., 212.841, 18.7, 2.886, 2.162, 3052.714, 32.3, 
  270.113, 2.42, "", "", 41.34, 2.9, 70.39, 0.625}, 
 {"STP", "Africa", "Sao Tome and Principe", "2020-12-03", 997., 0., 1.714, 
  17., 0., 0., 4549.167, 0., 7.822, 77.569, 0., 0., 0.86, "", "", "", "", "", 
  "", "", "", "", "", "", "", "", "", "", "", "", "", "", "", "", "", "", "", 
  "", "", "", 219161., 212.841, 18.7, 2.886, 2.162, 3052.714, 32.3, 270.113, 
  2.42, "", "", 41.34, 2.9, 70.39, 0.625}, 
 {"STP", "Africa", "Sao Tome and Principe", "2020-12-04", 999., 2., 2., 17., 
  0., 0., 4558.293, 9.126, 9.126, 77.569, 0., 0., 0.85, "", "", "", "", "", 
  "", "", "", "", "", "", "", "", "", "", "", "", "", "", "", "", "", "", "", 
  "", "", "", 219161., 212.841, 18.7, 2.886, 2.162, 3052.714, 32.3, 270.113, 
  2.42, "", "", 41.34, 2.9, 70.39, 0.625}, 
 {"STP", "Africa", "Sao Tome and Principe", "2020-12-05", 999., 0., 1.429, 
  17., 0., 0., 4558.293, 0., 6.518, 77.569, 0., 0., 0.83, "", "", "", "", "", 
  "", "", "", "", "", "", "", "", "", "", "", "", "", "", "", "", "", "", "", 
  "", "", "", 219161., 212.841, 18.7, 2.886, 2.162, 3052.714, 32.3, 270.113, 
  2.42, "", "", 41.34, 2.9, 70.39, 0.625}, 
 {"STP", "Africa", "Sao Tome and Principe", "2020-12-06", 999., 0., 1.429, 
  17., 0., 0., 4558.293, 0., 6.518, 77.569, 0., 0., 0.83, "", "", "", "", "", 
  "", "", "", "", "", "", "", "", "", "", "", "", "", "", "", "", "", "", "", 
  "", "", "", 219161., 212.841, 18.7, 2.886, 2.162, 3052.714, 32.3, 270.113, 
  2.42, "", "", 41.34, 2.9, 70.39, 0.625}, 
 {"STP", "Africa", "Sao Tome and Principe", "2020-12-07", 1002., 3., 1.571, 
  17., 0., 0., 4571.981, 13.689, 7.17, 77.569, 0., 0., 0.83, "", "", "", "", 
  "", "", "", "", "", "", "", "", "", "", "", "", "", "", "", "", "", "", "", 
  "", "", "", "", 219161., 212.841, 18.7, 2.886, 2.162, 3052.714, 32.3, 
  270.113, 2.42, "", "", 41.34, 2.9, 70.39, 0.625}, 
 {"STP", "Africa", "Sao Tome and Principe", "2020-12-08", 1005., 3., 1.286, 
  17., 0., 0., 4585.67, 13.689, 5.867, 77.569, 0., 0., 0.81, "", "", "", "", 
  "", "", "", "", "", "", "", "", "", "", "", "", "", "", "", "", "", "", "", 
  "", "", "", "", 219161., 212.841, 18.7, 2.886, 2.162, 3052.714, 32.3, 
  270.113, 2.42, "", "", 41.34, 2.9, 70.39, 0.625}, 
 {"STP", "Africa", "Sao Tome and Principe", "2020-12-09", 1005., 0., 1.143, 
  17., 0., 0., 4585.67, 0., 5.215, 77.569, 0., 0., 0.78, "", "", "", "", "", 
  "", "", "", "", "", "", "", "", "", "", "", "", "", "", "", "", "", "", "", 
  "", "", "", 219161., 212.841, 18.7, 2.886, 2.162, 3052.714, 32.3, 270.113, 
  2.42, "", "", 41.34, 2.9, 70.39, 0.625}, 
 {"STP", "Africa", "Sao Tome and Principe", "2020-12-10", 1009., 4., 1.714, 
  17., 0., 0., 4603.921, 18.251, 7.822, 77.569, 0., 0., 0.76, "", "", "", "", 
  "", "", "", "", "", "", "", "", "", "", "", "", "", "", "", "", "", "", "", 
  "", "", "", "", 219161., 212.841, 18.7, 2.886, 2.162, 3052.714, 32.3, 
  270.113, 2.42, "", "", 41.34, 2.9, 70.39, 0.625}, 
 {"STP", "Africa", "Sao Tome and Principe", "2020-12-11", 1009., 0., 1.429, 
  17., 0., 0., 4603.921, 0., 6.518, 77.569, 0., 0., 0.73, "", "", "", "", "", 
  "", "", "", "", "", "", "", "", "", "", "", "", "", "", "", "", "", "", "", 
  "", "", "", 219161., 212.841, 18.7, 2.886, 2.162, 3052.714, 32.3, 270.113, 
  2.42, "", "", 41.34, 2.9, 70.39, 0.625}, 
 {"STP", "Africa", "Sao Tome and Principe", "2020-12-12", 1009., 0., 1.429, 
  17., 0., 0., 4603.921, 0., 6.518, 77.569, 0., 0., 0.7, "", "", "", "", "", 
  "", "", "", "", "", "", "", "", "", "", "", "", "", "", "", "", "", "", "", 
  "", "", "", 219161., 212.841, 18.7, 2.886, 2.162, 3052.714, 32.3, 270.113, 
  2.42, "", "", 41.34, 2.9, 70.39, 0.625}, 
 {"STP", "Africa", "Sao Tome and Principe", "2020-12-13", 1009., 0., 1.429, 
  17., 0., 0., 4603.921, 0., 6.518, 77.569, 0., 0., 0.68, "", "", "", "", "", 
  "", "", "", "", "", "", "", "", "", "", "", "", "", "", "", "", "", "", "", 
  "", "", "", 219161., 212.841, 18.7, 2.886, 2.162, 3052.714, 32.3, 270.113, 
  2.42, "", "", 41.34, 2.9, 70.39, 0.625}, 
 {"STP", "Africa", "Sao Tome and Principe", "2020-12-14", 1010., 1., 1.143, 
  17., 0., 0., 4608.484, 4.563, 5.215, 77.569, 0., 0., 0.66, "", "", "", "", 
  "", "", "", "", "", "", "", "", "", "", "", "", "", "", "", "", "", "", "", 
  "", "", "", "", 219161., 212.841, 18.7, 2.886, 2.162, 3052.714, 32.3, 
  270.113, 2.42, "", "", 41.34, 2.9, 70.39, 0.625}, 
 {"STP", "Africa", "Sao Tome and Principe", "2020-12-15", 1010., 0., 0.714, 
  17., 0., 0., 4608.484, 0., 3.259, 77.569, 0., 0., 0.64, "", "", "", "", "", 
  "", "", "", "", "", "", "", "", "", "", "", "", "", "", "", "", "", "", "", 
  "", "", "", 219161., 212.841, 18.7, 2.886, 2.162, 3052.714, 32.3, 270.113, 
  2.42, "", "", 41.34, 2.9, 70.39, 0.625}, 
 {"STP", "Africa", "Sao Tome and Principe", "2020-12-16", 1010., 0., 0.714, 
  17., 0., 0., 4608.484, 0., 3.259, 77.569, 0., 0., 0.62, "", "", "", "", "", 
  "", "", "", "", "", "", "", "", "", "", "", "", "", "", "", "", "", "", "", 
  "", "", "", 219161., 212.841, 18.7, 2.886, 2.162, 3052.714, 32.3, 270.113, 
  2.42, "", "", 41.34, 2.9, 70.39, 0.625}, 
 {"STP", "Africa", "Sao Tome and Principe", "2020-12-17", 1011., 1., 0.286, 
  17., 0., 0., 4613.047, 4.563, 1.304, 77.569, 0., 0., 0.61, "", "", "", "", 
  "", "", "", "", "", "", "", "", "", "", "", "", "", "", "", "", "", "", "", 
  "", "", "", "", 219161., 212.841, 18.7, 2.886, 2.162, 3052.714, 32.3, 
  270.113, 2.42, "", "", 41.34, 2.9, 70.39, 0.625}, 
 {"STP", "Africa", "Sao Tome and Principe", "2020-12-18", 1011., 0., 0.286, 
  17., 0., 0., 4613.047, 0., 1.304, 77.569, 0., 0., 0.6, "", "", "", "", "", 
  "", "", "", "", "", "", "", "", "", "", "", "", "", "", "", "", "", "", "", 
  "", "", "", 219161., 212.841, 18.7, 2.886, 2.162, 3052.714, 32.3, 270.113, 
  2.42, "", "", 41.34, 2.9, 70.39, 0.625}, 
 {"STP", "Africa", "Sao Tome and Principe", "2020-12-19", 1012., 1., 0.429, 
  17., 0., 0., 4617.61, 4.563, 1.956, 77.569, 0., 0., 0.59, "", "", "", "", 
  "", "", "", "", "", "", "", "", "", "", "", "", "", "", "", "", "", "", "", 
  "", "", "", "", 219161., 212.841, 18.7, 2.886, 2.162, 3052.714, 32.3, 
  270.113, 2.42, "", "", 41.34, 2.9, 70.39, 0.625}, 
 {"STP", "Africa", "Sao Tome and Principe", "2020-12-20", 1012., 0., 0.429, 
  17., 0., 0., 4617.61, 0., 1.956, 77.569, 0., 0., 0.57, "", "", "", "", "", 
  "", "", "", "", "", "", "", "", "", "", "", "", "", "", "", "", "", "", "", 
  "", "", "", 219161., 212.841, 18.7, 2.886, 2.162, 3052.714, 32.3, 270.113, 
  2.42, "", "", 41.34, 2.9, 70.39, 0.625}, 
 {"STP", "Africa", "Sao Tome and Principe", "2020-12-21", 1012., 0., 0.286, 
  17., 0., 0., 4617.61, 0., 1.304, 77.569, 0., 0., 0.56, "", "", "", "", "", 
  "", "", "", "", "", "", "", "", "", "", "", "", "", "", "", "", "", "", "", 
  "", "", "", 219161., 212.841, 18.7, 2.886, 2.162, 3052.714, 32.3, 270.113, 
  2.42, "", "", 41.34, 2.9, 70.39, 0.625}, 
 {"STP", "Africa", "Sao Tome and Principe", "2020-12-22", 1012., 0., 0.286, 
  17., 0., 0., 4617.61, 0., 1.304, 77.569, 0., 0., 0.54, "", "", "", "", "", 
  "", "", "", "", "", "", "", "", "", "", "", "", "", "", "", "", "", "", "", 
  "", "", "", 219161., 212.841, 18.7, 2.886, 2.162, 3052.714, 32.3, 270.113, 
  2.42, "", "", 41.34, 2.9, 70.39, 0.625}, 
 {"STP", "Africa", "Sao Tome and Principe", "2020-12-23", 1012., 0., 0.286, 
  17., 0., 0., 4617.61, 0., 1.304, 77.569, 0., 0., 0.54, "", "", "", "", "", 
  "", "", "", "", "", "", "", "", "", "", "", "", "", "", "", "", "", "", "", 
  "", "", "", 219161., 212.841, 18.7, 2.886, 2.162, 3052.714, 32.3, 270.113, 
  2.42, "", "", 41.34, 2.9, 70.39, 0.625}, 
 {"STP", "Africa", "Sao Tome and Principe", "2020-12-24", 1012., 0., 0.143, 
  17., 0., 0., 4617.61, 0., 0.652, 77.569, 0., 0., 0.53, "", "", "", "", "", 
  "", "", "", "", "", "", "", "", "", "", "", "", "", "", "", "", "", "", "", 
  "", "", "", 219161., 212.841, 18.7, 2.886, 2.162, 3052.714, 32.3, 270.113, 
  2.42, "", "", 41.34, 2.9, 70.39, 0.625}, 
 {"STP", "Africa", "Sao Tome and Principe", "2020-12-25", 1014., 2., 0.429, 
  17., 0., 0., 4626.736, 9.126, 1.956, 77.569, 0., 0., 0.54, "", "", "", "", 
  "", "", "", "", "", "", "", "", "", "", "", "", "", "", "", "", "", "", "", 
  "", "", "", "", 219161., 212.841, 18.7, 2.886, 2.162, 3052.714, 32.3, 
  270.113, 2.42, "", "", 41.34, 2.9, 70.39, 0.625}, 
 {"STP", "Africa", "Sao Tome and Principe", "2020-12-26", 1014., 0., 0.286, 
  17., 0., 0., 4626.736, 0., 1.304, 77.569, 0., 0., 0.54, "", "", "", "", "", 
  "", "", "", "", "", "", "", "", "", "", "", "", "", "", "", "", "", "", "", 
  "", "", "", 219161., 212.841, 18.7, 2.886, 2.162, 3052.714, 32.3, 270.113, 
  2.42, "", "", 41.34, 2.9, 70.39, 0.625}, 
 {"STP", "Africa", "Sao Tome and Principe", "2020-12-27", 1014., 0., 0.286, 
  17., 0., 0., 4626.736, 0., 1.304, 77.569, 0., 0., 0.55, "", "", "", "", "", 
  "", "", "", "", "", "", "", "", "", "", "", "", "", "", "", "", "", "", "", 
  "", "", "", 219161., 212.841, 18.7, 2.886, 2.162, 3052.714, 32.3, 270.113, 
  2.42, "", "", 41.34, 2.9, 70.39, 0.625}, 
 {"STP", "Africa", "Sao Tome and Principe", "2020-12-28", 1014., 0., 0.286, 
  17., 0., 0., 4626.736, 0., 1.304, 77.569, 0., 0., 0.55, "", "", "", "", "", 
  "", "", "", "", "", "", "", "", "", "", "", "", "", "", "", "", "", "", "", 
  "", "", "", 219161., 212.841, 18.7, 2.886, 2.162, 3052.714, 32.3, 270.113, 
  2.42, "", "", 41.34, 2.9, 70.39, 0.625}, 
 {"STP", "Africa", "Sao Tome and Principe", "2020-12-29", 1014., 0., 0.286, 
  17., 0., 0., 4626.736, 0., 1.304, 77.569, 0., 0., 0.56, "", "", "", "", "", 
  "", "", "", "", "", "", "", "", "", "", "", "", "", "", "", "", "", "", "", 
  "", "", "", 219161., 212.841, 18.7, 2.886, 2.162, 3052.714, 32.3, 270.113, 
  2.42, "", "", 41.34, 2.9, 70.39, 0.625}, 
 {"STP", "Africa", "Sao Tome and Principe", "2020-12-30", 1014., 0., 0.286, 
  17., 0., 0., 4626.736, 0., 1.304, 77.569, 0., 0., 0.58, "", "", "", "", "", 
  "", "", "", "", "", "", "", "", "", "", "", "", "", "", "", "", "", "", "", 
  "", "", "", 219161., 212.841, 18.7, 2.886, 2.162, 3052.714, 32.3, 270.113, 
  2.42, "", "", 41.34, 2.9, 70.39, 0.625}, 
 {"STP", "Africa", "Sao Tome and Principe", "2020-12-31", 1014., 0., 0.286, 
  17., 0., 0., 4626.736, 0., 1.304, 77.569, 0., 0., 0.6, "", "", "", "", "", 
  "", "", "", "", "", "", "", "", "", "", "", "", "", "", "", "", "", "", "", 
  "", "", "", 219161., 212.841, 18.7, 2.886, 2.162, 3052.714, 32.3, 270.113, 
  2.42, "", "", 41.34, 2.9, 70.39, 0.625}, 
 {"STP", "Africa", "Sao Tome and Principe", "2021-01-01", 1022., 8., 1.143, 
  17., 0., 0., 4663.238, 36.503, 5.215, 77.569, 0., 0., 0.63, "", "", "", "", 
  "", "", "", "", "", "", "", "", "", "", "", "", "", "", "", "", "", "", "", 
  "", "", "", "", 219161., 212.841, 18.7, 2.886, 2.162, 3052.714, 32.3, 
  270.113, 2.42, "", "", 41.34, 2.9, 70.39, 0.625}, 
 {"STP", "Africa", "Sao Tome and Principe", "2021-01-02", 1024., 2., 1.429, 
  17., 0., 0., 4672.364, 9.126, 6.518, 77.569, 0., 0., 0.65, "", "", "", "", 
  "", "", "", "", "", "", "", "", "", "", "", "", "", "", "", "", "", "", "", 
  "", "", "", "", 219161., 212.841, 18.7, 2.886, 2.162, 3052.714, 32.3, 
  270.113, 2.42, "", "", 41.34, 2.9, 70.39, 0.625}, 
 {"STP", "Africa", "Sao Tome and Principe", "2021-01-03", 1024., 0., 1.429, 
  17., 0., 0., 4672.364, 0., 6.518, 77.569, 0., 0., 0.67, "", "", "", "", "", 
  "", "", "", "", "", "", "", "", "", "", "", "", "", "", "", "", "", "", "", 
  "", "", "", 219161., 212.841, 18.7, 2.886, 2.162, 3052.714, 32.3, 270.113, 
  2.42, "", "", 41.34, 2.9, 70.39, 0.625}, 
 {"STP", "Africa", "Sao Tome and Principe", "2021-01-04", 1024., 0., 1.429, 
  17., 0., 0., 4672.364, 0., 6.518, 77.569, 0., 0., 0.69, "", "", "", "", "", 
  "", "", "", "", "", "", "", "", "", "", "", "", "", "", "", "", "", "", "", 
  "", "", "", 219161., 212.841, 18.7, 2.886, 2.162, 3052.714, 32.3, 270.113, 
  2.42, "", "", 41.34, 2.9, 70.39, 0.625}, 
 {"STP", "Africa", "Sao Tome and Principe", "2021-01-05", 1024., 0., 1.429, 
  17., 0., 0., 4672.364, 0., 6.518, 77.569, 0., 0., 0.72, "", "", "", "", "", 
  "", "", "", "", "", "", "", "", "", "", "", "", "", "", "", "", "", "", "", 
  "", "", "", 219161., 212.841, 18.7, 2.886, 2.162, 3052.714, 32.3, 270.113, 
  2.42, "", "", 41.34, 2.9, 70.39, 0.625}, 
 {"STP", "Africa", "Sao Tome and Principe", "2021-01-06", 1025., 1., 1.571, 
  17., 0., 0., 4676.927, 4.563, 7.17, 77.569, 0., 0., 0.75, "", "", "", "", 
  "", "", "", "", "", "", "", "", "", "", "", "", "", "", "", "", "", "", "", 
  "", "", "", "", 219161., 212.841, 18.7, 2.886, 2.162, 3052.714, 32.3, 
  270.113, 2.42, "", "", 41.34, 2.9, 70.39, 0.625}, 
 {"STP", "Africa", "Sao Tome and Principe", "2021-01-07", 1035., 10., 3., 
  17., 0., 0., 4722.556, 45.629, 13.689, 77.569, 0., 0., 0.78, "", "", "", 
  "", "", "", "", "", "", "", "", "", "", "", "", "", "", "", "", "", "", "", 
  "", "", "", "", "", 219161., 212.841, 18.7, 2.886, 2.162, 3052.714, 32.3, 
  270.113, 2.42, "", "", 41.34, 2.9, 70.39, 0.625}, 
 {"STP", "Africa", "Sao Tome and Principe", "2021-01-08", 1054., 19., 4.571, 
  17., 0., 0., 4809.25, 86.694, 20.859, 77.569, 0., 0., 0.81, "", "", "", "", 
  "", "", "", "", "", "", "", "", "", "", "", "", "", "", "", "", "", "", "", 
  "", "", "", "", 219161., 212.841, 18.7, 2.886, 2.162, 3052.714, 32.3, 
  270.113, 2.42, "", "", 41.34, 2.9, 70.39, 0.625}, 
 {"STP", "Africa", "Sao Tome and Principe", "2021-01-09", 1066., 12., 6., 
  17., 0., 0., 4864.004, 54.754, 27.377, 77.569, 0., 0., 0.84, "", "", "", 
  "", "", "", "", "", "", "", "", "", "", "", "", "", "", "", "", "", "", "", 
  "", "", "", "", "", 219161., 212.841, 18.7, 2.886, 2.162, 3052.714, 32.3, 
  270.113, 2.42, "", "", 41.34, 2.9, 70.39, 0.625}, 
 {"STP", "Africa", "Sao Tome and Principe", "2021-01-10", 1066., 0., 6., 17., 
  0., 0., 4864.004, 0., 27.377, 77.569, 0., 0., 0.86, "", "", "", "", "", "", 
  "", "", "", "", "", "", "", "", "", "", "", "", "", "", "", "", "", "", "", 
  "", "", 219161., 212.841, 18.7, 2.886, 2.162, 3052.714, 32.3, 270.113, 
  2.42, "", "", 41.34, 2.9, 70.39, 0.625}, 
 {"STP", "Africa", "Sao Tome and Principe", "2021-01-11", 1066., 0., 6., 17., 
  0., 0., 4864.004, 0., 27.377, 77.569, 0., 0., 0.88, "", "", "", "", "", "", 
  "", "", "", "", "", "", "", "", "", "", "", "", "", "", "", "", "", "", "", 
  "", "", 219161., 212.841, 18.7, 2.886, 2.162, 3052.714, 32.3, 270.113, 
  2.42, "", "", 41.34, 2.9, 70.39, 0.625}, 
 {"STP", "Africa", "Sao Tome and Principe", "2021-01-12", 1090., 24., 9.429, 
  17., 0., 0., 4973.513, 109.509, 43.021, 77.569, 0., 0., 0.9, "", "", "", 
  "", "", "", "", "", "", "", "", "", "", "", "", "", "", "", "", "", "", "", 
  "", "", "", "", "", 219161., 212.841, 18.7, 2.886, 2.162, 3052.714, 32.3, 
  270.113, 2.42, "", "", 41.34, 2.9, 70.39, 0.625}, 
 {"STP", "Africa", "Sao Tome and Principe", "2021-01-13", 1105., 15., 11.429, 
  17., 0., 0., 5041.955, 68.443, 52.147, 77.569, 0., 0., 0.93, "", "", "", 
  "", "", "", "", "", "", "", "", "", "", "", "", "", "", "", "", "", "", "", 
  "", "", "", "", "", 219161., 212.841, 18.7, 2.886, 2.162, 3052.714, 32.3, 
  270.113, 2.42, "", "", 41.34, 2.9, 70.39, 0.625}, 
 {"STP", "Africa", "Sao Tome and Principe", "2021-01-14", 1119., 14., 12., 
  17., 0., 0., 5105.835, 63.88, 54.754, 77.569, 0., 0., 0.94, "", "", "", "", 
  "", "", "", "", "", "", "", "", "", "", "", "", "", "", "", "", "", "", "", 
  "", "", "", "", 219161., 212.841, 18.7, 2.886, 2.162, 3052.714, 32.3, 
  270.113, 2.42, "", "", 41.34, 2.9, 70.39, 0.625}, 
 {"STP", "Africa", "Sao Tome and Principe", "2021-01-15", 1125., 6., 10.143, 
  17., 0., 0., 5133.213, 27.377, 46.28, 77.569, 0., 0., 0.95, "", "", "", "", 
  "", "", "", "", "", "", "", "", "", "", "", "", "", "", "", "", "", "", "", 
  "", "", "", "", 219161., 212.841, 18.7, 2.886, 2.162, 3052.714, 32.3, 
  270.113, 2.42, "", "", 41.34, 2.9, 70.39, 0.625}, 
 {"STP", "Africa", "Sao Tome and Principe", "2021-01-16", 1130., 5., 9.143, 
  17., 0., 0., 5156.027, 22.814, 41.718, 77.569, 0., 0., 0.97, "", "", "", 
  "", "", "", "", "", "", "", "", "", "", "", "", "", "", "", "", "", "", "", 
  "", "", "", "", "", 219161., 212.841, 18.7, 2.886, 2.162, 3052.714, 32.3, 
  270.113, 2.42, "", "", 41.34, 2.9, 70.39, 0.625}, 
 {"STP", "Africa", "Sao Tome and Principe", "2021-01-17", 1142., 12., 10.857, 
  17., 0., 0., 5210.781, 54.754, 49.54, 77.569, 0., 0., 0.98, "", "", "", "", 
  "", "", "", "", "", "", "", "", "", "", "", "", "", "", "", "", "", "", "", 
  "", "", "", "", 219161., 212.841, 18.7, 2.886, 2.162, 3052.714, 32.3, 
  270.113, 2.42, "", "", 41.34, 2.9, 70.39, 0.625}, 
 {"STP", "Africa", "Sao Tome and Principe", "2021-01-18", 1142., 0., 10.857, 
  17., 0., 0., 5210.781, 0., 49.54, 77.569, 0., 0., 0.99, "", "", "", "", "", 
  "", "", "", "", "", "", "", "", "", "", "", "", "", "", "", "", "", "", "", 
  "", "", "", 219161., 212.841, 18.7, 2.886, 2.162, 3052.714, 32.3, 270.113, 
  2.42, "", "", 41.34, 2.9, 70.39, 0.625}, 
 {"STP", "Africa", "Sao Tome and Principe", "2021-01-19", 1151., 9., 8.714, 
  17., 0., 0., 5251.847, 41.066, 39.762, 77.569, 0., 0., 1.01, "", "", "", 
  "", "", "", "", "", "", "", "", "", "", "", "", "", "", "", "", "", "", "", 
  "", "", "", "", "", 219161., 212.841, 18.7, 2.886, 2.162, 3052.714, 32.3, 
  270.113, 2.42, "", "", 41.34, 2.9, 70.39, 0.625}, 
 {"STP", "Africa", "Sao Tome and Principe", "2021-01-20", 1170., 19., 9.286, 
  17., 0., 0., 5338.541, 86.694, 42.369, 77.569, 0., 0., 1.02, "", "", "", 
  "", "", "", "", "", "", "", "", "", "", "", "", "", "", "", "", "", "", "", 
  "", "", "", "", "", 219161., 212.841, 18.7, 2.886, 2.162, 3052.714, 32.3, 
  270.113, 2.42, "", "", 41.34, 2.9, 70.39, 0.625}, 
 {"STP", "Africa", "Sao Tome and Principe", "2021-01-21", 1171., 1., 7.429, 
  17., 0., 0., 5343.104, 4.563, 33.895, 77.569, 0., 0., 1.03, "", "", "", "", 
  "", "", "", "", "", "", "", "", "", "", "", "", "", "", "", "", "", "", "", 
  "", "", "", "", 219161., 212.841, 18.7, 2.886, 2.162, 3052.714, 32.3, 
  270.113, 2.42, "", "", 41.34, 2.9, 70.39, 0.625}, 
 {"STP", "Africa", "Sao Tome and Principe", "2021-01-22", 1182., 11., 8.143, 
  17., 0., 0., 5393.295, 50.191, 37.155, 77.569, 0., 0., 1.04, "", "", "", 
  "", "", "", "", "", "", "", "", "", "", "", "", "", "", "", "", "", "", "", 
  "", "", "", "", "", 219161., 212.841, 18.7, 2.886, 2.162, 3052.714, 32.3, 
  270.113, 2.42, "", "", 41.34, 2.9, 70.39, 0.625}, 
 {"STP", "Africa", "Sao Tome and Principe", "2021-01-23", 1188., 6., 8.286, 
  17., 0., 0., 5420.672, 27.377, 37.807, 77.569, 0., 0., 1.05, "", "", "", 
  "", "", "", "", "", "", "", "", "", "", "", "", "", "", "", "", "", "", "", 
  "", "", "", "", "", 219161., 212.841, 18.7, 2.886, 2.162, 3052.714, 32.3, 
  270.113, 2.42, "", "", 41.34, 2.9, 70.39, 0.625}, 
 {"STP", "Africa", "Sao Tome and Principe", "2021-01-24", 1188., 0., 6.571, 
  17., 0., 0., 5420.672, 0., 29.984, 77.569, 0., 0., 1.07, "", "", "", "", 
  "", "", "", "", "", "", "", "", "", "", "", "", "", "", "", "", "", "", "", 
  "", "", "", "", 219161., 212.841, 18.7, 2.886, 2.162, 3052.714, 32.3, 
  270.113, 2.42, "", "", 41.34, 2.9, 70.39, 0.625}, 
 {"STP", "Africa", "Sao Tome and Principe", "2021-01-25", 1189., 1., 6.714, 
  17., 0., 0., 5425.235, 4.563, 30.636, 77.569, 0., 0., 1.09, "", "", "", "", 
  "", "", "", "", "", "", "", "", "", "", "", "", "", "", "", "", "", "", "", 
  "", "", "", "", 219161., 212.841, 18.7, 2.886, 2.162, 3052.714, 32.3, 
  270.113, 2.42, "", "", 41.34, 2.9, 70.39, 0.625}, 
 {"STP", "Africa", "Sao Tome and Principe", "2021-01-26", 1210., 21., 8.429, 
  17., 0., 0., 5521.055, 95.82, 38.458, 77.569, 0., 0., 1.12, "", "", "", "", 
  "", "", "", "", "", "", "", "", "", "", "", "", "", "", "", "", "", "", "", 
  "", "", "", "", 219161., 212.841, 18.7, 2.886, 2.162, 3052.714, 32.3, 
  270.113, 2.42, "", "", 41.34, 2.9, 70.39, 0.625}, 
 {"STP", "Africa", "Sao Tome and Principe", "2021-01-27", 1221., 11., 7.286, 
  17., 0., 0., 5571.247, 50.191, 33.244, 77.569, 0., 0., 1.13, "", "", "", 
  "", "", "", "", "", "", "", "", "", "", "", "", "", "", "", "", "", "", "", 
  "", "", "", "", "", 219161., 212.841, 18.7, 2.886, 2.162, 3052.714, 32.3, 
  270.113, 2.42, "", "", 41.34, 2.9, 70.39, 0.625}, 
 {"STP", "Africa", "Sao Tome and Principe", "2021-01-28", 1232., 11., 8.714, 
  17., 0., 0., 5621.438, 50.191, 39.762, 77.569, 0., 0., 1.14, "", "", "", 
  "", "", "", "", "", "", "", "", "", "", "", "", "", "", "", "", "", "", "", 
  "", "", "", "", "", 219161., 212.841, 18.7, 2.886, 2.162, 3052.714, 32.3, 
  270.113, 2.42, "", "", 41.34, 2.9, 70.39, 0.625}, 
 {"STP", "Africa", "Sao Tome and Principe", "2021-01-29", 1245., 13., 9., 
  17., 0., 0., 5680.755, 59.317, 41.066, 77.569, 0., 0., 1.15, "", "", "", 
  "", "", "", "", "", "", "", "", "", "", "", "", "", "", "", "", "", "", "", 
  "", "", "", "", "", 219161., 212.841, 18.7, 2.886, 2.162, 3052.714, 32.3, 
  270.113, 2.42, "", "", 41.34, 2.9, 70.39, 0.625}, 
 {"STP", "Africa", "Sao Tome and Principe", "2021-01-30", 1256., 11., 9.714, 
  17., 0., 0., 5730.947, 50.191, 44.325, 77.569, 0., 0., 1.16, "", "", "", 
  "", "", "", "", "", "", "", "", "", "", "", "", "", "", "", "", "", "", "", 
  "", "", "", "", "", 219161., 212.841, 18.7, 2.886, 2.162, 3052.714, 32.3, 
  270.113, 2.42, "", "", 41.34, 2.9, 70.39, 0.625}, 
 {"STP", "Africa", "Sao Tome and Principe", "2021-01-31", 1257., 1., 9.857, 
  17., 0., 0., 5735.51, 4.563, 44.977, 77.569, 0., 0., 1.17, "", "", "", "", 
  "", "", "", "", "", "", "", "", "", "", "", "", "", "", "", "", "", "", "", 
  "", "", "", "", 219161., 212.841, 18.7, 2.886, 2.162, 3052.714, 32.3, 
  270.113, 2.42, "", "", 41.34, 2.9, 70.39, 0.625}, 
 {"STP", "Africa", "Sao Tome and Principe", "2021-02-01", 1259., 2., 10., 
  17., 0., 0., 5744.635, 9.126, 45.629, 77.569, 0., 0., 1.19, "", "", "", "", 
  "", "", "", "", "", "", "", "", "", "", "", "", "", "", "", "", "", "", "", 
  "", "", "", "", 219161., 212.841, 18.7, 2.886, 2.162, 3052.714, 32.3, 
  270.113, 2.42, "", "", 41.34, 2.9, 70.39, 0.625}, 
 {"STP", "Africa", "Sao Tome and Principe", "2021-02-02", 1283., 24., 10.429, 
  17., 0., 0., 5854.144, 109.509, 47.584, 77.569, 0., 0., 1.21, "", "", "", 
  "", "", "", "", "", "", "", "", "", "", "", "", "", "", "", "", "", "", "", 
  "", "", "", "", "", 219161., 212.841, 18.7, 2.886, 2.162, 3052.714, 32.3, 
  270.113, 2.42, "", "", 41.34, 2.9, 70.39, 0.625}, 
 {"STP", "Africa", "Sao Tome and Principe", "2021-02-03", 1287., 4., 9.429, 
  17., 0., 0., 5872.395, 18.251, 43.021, 77.569, 0., 0., 1.21, "", "", "", 
  "", "", "", "", "", "", "", "", "", "", "", "", "", "", "", "", "", "", "", 
  "", "", "", "", "", 219161., 212.841, 18.7, 2.886, 2.162, 3052.714, 32.3, 
  270.113, 2.42, "", "", 41.34, 2.9, 70.39, 0.625}, 
 {"STP", "Africa", "Sao Tome and Principe", "2021-02-04", 1298., 11., 9.429, 
  17., 0., 0., 5922.587, 50.191, 43.021, 77.569, 0., 0., 1.23, "", "", "", 
  "", "", "", "", "", "", "", "", "", "", "", "", "", "", "", "", "", "", "", 
  "", "", "", "", "", 219161., 212.841, 18.7, 2.886, 2.162, 3052.714, 32.3, 
  270.113, 2.42, "", "", 41.34, 2.9, 70.39, 0.625}, 
 {"STP", "Africa", "Sao Tome and Principe", "2021-02-05", 1346., 48., 14.429, 
  18., 1., 0.143, 6141.604, 219.017, 65.835, 82.131, 4.563, 0.652, 1.25, "", 
  "", "", "", "", "", "", "", "", "", "", "", "", "", "", "", "", "", "", "", 
  "", "", "", "", "", "", "", 219161., 212.841, 18.7, 2.886, 2.162, 3052.714, 
  32.3, 270.113, 2.42, "", "", 41.34, 2.9, 70.39, 0.625}, 
 {"STP", "Africa", "Sao Tome and Principe", "2021-02-06", 1351., 5., 13.571, 
  18., 0., 0.143, 6164.418, 22.814, 61.924, 82.131, 0., 0.652, 1.24, "", "", 
  "", "", "", "", "", "", "", "", "", "", "", "", "", "", "", "", "", "", "", 
  "", "", "", "", "", "", 219161., 212.841, 18.7, 2.886, 2.162, 3052.714, 
  32.3, 270.113, 2.42, "", "", 41.34, 2.9, 70.39, 0.625}, 
 {"STP", "Africa", "Sao Tome and Principe", "2021-02-07", 1351., 0., 13.429, 
  18., 0., 0.143, 6164.418, 0., 61.273, 82.131, 0., 0.652, 1.23, "", "", "", 
  "", "", "", "", "", "", "", "", "", "", "", "", "", "", "", "", "", "", "", 
  "", "", "", "", "", 219161., 212.841, 18.7, 2.886, 2.162, 3052.714, 32.3, 
  270.113, 2.42, "", "", 41.34, 2.9, 70.39, 0.625}, 
 {"STP", "Africa", "Sao Tome and Principe", "2021-02-08", 1355., 4., 13.714, 
  18., 0., 0.143, 6182.669, 18.251, 62.576, 82.131, 0., 0.652, 1.24, "", "", 
  "", "", "", "", "", "", "", "", "", "", "", "", "", "", "", "", "", "", "", 
  "", "", "", "", "", "", 219161., 212.841, 18.7, 2.886, 2.162, 3052.714, 
  32.3, 270.113, 2.42, "", "", 41.34, 2.9, 70.39, 0.625}, 
 {"STP", "Africa", "Sao Tome and Principe", "2021-02-09", 1385., 30., 14.571, 
  18., 0., 0.143, 6319.555, 136.886, 66.487, 82.131, 0., 0.652, 1.24, "", "", 
  "", "", "", "", "", "", "", "", "", "", "", "", "", "", "", "", "", "", "", 
  "", "", "", "", "", "", 219161., 212.841, 18.7, 2.886, 2.162, 3052.714, 
  32.3, 270.113, 2.42, "", "", 41.34, 2.9, 70.39, 0.625}, 
 {"STP", "Africa", "Sao Tome and Principe", "2021-02-10", 1430., 45., 20.429, 
  18., 0., 0.143, 6524.884, 205.329, 93.213, 82.131, 0., 0.652, 1.24, "", "", 
  "", "", "", "", "", "", "", "", "", "", "", "", "", "", "", "", "", "", "", 
  "", "", "", "", "", "", 219161., 212.841, 18.7, 2.886, 2.162, 3052.714, 
  32.3, 270.113, 2.42, "", "", 41.34, 2.9, 70.39, 0.625}, 
 {"STP", "Africa", "Sao Tome and Principe", "2021-02-11", 1431., 1., 19., 
  19., 1., 0.286, 6529.446, 4.563, 86.694, 86.694, 4.563, 1.304, 1.22, "", 
  "", "", "", "", "", "", "", "", "", "", "", "", "", "", "", "", "", "", "", 
  "", "", "", "", "", "", "", 219161., 212.841, 18.7, 2.886, 2.162, 3052.714, 
  32.3, 270.113, 2.42, "", "", 41.34, 2.9, 70.39, 0.625}, 
 {"STP", "Africa", "Sao Tome and Principe", "2021-02-12", 1478., 47., 18.857, 
  19., 0., 0.143, 6743.901, 214.454, 86.042, 86.694, 0., 0.652, 1.21, "", "", 
  "", "", "", "", "", "", "", "", "", "", "", "", "", "", "", "", "", "", "", 
  "", "", "", "", "", "", 219161., 212.841, 18.7, 2.886, 2.162, 3052.714, 
  32.3, 270.113, 2.42, "", "", 41.34, 2.9, 70.39, 0.625}, 
 {"STP", "Africa", "Sao Tome and Principe", "2021-02-13", 1482., 4., 18.714, 
  19., 0., 0.143, 6762.152, 18.251, 85.391, 86.694, 0., 0.652, 1.19, "", "", 
  "", "", "", "", "", "", "", "", "", "", "", "", "", "", "", "", "", "", "", 
  "", "", "", "", "", "", 219161., 212.841, 18.7, 2.886, 2.162, 3052.714, 
  32.3, 270.113, 2.42, "", "", 41.34, 2.9, 70.39, 0.625}, 
 {"STP", "Africa", "Sao Tome and Principe", "2021-02-14", 1482., 0., 18.714, 
  19., 0., 0.143, 6762.152, 0., 85.391, 86.694, 0., 0.652, 1.18, "", "", "", 
  "", "", "", "", "", "", "", "", "", "", "", "", "", "", "", "", "", "", "", 
  "", "", "", "", "", 219161., 212.841, 18.7, 2.886, 2.162, 3052.714, 32.3, 
  270.113, 2.42, "", "", 41.34, 2.9, 70.39, 0.625}, 
 {"STP", "Africa", "Sao Tome and Principe", "2021-02-15", 1482., 0., 18.143, 
  19., 0., 0.143, 6762.152, 0., 82.783, 86.694, 0., 0.652, 1.18, "", "", "", 
  "", "", "", "", "", "", "", "", "", "", "", "", "", "", "", "", "", "", "", 
  "", "", "", "", "", 219161., 212.841, 18.7, 2.886, 2.162, 3052.714, 32.3, 
  270.113, 2.42, "", "", 41.34, 2.9, 70.39, 0.625}, 
 {"STP", "Africa", "Sao Tome and Principe", "2021-02-16", 1520., 38., 19.286, 
  19., 0., 0.143, 6935.541, 173.389, 87.998, 86.694, 0., 0.652, 1.17, "", "", 
  "", "", "", "", "", "", "", "", "", "", "", "", "", "", "", "", "", "", "", 
  "", "", "", "", "", "", 219161., 212.841, 18.7, 2.886, 2.162, 3052.714, 
  32.3, 270.113, 2.42, "", "", 41.34, 2.9, 70.39, 0.625}, 
 {"STP", "Africa", "Sao Tome and Principe", "2021-02-17", 1535., 15., 15., 
  20., 1., 0.286, 7003.983, 68.443, 68.443, 91.257, 4.563, 1.304, 1.16, "", 
  "", "", "", "", "", "", "", "", "", "", "", "", "", "", "", "", "", "", "", 
  "", "", "", "", "", "", "", 219161., 212.841, 18.7, 2.886, 2.162, 3052.714, 
  32.3, 270.113, 2.42, "", "", 41.34, 2.9, 70.39, 0.625}, 
 {"STP", "Africa", "Sao Tome and Principe", "2021-02-18", 1548., 13., 16.714, 
  20., 0., 0.143, 7063.3, 59.317, 76.265, 91.257, 0., 0.652, 1.16, "", "", 
  "", "", "", "", "", "", "", "", "", "", "", "", "", "", "", "", "", "", "", 
  "", "", "", "", "", "", 219161., 212.841, 18.7, 2.886, 2.162, 3052.714, 
  32.3, 270.113, 2.42, "", "", 41.34, 2.9, 70.39, 0.625}, 
 {"STP", "Africa", "Sao Tome and Principe", "2021-02-19", 1578., 30., 14.286, 
  20., 0., 0.143, 7200.186, 136.886, 65.184, 91.257, 0., 0.652, 1.15, "", "", 
  "", "", "", "", "", "", "", "", "", "", "", "", "", "", "", "", "", "", "", 
  "", "", "", "", "", "", 219161., 212.841, 18.7, 2.886, 2.162, 3052.714, 
  32.3, 270.113, 2.42, "", "", 41.34, 2.9, 70.39, 0.625}, 
 {"STP", "Africa", "Sao Tome and Principe", "2021-02-20", 1578., 0., 13.714, 
  21., 1., 0.286, 7200.186, 0., 62.576, 95.82, 4.563, 1.304, 1.15, "", "", 
  "", "", "", "", "", "", "", "", "", "", "", "", "", "", "", "", "", "", "", 
  "", "", "", "", "", "", 219161., 212.841, 18.7, 2.886, 2.162, 3052.714, 
  32.3, 270.113, 2.42, "", "", 41.34, 2.9, 70.39, 0.625}, 
 {"STP", "Africa", "Sao Tome and Principe", "2021-02-21", 1610., 32., 18.286, 
  21., 0., 0.286, 7346.198, 146.011, 83.435, 95.82, 0., 1.304, 1.15, "", "", 
  "", "", "", "", "", "", "", "", "", "", "", "", "", "", "", "", "", "", "", 
  "", "", "", "", "", "", 219161., 212.841, 18.7, 2.886, 2.162, 3052.714, 
  32.3, 270.113, 2.42, "", "", 41.34, 2.9, 70.39, 0.625}, 
 {"STP", "Africa", "Sao Tome and Principe", "2021-02-22", 1628., 18., 20.857, 
  22., 1., 0.429, 7428.329, 82.131, 95.168, 100.383, 4.563, 1.956, 1.15, "", 
  "", "", "", "", "", "", "", "", "", "", "", "", "", "", "", "", "", "", "", 
  "", "", "", "", "", "", "", 219161., 212.841, 18.7, 2.886, 2.162, 3052.714, 
  32.3, 270.113, 2.42, "", "", 41.34, 2.9, 70.39, 0.625}, 
 {"STP", "Africa", "Sao Tome and Principe", "2021-02-23", 1655., 27., 19.286, 
  26., 4., 1., 7551.526, 123.197, 87.998, 118.634, 18.251, 4.563, 1.14, "", 
  "", "", "", "", "", "", "", "", "", "", "", "", "", "", "", "", "", "", "", 
  "", "", "", "", "", "", "", 219161., 212.841, 18.7, 2.886, 2.162, 3052.714, 
  32.3, 270.113, 2.42, "", "", 41.34, 2.9, 70.39, 0.625}, 
 {"STP", "Africa", "Sao Tome and Principe", "2021-02-24", 1672., 17., 19.571, 
  27., 1., 1., 7629.095, 77.569, 89.302, 123.197, 4.563, 4.563, 1.13, "", "", 
  "", "", "", "", "", "", "", "", "", "", "", "", "", "", "", "", "", "", "", 
  "", "", "", "", "", "", 219161., 212.841, 18.7, 2.886, 2.162, 3052.714, 
  32.3, 270.113, 2.42, "", "", 41.34, 2.9, 70.39, 0.625}, 
 {"STP", "Africa", "Sao Tome and Principe", "2021-02-25", 1719., 47., 24.429, 
  27., 0., 1., 7843.549, 214.454, 111.464, 123.197, 0., 4.563, 1.12, "", "", 
  "", "", "", "", "", "", "", "", "", "", "", "", "", "", "", "", "", "", "", 
  "", "", "", "", "", "", 219161., 212.841, 18.7, 2.886, 2.162, 3052.714, 
  32.3, 270.113, 2.42, "", "", 41.34, 2.9, 70.39, 0.625}, 
 {"STP", "Africa", "Sao Tome and Principe", "2021-02-26", 1745., 26., 23.857, 
  28., 1., 1.143, 7962.183, 118.634, 108.857, 127.76, 4.563, 5.215, 1.1, "", 
  "", "", "", "", "", "", "", "", "", "", "", "", "", "", "", "", "", "", "", 
  "", "", "", "", "", "", "", 219161., 212.841, 18.7, 2.886, 2.162, 3052.714, 
  32.3, 270.113, 2.42, "", "", 41.34, 2.9, 70.39, 0.625}, 
 {"STP", "Africa", "Sao Tome and Principe", "2021-02-27", 1786., 41., 29.714, 
  28., 0., 1., 8149.26, 187.077, 135.582, 127.76, 0., 4.563, 1.09, "", "", 
  "", "", "", "", "", "", "", "", "", "", "", "", "", "", "", "", "", "", "", 
  "", "", "", "", "", "", 219161., 212.841, 18.7, 2.886, 2.162, 3052.714, 
  32.3, 270.113, 2.42, "", "", 41.34, 2.9, 70.39, 0.625}, 
 {"STP", "Africa", "Sao Tome and Principe", "2021-02-28", 1786., 0., 25.143, 
  29., 1., 1.143, 8149.26, 0., 114.723, 132.323, 4.563, 5.215, 1.07, "", "", 
  "", "", "", "", "", "", "", "", "", "", "", "", "", "", "", "", "", "", "", 
  "", "", "", "", "", "", 219161., 212.841, 18.7, 2.886, 2.162, 3052.714, 
  32.3, 270.113, 2.42, "", "", 41.34, 2.9, 70.39, 0.625}, 
 {"STP", "Africa", "Sao Tome and Principe", "2021-03-01", 1828., 42., 28.571, 
  30., 1., 1.143, 8340.9, 191.64, 130.367, 136.886, 4.563, 5.215, 1.06, "", 
  "", "", "", "", "", "", "", "", "", "", "", "", "", "", "", "", "", "", "", 
  "", "", "", "", "", "", "", 219161., 212.841, 18.7, 2.886, 2.162, 3052.714, 
  32.3, 270.113, 2.42, "", "", 41.34, 2.9, 70.39, 0.625}, 
 {"STP", "Africa", "Sao Tome and Principe", "2021-03-02", 1840., 12., 26.429, 
  30., 0., 0.571, 8395.654, 54.754, 120.59, 136.886, 0., 2.607, 1.03, "", "", 
  "", "", "", "", "", "", "", "", "", "", "", "", "", "", "", "", "", "", "", 
  "", "", "", "", "", "", 219161., 212.841, 18.7, 2.886, 2.162, 3052.714, 
  32.3, 270.113, 2.42, "", "", 41.34, 2.9, 70.39, 0.625}, 
 {"STP", "Africa", "Sao Tome and Principe", "2021-03-03", 1881., 41., 29.857, 
  30., 0., 0.429, 8582.731, 187.077, 136.234, 136.886, 0., 1.956, 1.01, "", 
  "", "", "", "", "", "", "", "", "", "", "", "", "", "", "", "", "", "", "", 
  "", "", "", "", "", "", "", 219161., 212.841, 18.7, 2.886, 2.162, 3052.714, 
  32.3, 270.113, 2.42, "", "", 41.34, 2.9, 70.39, 0.625}, 
 {"STP", "Africa", "Sao Tome and Principe", "2021-03-04", 1898., 17., 25.571, 
  30., 0., 0.429, 8660.3, 77.569, 116.679, 136.886, 0., 1.956, 0.99, "", "", 
  "", "", "", "", "", "", "", "", "", "", "", "", "", "", "", "", "", "", "", 
  "", "", "", "", "", "", 219161., 212.841, 18.7, 2.886, 2.162, 3052.714, 
  32.3, 270.113, 2.42, "", "", 41.34, 2.9, 70.39, 0.625}, 
 {"STP", "Africa", "Sao Tome and Principe", "2021-03-05", 1923., 25., 25.429, 
  31., 1., 0.429, 8774.371, 114.071, 116.027, 141.449, 4.563, 1.956, 0.97, 
  "", "", "", "", "", "", "", "", "", "", "", "", "", "", "", "", "", "", "", 
  "", "", "", "", "", "", "", "", 219161., 212.841, 18.7, 2.886, 2.162, 
  3052.714, 32.3, 270.113, 2.42, "", "", 41.34, 2.9, 70.39, 0.625}, 
 {"STP", "Africa", "Sao Tome and Principe", "2021-03-06", 1944., 21., 22.571, 
  31., 0., 0.429, 8870.191, 95.82, 102.99, 141.449, 0., 1.956, 0.96, "", "", 
  "", "", "", "", "", "", "", "", "", "", "", "", "", "", "", "", "", "", "", 
  "", "", "", "", "", "", 219161., 212.841, 18.7, 2.886, 2.162, 3052.714, 
  32.3, 270.113, 2.42, "", "", 41.34, 2.9, 70.39, 0.625}, 
 {"STP", "Africa", "Sao Tome and Principe", "2021-03-07", 1950., 6., 23.429, 
  32., 1., 0.429, 8897.568, 27.377, 106.901, 146.011, 4.563, 1.956, 0.94, "", 
  "", "", "", "", "", "", "", "", "", "", "", "", "", "", "", "", "", "", "", 
  "", "", "", "", "", "", "", 219161., 212.841, 18.7, 2.886, 2.162, 3052.714, 
  32.3, 270.113, 2.42, "", "", 41.34, 2.9, 70.39, 0.625}, 
 {"STP", "Africa", "Sao Tome and Principe", "2021-03-08", 1961., 11., 19., 
  32., 0., 0.286, 8947.76, 50.191, 86.694, 146.011, 0., 1.304, 0.93, "", "", 
  "", "", "", "", "", "", "", "", "", "", "", "", "", "", "", "", "", "", "", 
  "", "", "", "", "", "", 219161., 212.841, 18.7, 2.886, 2.162, 3052.714, 
  32.3, 270.113, 2.42, "", "", 41.34, 2.9, 70.39, 0.625}, 
 {"STP", "Africa", "Sao Tome and Principe", "2021-03-09", 1977., 16., 19.571, 
  32., 0., 0.286, 9020.766, 73.006, 89.302, 146.011, 0., 1.304, 0.92, "", "", 
  "", "", "", "", "", "", "", "", "", "", "", "", "", "", "", "", "", "", "", 
  "", "", "", "", "", "", 219161., 212.841, 18.7, 2.886, 2.162, 3052.714, 
  32.3, 270.113, 2.42, "", "", 41.34, 2.9, 70.39, 0.625}, 
 {"STP", "Africa", "Sao Tome and Principe", "2021-03-10", 2010., 33., 18.429, 
  32., 0., 0.286, 9171.34, 150.574, 84.087, 146.011, 0., 1.304, 0.9, "", "", 
  "", "", "", "", "", "", "", "", "", "", "", "", "", "", "", "", "", "", "", 
  "", "", "", "", "", "", 219161., 212.841, 18.7, 2.886, 2.162, 3052.714, 
  32.3, 270.113, 2.42, "", "", 41.34, 2.9, 70.39, 0.625}, 
 {"STP", "Africa", "Sao Tome and Principe", "2021-03-11", 2035., 25., 19.571, 
  32., 0., 0.286, 9285.411, 114.071, 89.302, 146.011, 0., 1.304, 0.89, "", 
  "", "", "", "", "", "", "", "", "", "", "", "", "", "", "", "", "", "", "", 
  "", "", "", "", "", "", "", 219161., 212.841, 18.7, 2.886, 2.162, 3052.714, 
  32.3, 270.113, 2.42, "", "", 41.34, 2.9, 70.39, 0.625}, 
 {"STP", "Africa", "Sao Tome and Principe", "2021-03-12", 2057., 22., 19.143, 
  32., 0., 0.143, 9385.794, 100.383, 87.346, 146.011, 0., 0.652, 0.87, "", 
  "", "", "", "", "", "", "", "", "", "", "", "", "", "", "", "", "", "", "", 
  "", "", "", "", "", "", "", 219161., 212.841, 18.7, 2.886, 2.162, 3052.714, 
  32.3, 270.113, 2.42, "", "", 41.34, 2.9, 70.39, 0.625}, 
 {"STP", "Africa", "Sao Tome and Principe", "2021-03-13", 2078., 21., 19.143, 
  32., 0., 0.143, 9481.614, 95.82, 87.346, 146.011, 0., 0.652, 0.86, "", "", 
  "", "", "", "", "", "", "", "", "", "", "", "", "", "", "", "", "", "", "", 
  "", "", "", "", "", "", 219161., 212.841, 18.7, 2.886, 2.162, 3052.714, 
  32.3, 270.113, 2.42, "", "", 41.34, 2.9, 70.39, 0.625}, 
 {"STP", "Africa", "Sao Tome and Principe", "2021-03-14", 2078., 0., 18.286, 
  32., 0., 0., 9481.614, 0., 83.435, 146.011, 0., 0., 0.84, "", "", "", "", 
  "", "", "", "", "", "", "", "", "", "", "", "", "", "", "", "", "", "", "", 
  "", "", "", "", 219161., 212.841, 18.7, 2.886, 2.162, 3052.714, 32.3, 
  270.113, 2.42, "", "", 41.34, 2.9, 70.39, 0.625}, 
 {"STP", "Africa", "Sao Tome and Principe", "2021-03-15", 2084., 6., 17.571, 
  32., 0., 0., 9508.991, 27.377, 80.176, 146.011, 0., 0., 0.83, "", "", "", 
  "", "", "", "", "", "", "", "", "", "", "", "", "", "", 0., 0., "", "", "", 
  0., 0., "", "", "", 219161., 212.841, 18.7, 2.886, 2.162, 3052.714, 32.3, 
  270.113, 2.42, "", "", 41.34, 2.9, 70.39, 0.625}, 
 {"STP", "Africa", "Sao Tome and Principe", "2021-03-16", 2085., 1., 15.429, 
  32., 0., 0., 9513.554, 4.563, 70.398, 146.011, 0., 0., 0.81, "", "", "", 
  "", "", "", "", "", "", "", "", "", "", "", "", "", "", "", "", "", "", 
  566., "", "", "", 2583., "", 219161., 212.841, 18.7, 2.886, 2.162, 
  3052.714, 32.3, 270.113, 2.42, "", "", 41.34, 2.9, 70.39, 0.625}, 
 {"STP", "Africa", "Sao Tome and Principe", "2021-03-17", 2107., 22., 13.857, 
  33., 1., 0.143, 9613.937, 100.383, 63.228, 150.574, 4.563, 0.652, 0.81, "", 
  "", "", "", "", "", "", "", "", "", "", "", "", "", "", "", "", "", "", "", 
  "", 566., "", "", "", 2583., "", 219161., 212.841, 18.7, 2.886, 2.162, 
  3052.714, 32.3, 270.113, 2.42, "", "", 41.34, 2.9, 70.39, 0.625}, 
 {"STP", "Africa", "Sao Tome and Principe", "2021-03-18", 2114., 7., 11.286, 
  34., 1., 0.286, 9645.877, 31.94, 51.495, 155.137, 4.563, 1.304, 0.8, "", 
  "", "", "", "", "", "", "", "", "", "", "", "", "", "", "", "", "", "", "", 
  "", 566., "", "", "", 2583., "", 219161., 212.841, 18.7, 2.886, 2.162, 
  3052.714, 32.3, 270.113, 2.42, "", "", 41.34, 2.9, 70.39, 0.625}, 
 {"STP", "Africa", "Sao Tome and Principe", "2021-03-19", 2123., 9., 9.429, 
  34., 0., 0.286, 9686.942, 41.066, 43.021, 155.137, 0., 1.304, 0.79, "", "", 
  "", "", "", "", "", "", "", "", "", "", "", "", "", "", "", "", "", "", "", 
  566., "", "", "", 2583., "", 219161., 212.841, 18.7, 2.886, 2.162, 
  3052.714, 32.3, 270.113, 2.42, "", "", 41.34, 2.9, 70.39, 0.625}, 
 {"STP", "Africa", "Sao Tome and Principe", "2021-03-20", 2142., 19., 9.143, 
  34., 0., 0.286, 9773.637, 86.694, 41.718, 155.137, 0., 1.304, 0.79, "", "", 
  "", "", "", "", "", "", "", "", "", "", "", "", "", "", "", "", "", "", "", 
  566., "", "", "", 2583., "", 219161., 212.841, 18.7, 2.886, 2.162, 
  3052.714, 32.3, 270.113, 2.42, "", "", 41.34, 2.9, 70.39, 0.625}, 
 {"STP", "Africa", "Sao Tome and Principe", "2021-03-21", 2145., 3., 9.571, 
  34., 0., 0.286, 9787.325, 13.689, 43.673, 155.137, 0., 1.304, 0.79, "", "", 
  "", "", "", "", "", "", "", "", "", "", "", "", "", "", "", "", "", "", "", 
  566., "", "", "", 2583., "", 219161., 212.841, 18.7, 2.886, 2.162, 
  3052.714, 32.3, 270.113, 2.42, "", "", 41.34, 2.9, 70.39, 0.625}, 
 {"STP", "Africa", "Sao Tome and Principe", "2021-03-22", 2157., 12., 10.429, 
  34., 0., 0.286, 9842.08, 54.754, 47.584, 155.137, 0., 1.304, 0.78, "", "", 
  "", "", "", "", "", "", "", "", "", "", "", "", "", "", "", 3965., 3965., 
  "", "", 566., 1.81, 1.81, "", 2583., "", 219161., 212.841, 18.7, 2.886, 
  2.162, 3052.714, 32.3, 270.113, 2.42, "", "", 41.34, 2.9, 70.39, 0.625}, 
 {"STP", "Africa", "Sao Tome and Principe", "2021-03-23", 2159., 2., 10.571, 
  34., 0., 0.286, 9851.205, 9.126, 48.236, 155.137, 0., 1.304, 0.77, "", "", 
  "", "", "", "", "", "", "", "", "", "", "", "", "", "", "", "", "", "", "", 
  603., "", "", "", 2751., "", 219161., 212.841, 18.7, 2.886, 2.162, 
  3052.714, 32.3, 270.113, 2.42, "", "", 41.34, 2.9, 70.39, 0.625}, 
 {"STP", "Africa", "Sao Tome and Principe", "2021-03-24", 2174., 15., 9.571, 
  34., 0., 0.143, 9919.648, 68.443, 43.673, 155.137, 0., 0.652, 0.77, "", "", 
  "", "", "", "", "", "", "", "", "", "", "", "", "", "", "", "", "", "", "", 
  640., "", "", "", 2920., "", 219161., 212.841, 18.7, 2.886, 2.162, 
  3052.714, 32.3, 270.113, 2.42, "", "", 41.34, 2.9, 70.39, 0.625}, 
 {"STP", "Africa", "Sao Tome and Principe", "2021-03-25", 2177., 3., 9., 34., 
  0., 0., 9933.337, 13.689, 41.066, 155.137, 0., 0., 0.76, "", "", "", "", 
  "", "", "", "", "", "", "", "", "", "", "", "", "", "", "", "", "", 676., 
  "", "", "", 3084., "", 219161., 212.841, 18.7, 2.886, 2.162, 3052.714, 
  32.3, 270.113, 2.42, "", "", 41.34, 2.9, 70.39, 0.625}, 
 {"STP", "Africa", "Sao Tome and Principe", "2021-03-26", 2196., 19., 10.429, 
  34., 0., 0., 10020.031, 86.694, 47.584, 155.137, 0., 0., 0.76, "", "", "", 
  "", "", "", "", "", "", "", "", "", "", "", "", "", "", "", "", "", "", 
  713., "", "", "", 3253., "", 219161., 212.841, 18.7, 2.886, 2.162, 
  3052.714, 32.3, 270.113, 2.42, "", "", 41.34, 2.9, 70.39, 0.625}, 
 {"STP", "Africa", "Sao Tome and Principe", "2021-03-27", 2210., 14., 9.714, 
  34., 0., 0., 10083.911, 63.88, 44.325, 155.137, 0., 0., 0.75, "", "", "", 
  "", "", "", "", "", "", "", "", "", "", "", "", "", "", "", "", "", "", 
  749., "", "", "", 3418., "", 219161., 212.841, 18.7, 2.886, 2.162, 
  3052.714, 32.3, 270.113, 2.42, "", "", 41.34, 2.9, 70.39, 0.625}, 
 {"STP", "Africa", "Sao Tome and Principe", "2021-03-28", 2212., 2., 9.571, 
  34., 0., 0., 10093.037, 9.126, 43.673, 155.137, 0., 0., 0.74, "", "", "", 
  "", "", "", "", "", "", "", "", "", "", "", "", "", "", "", "", "", "", 
  786., "", "", "", 3586., "", 219161., 212.841, 18.7, 2.886, 2.162, 
  3052.714, 32.3, 270.113, 2.42, "", "", 41.34, 2.9, 70.39, 0.625}, 
 {"STP", "Africa", "Sao Tome and Principe", "2021-03-29", 2215., 3., 8.286, 
  34., 0., 0., 10106.725, 13.689, 37.807, 155.137, 0., 0., 0.72, "", "", "", 
  "", "", "", "", "", "", "", "", "", "", "", "", "", "", 9724., 9724., "", 
  "", 823., 4.44, 4.44, "", 3755., "", 219161., 212.841, 18.7, 2.886, 2.162, 
  3052.714, 32.3, 270.113, 2.42, "", "", 41.34, 2.9, 70.39, 0.625}, 
 {"STP", "Africa", "Sao Tome and Principe", "2021-03-30", 2221., 6., 8.857, 
  34., 0., 0., 10134.102, 27.377, 40.414, 155.137, 0., 0., 0.71, "", "", "", 
  "", "", "", "", "", "", "", "", "", "", "", "", "", "", "", "", "", "", 
  713., "", "", "", 3253., "", 219161., 212.841, 18.7, 2.886, 2.162, 
  3052.714, 32.3, 270.113, 2.42, "", "", 41.34, 2.9, 70.39, 0.625}, 
 {"STP", "Africa", "Sao Tome and Principe", "2021-03-31", 2223., 2., 7., 34., 
  0., 0., 10143.228, 9.126, 31.94, 155.137, 0., 0., 0.7, "", "", "", "", "", 
  "", "", "", "", "", "", "", "", "", "", "", "", "", "", "", "", 603., "", 
  "", "", 2751., "", 219161., 212.841, 18.7, 2.886, 2.162, 3052.714, 32.3, 
  270.113, 2.42, "", "", 41.34, 2.9, 70.39, 0.625}, 
 {"STP", "Africa", "Sao Tome and Principe", "2021-04-01", 2232., 9., 7.857, 
  34., 0., 0., 10184.294, 41.066, 35.851, 155.137, 0., 0., 0.7, "", "", "", 
  "", "", "", "", "", "", "", "", "", "", "", "", "", "", "", "", "", "", 
  493., "", "", "", 2249., "", 219161., 212.841, 18.7, 2.886, 2.162, 
  3052.714, 32.3, 270.113, 2.42, "", "", 41.34, 2.9, 70.39, 0.625}, 
 {"STP", "Africa", "Sao Tome and Principe", "2021-04-02", 2236., 4., 5.714, 
  34., 0., 0., 10202.545, 18.251, 26.073, 155.137, 0., 0., 0.69, "", "", "", 
  "", "", "", "", "", "", "", "", "", "", "", "", "", "", "", "", "", "", 
  383., "", "", "", 1748., "", 219161., 212.841, 18.7, 2.886, 2.162, 
  3052.714, 32.3, 270.113, 2.42, "", "", 41.34, 2.9, 70.39, 0.625}, 
 {"STP", "Africa", "Sao Tome and Principe", "2021-04-03", 2240., 4., 4.286, 
  35., 1., 0.143, 10220.797, 18.251, 19.555, 159.7, 4.563, 0.652, 0.69, "", 
  "", "", "", "", "", "", "", "", "", "", "", "", "", "", "", "", "", "", "", 
  "", 273., "", "", "", 1246., "", 219161., 212.841, 18.7, 2.886, 2.162, 
  3052.714, 32.3, 270.113, 2.42, "", "", 41.34, 2.9, 70.39, 0.625}, 
 {"STP", "Africa", "Sao Tome and Principe", "2021-04-04", 2240., 0., 4., 35., 
  0., 0.143, 10220.797, 0., 18.251, 159.7, 0., 0.652, 0.69, "", "", "", "", 
  "", "", "", "", "", "", "", "", "", "", "", "", "", "", "", "", "", 163., 
  "", "", "", 744., "", 219161., 212.841, 18.7, 2.886, 2.162, 3052.714, 32.3, 
  270.113, 2.42, "", "", 41.34, 2.9, 70.39, 0.625}, 
 {"STP", "Africa", "Sao Tome and Principe", "2021-04-05", 2244., 4., 4.143, 
  35., 0., 0.143, 10239.048, 18.251, 18.903, 159.7, 0., 0.652, 0.69, "", "", 
  "", "", "", "", "", "", "", "", "", "", "", "", "", "", "", "", "", "", "", 
  53., "", "", "", 242., "", 219161., 212.841, 18.7, 2.886, 2.162, 3052.714, 
  32.3, 270.113, 2.42, "", "", 41.34, 2.9, 70.39, 0.625}, 
 {"STP", "Africa", "Sao Tome and Principe", "2021-04-06", 2248., 4., 3.857, 
  35., 0., 0.143, 10257.299, 18.251, 17.6, 159.7, 0., 0.652, 0.69, "", "", 
  "", "", "", "", "", "", "", "", "", "", "", "", "", "", "", "", "", "", "", 
  53., "", "", "", 242., "", 219161., 212.841, 18.7, 2.886, 2.162, 3052.714, 
  32.3, 270.113, 2.42, "", "", 41.34, 2.9, 70.39, 0.625}, 
 {"STP", "Africa", "Sao Tome and Principe", "2021-04-07", 2255., 7., 4.571, 
  35., 0., 0.143, 10289.239, 31.94, 20.859, 159.7, 0., 0.652, 0.69, "", "", 
  "", "", "", "", "", "", "", "", "", "", "", "", "", "", "", "", "", "", "", 
  53., "", "", "", 242., "", 219161., 212.841, 18.7, 2.886, 2.162, 3052.714, 
  32.3, 270.113, 2.42, "", "", 41.34, 2.9, 70.39, 0.625}, 
 {"STP", "Africa", "Sao Tome and Principe", "2021-04-08", 2255., 0., 3.286, 
  35., 0., 0.143, 10289.239, 0., 14.992, 159.7, 0., 0.652, 0.69, "", "", "", 
  "", "", "", "", "", "", "", "", "", "", "", "", "", "", "", "", "", "", 
  53., "", "", "", 242., "", 219161., 212.841, 18.7, 2.886, 2.162, 3052.714, 
  32.3, 270.113, 2.42, "", "", 41.34, 2.9, 70.39, 0.625}, 
 {"STP", "Africa", "Sao Tome and Principe", "2021-04-09", 2261., 6., 3.571, 
  35., 0., 0.143, 10316.617, 27.377, 16.296, 159.7, 0., 0.652, 0.69, "", "", 
  "", "", "", "", "", "", "", "", "", "", "", "", "", "", "", "", "", "", "", 
  53., "", "", "", 242., "", 219161., 212.841, 18.7, 2.886, 2.162, 3052.714, 
  32.3, 270.113, 2.42, "", "", 41.34, 2.9, 70.39, 0.625}, 
 {"STP", "Africa", "Sao Tome and Principe", "2021-04-10", 2263., 2., 3.286, 
  35., 0., 0., 10325.742, 9.126, 14.992, 159.7, 0., 0., 0.69, "", "", "", "", 
  "", "", "", "", "", "", "", "", "", "", "", "", "", "", "", "", "", 53., 
  "", "", "", 242., "", 219161., 212.841, 18.7, 2.886, 2.162, 3052.714, 32.3, 
  270.113, 2.42, "", "", 41.34, 2.9, 70.39, 0.625}, 
 {"STP", "Africa", "Sao Tome and Principe", "2021-04-11", 2266., 3., 3.714, 
  35., 0., 0., 10339.431, 13.689, 16.948, 159.7, 0., 0., 0.69, "", "", "", 
  "", "", "", "", "", "", "", "", "", "", "", "", "", "", "", "", "", "", 
  53., "", "", "", 242., "", 219161., 212.841, 18.7, 2.886, 2.162, 3052.714, 
  32.3, 270.113, 2.42, "", "", 41.34, 2.9, 70.39, 0.625}, 
 {"STP", "Africa", "Sao Tome and Principe", "2021-04-12", 2267., 1., 3.286, 
  35., 0., 0., 10343.994, 4.563, 14.992, 159.7, 0., 0., 0.69, "", "", "", "", 
  "", "", "", "", "", "", "", "", "", "", "", "", "", "", "", "", "", 53., 
  "", "", "", 242., "", 219161., 212.841, 18.7, 2.886, 2.162, 3052.714, 32.3, 
  270.113, 2.42, "", "", 41.34, 2.9, 70.39, 0.625}, 
 {"STP", "Africa", "Sao Tome and Principe", "2021-04-13", 2268., 1., 2.857, 
  35., 0., 0., 10348.557, 4.563, 13.037, 159.7, 0., 0., 0.69, "", "", "", "", 
  "", "", "", "", "", "", "", "", "", "", "", "", "", "", "", "", "", 53., 
  "", "", "", 242., "", 219161., 212.841, 18.7, 2.886, 2.162, 3052.714, 32.3, 
  270.113, 2.42, "", "", 41.34, 2.9, 70.39, 0.625}, 
 {"STP", "Africa", "Sao Tome and Principe", "2021-04-14", 2269., 1., 2., 35., 
  0., 0., 10353.119, 4.563, 9.126, 159.7, 0., 0., 0.69, "", "", "", "", "", 
  "", "", "", "", "", "", "", "", "", "", "", "", "", "", "", "", 53., "", 
  "", "", 242., "", 219161., 212.841, 18.7, 2.886, 2.162, 3052.714, 32.3, 
  270.113, 2.42, "", "", 41.34, 2.9, 70.39, 0.625}, 
 {"STP", "Africa", "Sao Tome and Principe", "2021-04-15", 2271., 2., 2.286, 
  35., 0., 0., 10362.245, 9.126, 10.429, 159.7, 0., 0., 0.7, "", "", "", "", 
  "", "", "", "", "", "", "", "", "", "", "", "", "", "", "", "", "", 53., 
  "", "", "", 242., "", 219161., 212.841, 18.7, 2.886, 2.162, 3052.714, 32.3, 
  270.113, 2.42, "", "", 41.34, 2.9, 70.39, 0.625}, 
 {"STP", "Africa", "Sao Tome and Principe", "2021-04-16", 2272., 1., 1.571, 
  35., 0., 0., 10366.808, 4.563, 7.17, 159.7, 0., 0., 0.71, "", "", "", "", 
  "", "", "", "", "", "", "", "", "", "", "", "", "", "", "", "", "", 53., 
  "", "", "", 242., "", 219161., 212.841, 18.7, 2.886, 2.162, 3052.714, 32.3, 
  270.113, 2.42, "", "", 41.34, 2.9, 70.39, 0.625}, 
 {"STP", "Africa", "Sao Tome and Principe", "2021-04-17", 2275., 3., 1.714, 
  35., 0., 0., 10380.497, 13.689, 7.822, 159.7, 0., 0., 0.73, "", "", "", "", 
  "", "", "", "", "", "", "", "", "", "", "", "", "", "", "", "", "", 53., 
  "", "", "", 242., "", 219161., 212.841, 18.7, 2.886, 2.162, 3052.714, 32.3, 
  270.113, 2.42, "", "", 41.34, 2.9, 70.39, 0.625}, 
 {"STP", "Africa", "Sao Tome and Principe", "2021-04-18", 2275., 0., 1.286, 
  35., 0., 0., 10380.497, 0., 5.867, 159.7, 0., 0., 0.74, "", "", "", "", "", 
  "", "", "", "", "", "", "", "", "", "", "", "", "", "", "", "", 53., "", 
  "", "", 242., "", 219161., 212.841, 18.7, 2.886, 2.162, 3052.714, 32.3, 
  270.113, 2.42, "", "", 41.34, 2.9, 70.39, 0.625}, 
 {"STP", "Africa", "Sao Tome and Principe", "2021-04-19", 2275., 0., 1.143, 
  35., 0., 0., 10380.497, 0., 5.215, 159.7, 0., 0., 0.76, "", "", "", "", "", 
  "", "", "", "", "", "", "", "", "", "", "", "", "", "", "", "", 53., "", 
  "", "", 242., "", 219161., 212.841, 18.7, 2.886, 2.162, 3052.714, 32.3, 
  270.113, 2.42, "", "", 41.34, 2.9, 70.39, 0.625}, 
 {"STP", "Africa", "Sao Tome and Principe", "2021-04-20", 2283., 8., 2.143, 
  35., 0., 0., 10416.999, 36.503, 9.778, 159.7, 0., 0., 0.78, "", "", "", "", 
  "", "", "", "", "", "", "", "", "", "", "", "", "", "", "", "", "", 53., 
  "", "", "", 242., "", 219161., 212.841, 18.7, 2.886, 2.162, 3052.714, 32.3, 
  270.113, 2.42, "", "", 41.34, 2.9, 70.39, 0.625}, 
 {"STP", "Africa", "Sao Tome and Principe", "2021-04-21", 2288., 5., 2.714, 
  35., 0., 0., 10439.814, 22.814, 12.385, 159.7, 0., 0., 0.77, "", "", "", 
  "", "", "", "", "", "", "", "", "", "", "", "", "", "", "", "", "", "", 
  53., "", "", "", 242., "", 219161., 212.841, 18.7, 2.886, 2.162, 3052.714, 
  32.3, 270.113, 2.42, "", "", 41.34, 2.9, 70.39, 0.625}, 
 {"STP", "Africa", "Sao Tome and Principe", "2021-04-22", 2292., 4., 3., 35., 
  0., 0., 10458.065, 18.251, 13.689, 159.7, 0., 0., 0.76, "", "", "", "", "", 
  "", "", "", "", "", "", "", "", "", "", "", "", "", "", "", "", 53., "", 
  "", "", 242., "", 219161., 212.841, 18.7, 2.886, 2.162, 3052.714, 32.3, 
  270.113, 2.42, "", "", 41.34, 2.9, 70.39, 0.625}, 
 {"STP", "Africa", "Sao Tome and Principe", "2021-04-23", 2292., 0., 2.857, 
  35., 0., 0., 10458.065, 0., 13.037, 159.7, 0., 0., 0.75, "", "", "", "", 
  "", "", "", "", "", "", "", "", "", "", "", "", "", "", "", "", "", 53., 
  "", "", "", 242., "", 219161., 212.841, 18.7, 2.886, 2.162, 3052.714, 32.3, 
  270.113, 2.42, "", "", 41.34, 2.9, 70.39, 0.625}, 
 {"STP", "Africa", "Sao Tome and Principe", "2021-04-24", 2297., 5., 3.143, 
  35., 0., 0., 10480.879, 22.814, 14.34, 159.7, 0., 0., 0.74, "", "", "", "", 
  "", "", "", "", "", "", "", "", "", "", "", "", "", "", "", "", "", 53., 
  "", "", "", 242., "", 219161., 212.841, 18.7, 2.886, 2.162, 3052.714, 32.3, 
  270.113, 2.42, "", "", 41.34, 2.9, 70.39, 0.625}, 
 {"STP", "Africa", "Sao Tome and Principe", "2021-04-25", 2298., 1., 3.286, 
  35., 0., 0., 10485.442, 4.563, 14.992, 159.7, 0., 0., 0.72, "", "", "", "", 
  "", "", "", "", "", "", "", "", "", "", "", "", "", "", "", "", "", 53., 
  "", "", "", 242., "", 219161., 212.841, 18.7, 2.886, 2.162, 3052.714, 32.3, 
  270.113, 2.42, "", "", 41.34, 2.9, 70.39, 0.625}, 
 {"STP", "Africa", "Sao Tome and Principe", "2021-04-26", 2299., 1., 3.429, 
  35., 0., 0., 10490.005, 4.563, 15.644, 159.7, 0., 0., 0.71, "", "", "", "", 
  "", "", "", "", "", "", "", "", "", "", "", "", "", "", "", "", "", 53., 
  "", "", "", 242., "", 219161., 212.841, 18.7, 2.886, 2.162, 3052.714, 32.3, 
  270.113, 2.42, "", "", 41.34, 2.9, 70.39, 0.625}, 
 {"STP", "Africa", "Sao Tome and Principe", "2021-04-27", 2299., 0., 2.286, 
  35., 0., 0., 10490.005, 0., 10.429, 159.7, 0., 0., 0.69, "", "", "", "", 
  "", "", "", "", "", "", "", "", "", "", "", "", "", "", "", "", "", 53., 
  "", "", "", 242., "", 219161., 212.841, 18.7, 2.886, 2.162, 3052.714, 32.3, 
  270.113, 2.42, "", "", 41.34, 2.9, 70.39, 0.625}, 
 {"STP", "Africa", "Sao Tome and Principe", "2021-04-28", 2301., 2., 1.857, 
  35., 0., 0., 10499.131, 9.126, 8.474, 159.7, 0., 0., 0.69, "", "", "", "", 
  "", "", "", "", "", "", "", "", "", "", "", "", "", "", "", "", "", 53., 
  "", "", "", 242., "", 219161., 212.841, 18.7, 2.886, 2.162, 3052.714, 32.3, 
  270.113, 2.42, "", "", 41.34, 2.9, 70.39, 0.625}, 
 {"STP", "Africa", "Sao Tome and Principe", "2021-04-29", 2301., 0., 1.286, 
  35., 0., 0., 10499.131, 0., 5.867, 159.7, 0., 0., 0.68, "", "", "", "", "", 
  "", "", "", "", "", "", "", "", "", "", "", "", "", "", "", "", 53., "", 
  "", "", 242., "", 219161., 212.841, 18.7, 2.886, 2.162, 3052.714, 32.3, 
  270.113, 2.42, "", "", 41.34, 2.9, 70.39, 0.625}, 
 {"STP", "Africa", "Sao Tome and Principe", "2021-04-30", 2302., 1., 1.429, 
  35., 0., 0., 10503.694, 4.563, 6.518, 159.7, 0., 0., 0.67, "", "", "", "", 
  "", "", "", "", "", "", "", "", "", "", "", "", "", "", "", "", "", 53., 
  "", "", "", 242., "", 219161., 212.841, 18.7, 2.886, 2.162, 3052.714, 32.3, 
  270.113, 2.42, "", "", 41.34, 2.9, 70.39, 0.625}, 
 {"STP", "Africa", "Sao Tome and Principe", "2021-05-01", 2302., 0., 0.714, 
  35., 0., 0., 10503.694, 0., 3.259, 159.7, 0., 0., 0.67, "", "", "", "", "", 
  "", "", "", "", "", "", "", "", "", "", "", "", "", "", "", "", 53., "", 
  "", "", 242., "", 219161., 212.841, 18.7, 2.886, 2.162, 3052.714, 32.3, 
  270.113, 2.42, "", "", 41.34, 2.9, 70.39, 0.625}, 
 {"STP", "Africa", "Sao Tome and Principe", "2021-05-02", 2310., 8., 1.714, 
  35., 0., 0., 10540.196, 36.503, 7.822, 159.7, 0., 0., 0.68, "", "", "", "", 
  "", "", "", "", "", "", "", "", "", "", "", "", "", "", "", "", "", 53., 
  "", "", "", 242., "", 219161., 212.841, 18.7, 2.886, 2.162, 3052.714, 32.3, 
  270.113, 2.42, "", "", 41.34, 2.9, 70.39, 0.625}, 
 {"STP", "Africa", "Sao Tome and Principe", "2021-05-03", 2310., 0., 1.571, 
  35., 0., 0., 10540.196, 0., 7.17, 159.7, 0., 0., 0.69, "", "", "", "", "", 
  "", "", "", "", "", "", "", "", "", "", "", "", "", "", "", "", 53., "", 
  "", "", 242., "", 219161., 212.841, 18.7, 2.886, 2.162, 3052.714, 32.3, 
  270.113, 2.42, "", "", 41.34, 2.9, 70.39, 0.625}, 
 {"STP", "Africa", "Sao Tome and Principe", "2021-05-04", 2311., 1., 1.714, 
  35., 0., 0., 10544.759, 4.563, 7.822, 159.7, 0., 0., 0.7, "", "", "", "", 
  "", "", "", "", "", "", "", "", "", "", "", "", "", "", "", "", "", 53., 
  "", "", "", 242., "", 219161., 212.841, 18.7, 2.886, 2.162, 3052.714, 32.3, 
  270.113, 2.42, "", "", 41.34, 2.9, 70.39, 0.625}, 
 {"STP", "Africa", "Sao Tome and Principe", "2021-05-05", 2314., 3., 1.857, 
  35., 0., 0., 10558.448, 13.689, 8.474, 159.7, 0., 0., 0.71, "", "", "", "", 
  "", "", "", "", "", "", "", "", "", "", "", "", "", "", "", "", "", 53., 
  "", "", "", 242., "", 219161., 212.841, 18.7, 2.886, 2.162, 3052.714, 32.3, 
  270.113, 2.42, "", "", 41.34, 2.9, 70.39, 0.625}, 
 {"STP", "Africa", "Sao Tome and Principe", "2021-05-06", 2317., 3., 2.286, 
  35., 0., 0., 10572.136, 13.689, 10.429, 159.7, 0., 0., 0.72, "", "", "", 
  "", "", "", "", "", "", "", "", "", "", "", "", "", "", "", "", "", "", 
  53., "", "", "", 242., "", 219161., 212.841, 18.7, 2.886, 2.162, 3052.714, 
  32.3, 270.113, 2.42, "", "", 41.34, 2.9, 70.39, 0.625}, 
 {"STP", "Africa", "Sao Tome and Principe", "2021-05-07", 2317., 0., 2.143, 
  35., 0., 0., 10572.136, 0., 9.778, 159.7, 0., 0., 0.72, "", "", "", "", "", 
  "", "", "", "", "", "", "", "", "", "", "", "", "", "", "", "", 53., "", 
  "", "", 242., "", 219161., 212.841, 18.7, 2.886, 2.162, 3052.714, 32.3, 
  270.113, 2.42, "", "", 41.34, 2.9, 70.39, 0.625}, 
 {"STP", "Africa", "Sao Tome and Principe", "2021-05-08", 2318., 1., 2.286, 
  35., 0., 0., 10576.699, 4.563, 10.429, 159.7, 0., 0., 0.73, "", "", "", "", 
  "", "", "", "", "", "", "", "", "", "", "", "", "", "", "", "", "", 53., 
  "", "", "", 242., "", 219161., 212.841, 18.7, 2.886, 2.162, 3052.714, 32.3, 
  270.113, 2.42, "", "", 41.34, 2.9, 70.39, 0.625}, 
 {"STP", "Africa", "Sao Tome and Principe", "2021-05-09", 2318., 0., 1.143, 
  35., 0., 0., 10576.699, 0., 5.215, 159.7, 0., 0., 0.74, "", "", "", "", "", 
  "", "", "", "", "", "", "", "", "", "", "", "", "", "", "", "", 53., "", 
  "", "", 242., "", 219161., 212.841, 18.7, 2.886, 2.162, 3052.714, 32.3, 
  270.113, 2.42, "", "", 41.34, 2.9, 70.39, 0.625}, 
 {"STP", "Africa", "Sao Tome and Principe", "2021-05-10", 2318., 0., 1.143, 
  35., 0., 0., 10576.699, 0., 5.215, 159.7, 0., 0., 0.76, "", "", "", "", "", 
  "", "", "", "", "", "", "", "", "", "", "", "", "", "", "", "", 53., "", 
  "", "", 242., "", 219161., 212.841, 18.7, 2.886, 2.162, 3052.714, 32.3, 
  270.113, 2.42, "", "", 41.34, 2.9, 70.39, 0.625}, 
 {"STP", "Africa", "Sao Tome and Principe", "2021-05-11", 2320., 2., 1.286, 
  35., 0., 0., 10585.825, 9.126, 5.867, 159.7, 0., 0., 0.78, "", "", "", "", 
  "", "", "", "", "", "", "", "", "", "", "", "", "", "", "", "", "", 53., 
  "", "", "", 242., "", 219161., 212.841, 18.7, 2.886, 2.162, 3052.714, 32.3, 
  270.113, 2.42, "", "", 41.34, 2.9, 70.39, 0.625}, 
 {"STP", "Africa", "Sao Tome and Principe", "2021-05-12", 2320., 0., 0.857, 
  35., 0., 0., 10585.825, 0., 3.911, 159.7, 0., 0., 0.79, "", "", "", "", "", 
  "", "", "", "", "", "", "", "", "", "", "", "", "", "", "", "", 53., "", 
  "", "", 242., "", 219161., 212.841, 18.7, 2.886, 2.162, 3052.714, 32.3, 
  270.113, 2.42, "", "", 41.34, 2.9, 70.39, 0.625}, 
 {"STP", "Africa", "Sao Tome and Principe", "2021-05-13", 2320., 0., 0.429, 
  35., 0., 0., 10585.825, 0., 1.956, 159.7, 0., 0., 0.81, "", "", "", "", "", 
  "", "", "", "", "", "", "", "", "", "", "", "", "", "", "", "", 53., "", 
  "", "", 242., "", 219161., 212.841, 18.7, 2.886, 2.162, 3052.714, 32.3, 
  270.113, 2.42, "", "", 41.34, 2.9, 70.39, 0.625}, 
 {"STP", "Africa", "Sao Tome and Principe", "2021-05-14", 2324., 4., 1., 35., 
  0., 0., 10604.076, 18.251, 4.563, 159.7, 0., 0., 0.84, "", "", "", "", "", 
  "", "", "", "", "", "", "", "", "", "", "", "", "", "", "", "", 53., "", 
  "", "", 242., "", 219161., 212.841, 18.7, 2.886, 2.162, 3052.714, 32.3, 
  270.113, 2.42, "", "", 41.34, 2.9, 70.39, 0.625}, 
 {"STP", "Africa", "Sao Tome and Principe", "2021-05-15", 2327., 3., 1.286, 
  35., 0., 0., 10617.765, 13.689, 5.867, 159.7, 0., 0., 0.84, "", "", "", "", 
  "", "", "", "", "", "", "", "", "", "", "", "", "", "", "", "", "", 53., 
  "", "", "", 242., "", 219161., 212.841, 18.7, 2.886, 2.162, 3052.714, 32.3, 
  270.113, 2.42, "", "", 41.34, 2.9, 70.39, 0.625}, 
 {"STP", "Africa", "Sao Tome and Principe", "2021-05-16", 2327., 0., 1.286, 
  35., 0., 0., 10617.765, 0., 5.867, 159.7, 0., 0., 0.84, "", "", "", "", "", 
  "", "", "", "", "", "", "", "", "", "", "", "", "", "", "", "", 53., "", 
  "", "", 242., "", 219161., 212.841, 18.7, 2.886, 2.162, 3052.714, 32.3, 
  270.113, 2.42, "", "", 41.34, 2.9, 70.39, 0.625}, 
 {"STP", "Africa", "Sao Tome and Principe", "2021-05-17", 2330., 3., 1.714, 
  35., 0., 0., 10631.454, 13.689, 7.822, 159.7, 0., 0., 0.84, "", "", "", "", 
  "", "", "", "", "", "", "", "", "", "", "", "", "", "", "", "", "", 53., 
  "", "", "", 242., "", 219161., 212.841, 18.7, 2.886, 2.162, 3052.714, 32.3, 
  270.113, 2.42, "", "", 41.34, 2.9, 70.39, 0.625}, 
 {"STP", "Africa", "Sao Tome and Principe", "2021-05-18", 2332., 2., 1.714, 
  35., 0., 0., 10640.579, 9.126, 7.822, 159.7, 0., 0., 0.83, "", "", "", "", 
  "", "", "", "", "", "", "", "", "", "", "", "", "", 12374., 12374., "", "", 
  53., 5.65, 5.65, "", 242., "", 219161., 212.841, 18.7, 2.886, 2.162, 
  3052.714, 32.3, 270.113, 2.42, "", "", 41.34, 2.9, 70.39, 0.625}, 
 {"STP", "Africa", "Sao Tome and Principe", "2021-05-19", 2333., 1., 1.857, 
  35., 0., 0., 10645.142, 4.563, 8.474, 159.7, 0., 0., 0.81, "", "", "", "", 
  "", "", "", "", "", "", "", "", "", "", "", "", "", "", "", "", "", 84., 
  "", "", "", 383., "", 219161., 212.841, 18.7, 2.886, 2.162, 3052.714, 32.3, 
  270.113, 2.42, "", "", 41.34, 2.9, 70.39, 0.625}, 
 {"STP", "Africa", "Sao Tome and Principe", "2021-05-20", 2334., 1., 2., 35., 
  0., 0., 10649.705, 4.563, 9.126, 159.7, 0., 0., 0.8, "", "", "", "", "", 
  "", "", "", "", "", "", "", "", "", "", "", "", "", "", "", "", 114., "", 
  "", "", 520., "", 219161., 212.841, 18.7, 2.886, 2.162, 3052.714, 32.3, 
  270.113, 2.42, "", "", 41.34, 2.9, 70.39, 0.625}, 
 {"STP", "Africa", "Sao Tome and Principe", "2021-05-21", 2335., 1., 1.571, 
  35., 0., 0., 10654.268, 4.563, 7.17, 159.7, 0., 0., 0.79, "", "", "", "", 
  "", "", "", "", "", "", "", "", "", "", "", "", "", "", "", "", "", 145., 
  "", "", "", 662., "", 219161., 212.841, 18.7, 2.886, 2.162, 3052.714, 32.3, 
  270.113, 2.42, "", "", 41.34, 2.9, 70.39, 0.625}, 
 {"STP", "Africa", "Sao Tome and Principe", "2021-05-22", 2338., 3., 1.571, 
  36., 1., 0.143, 10667.956, 13.689, 7.17, 164.263, 4.563, 0.652, 0.79, "", 
  "", "", "", "", "", "", "", "", "", "", "", "", "", "", "", "", "", "", "", 
  "", 175., "", "", "", 798., "", 219161., 212.841, 18.7, 2.886, 2.162, 
  3052.714, 32.3, 270.113, 2.42, "", "", 41.34, 2.9, 70.39, 0.625}, 
 {"STP", "Africa", "Sao Tome and Principe", "2021-05-23", 2338., 0., 1.571, 
  37., 1., 0.286, 10667.956, 0., 7.17, 168.826, 4.563, 1.304, 0.78, "", "", 
  "", "", "", "", "", "", "", "", "", "", "", "", "", "", "", "", "", "", "", 
  206., "", "", "", 940., "", 219161., 212.841, 18.7, 2.886, 2.162, 3052.714, 
  32.3, 270.113, 2.42, "", "", 41.34, 2.9, 70.39, 0.625}, 
 {"STP", "Africa", "Sao Tome and Principe", "2021-05-24", 2338., 0., 1.143, 
  37., 0., 0.286, 10667.956, 0., 5.215, 168.826, 0., 1.304, 0.76, "", "", "", 
  "", "", "", "", "", "", "", "", "", "", "", "", "", "", "", "", "", "", 
  236., "", "", "", 1077., "", 219161., 212.841, 18.7, 2.886, 2.162, 
  3052.714, 32.3, 270.113, 2.42, "", "", 41.34, 2.9, 70.39, 0.625}, 
 {"STP", "Africa", "Sao Tome and Principe", "2021-05-25", 2338., 0., 0.857, 
  37., 0., 0.286, 10667.956, 0., 3.911, 168.826, 0., 1.304, 0.76, "", "", "", 
  "", "", "", "", "", "", "", "", "", "", "", "", "", "", "", "", "", "", 
  267., "", "", "", 1218., "", 219161., 212.841, 18.7, 2.886, 2.162, 
  3052.714, 32.3, 270.113, 2.42, "", "", 41.34, 2.9, 70.39, 0.625}, 
 {"STP", "Africa", "Sao Tome and Principe", "2021-05-26", 2338., 0., 0.714, 
  37., 0., 0.286, 10667.956, 0., 3.259, 168.826, 0., 1.304, 0.75, "", "", "", 
  "", "", "", "", "", "", "", "", "", "", "", "", "", "", 14509., 12374., 
  2135., "", 267., 6.62, 5.65, 0.97, 1218., "", 219161., 212.841, 18.7, 
  2.886, 2.162, 3052.714, 32.3, 270.113, 2.42, "", "", 41.34, 2.9, 70.39, 
  0.625}, {"STP", "Africa", "Sao Tome and Principe", "2021-05-27", 2338., 0., 
  0.571, 37., 0., 0.286, 10667.956, 0., 2.607, 168.826, 0., 1.304, 0.76, "", 
  "", "", "", "", "", "", "", "", "", "", "", "", "", "", "", "", "", "", "", 
  "", 354., "", "", "", 1615., "", 219161., 212.841, 18.7, 2.886, 2.162, 
  3052.714, 32.3, 270.113, 2.42, "", "", 41.34, 2.9, 70.39, 0.625}, 
 {"STP", "Africa", "Sao Tome and Principe", "2021-05-28", 2344., 6., 1.286, 
  37., 0., 0.286, 10695.334, 27.377, 5.867, 168.826, 0., 1.304, 0.77, "", "", 
  "", "", "", "", "", "", "", "", "", "", "", "", "", "", "", "", "", "", "", 
  441., "", "", "", 2012., "", 219161., 212.841, 18.7, 2.886, 2.162, 
  3052.714, 32.3, 270.113, 2.42, "", "", 41.34, 2.9, 70.39, 0.625}, 
 {"STP", "Africa", "Sao Tome and Principe", "2021-05-29", 2345., 1., 1., 37., 
  0., 0.143, 10699.896, 4.563, 4.563, 168.826, 0., 0.652, 0.78, "", "", "", 
  "", "", "", "", "", "", "", "", "", "", "", "", "", "", "", "", "", "", 
  528., "", "", "", 2409., "", 219161., 212.841, 18.7, 2.886, 2.162, 
  3052.714, 32.3, 270.113, 2.42, "", "", 41.34, 2.9, 70.39, 0.625}, 
 {"STP", "Africa", "Sao Tome and Principe", "2021-05-30", 2345., 0., 1., 37., 
  0., 0., 10699.896, 0., 4.563, 168.826, 0., 0., 0.79, "", "", "", "", "", 
  "", "", "", "", "", "", "", "", "", "", "", "", "", "", "", "", 615., "", 
  "", "", 2806., "", 219161., 212.841, 18.7, 2.886, 2.162, 3052.714, 32.3, 
  270.113, 2.42, "", "", 41.34, 2.9, 70.39, 0.625}, 
 {"STP", "Africa", "Sao Tome and Principe", "2021-05-31", 2345., 0., 1., 38., 
  1., 0.143, 10699.896, 0., 4.563, 173.389, 4.563, 0.652, 0.8, "", "", "", 
  "", "", "", "", "", "", "", "", "", "", "", "", "", "", 18888., 12374., 
  6514., "", 702., 8.62, 5.65, 2.97, 3203., "", 219161., 212.841, 18.7, 
  2.886, 2.162, 3052.714, 32.3, 270.113, 2.42, "", "", 41.34, 2.9, 70.39, 
  0.625}, {"STP", "Africa", "Sao Tome and Principe", "2021-06-01", 2345., 0., 
  1., 41., 3., 0.571, 10699.896, 0., 4.563, 187.077, 13.689, 2.607, 0.82, "", 
  "", "", "", "", "", "", "", "", "", "", "", "", "", "", "", "", "", "", "", 
  "", "", "", "", "", "", "", 219161., 212.841, 18.7, 2.886, 2.162, 3052.714, 
  32.3, 270.113, 2.42, "", "", 41.34, 2.9, 70.39, 0.625}, 
 {"STP", "Africa", "Sao Tome and Principe", "2021-06-02", 2347., 2., 1.286, 
  41., 0., 0.571, 10709.022, 9.126, 5.867, 187.077, 0., 2.607, 0.84, "", "", 
  "", "", "", "", "", "", "", "", "", "", "", "", "", "", "", "", "", "", "", 
  "", "", "", "", "", "", 219161., 212.841, 18.7, 2.886, 2.162, 3052.714, 
  32.3, 270.113, 2.42, "", "", 41.34, 2.9, 70.39, 0.625}, 
 {"STP", "Africa", "Sao Tome and Principe", "2021-06-03", 2349., 2., 1.571, 
  37., -4., 0., 10718.148, 9.126, 7.17, 168.826, -18.251, 0., 0.85, "", "", 
  "", "", "", "", "", "", "", "", "", "", "", "", "", "", "", "", "", "", "", 
  "", "", "", "", "", "", 219161., 212.841, 18.7, 2.886, 2.162, 3052.714, 
  32.3, 270.113, 2.42, "", "", 41.34, 2.9, 70.39, 0.625}, 
 {"STP", "Africa", "Sao Tome and Principe", "2021-06-04", 2353., 4., 1.286, 
  37., 0., 0., 10736.399, 18.251, 5.867, 168.826, 0., 0., 0.86, "", "", "", 
  "", "", "", "", "", "", "", "", "", "", "", "", "", "", "", "", "", "", "", 
  "", "", "", "", "", 219161., 212.841, 18.7, 2.886, 2.162, 3052.714, 32.3, 
  270.113, 2.42, "", "", 41.34, 2.9, 70.39, 0.625}, 
 {"STP", "Africa", "Sao Tome and Principe", "2021-06-05", 2353., 0., 1.143, 
  37., 0., 0., 10736.399, 0., 5.215, 168.826, 0., 0., 0.85, "", "", "", "", 
  "", "", "", "", "", "", "", "", "", "", "", "", "", "", "", "", "", "", "", 
  "", "", "", "", 219161., 212.841, 18.7, 2.886, 2.162, 3052.714, 32.3, 
  270.113, 2.42, "", "", 41.34, 2.9, 70.39, 0.625}, 
 {"STP", "Africa", "Sao Tome and Principe", "2021-06-06", 2353., 0., 1.143, 
  37., 0., 0., 10736.399, 0., 5.215, 168.826, 0., 0., 0.85, "", "", "", "", 
  "", "", "", "", "", "", "", "", "", "", "", "", "", "", "", "", "", "", "", 
  "", "", "", "", 219161., 212.841, 18.7, 2.886, 2.162, 3052.714, 32.3, 
  270.113, 2.42, "", "", 41.34, 2.9, 70.39, 0.625}, 
 {"STP", "Africa", "Sao Tome and Principe", "2021-06-07", 2353., 0., 1.143, 
  37., 0., -0.143, 10736.399, 0., 5.215, 168.826, 0., -0.652, "", "", "", "", 
  "", "", "", "", "", "", "", "", "", "", "", "", "", "", "", "", "", "", "", 
  "", "", "", "", "", 219161., 212.841, 18.7, 2.886, 2.162, 3052.714, 32.3, 
  270.113, 2.42, "", "", 41.34, 2.9, 70.39, 0.625}, 
 {"SAU", "Asia", "Saudi Arabia", "2020-03-02", 1., 1., "", "", "", "", 0.029, 
  0.029, "", "", "", "", "", "", "", "", "", "", "", "", "", 160., 160., 
  0.005, 0.005, "", "", "", "", "tests performed", "", "", "", "", "", "", 
  "", "", "", 11.11, 3.4813867*^7, 15.322, 31.9, 3.295, 1.845, 49045.411, "", 
  259.538, 17.72, 1.8, 25.4, "", 2.7, 75.13, 0.854}, 
 {"SAU", "Asia", "Saudi Arabia", "2020-03-03", 1., 0., "", "", "", "", 0.029, 
  0., "", "", "", "", "", "", "", "", "", "", "", "", "", 240., 400., 0.011, 
  0.007, "", "", "", "", "tests performed", "", "", "", "", "", "", "", "", 
  "", 11.11, 3.4813867*^7, 15.322, 31.9, 3.295, 1.845, 49045.411, "", 
  259.538, 17.72, 1.8, 25.4, "", 2.7, 75.13, 0.854}, 
 {"SAU", "Asia", "Saudi Arabia", "2020-03-04", 1., 0., "", "", "", "", 0.029, 
  0., "", "", "", "", "", "", "", "", "", "", "", "", "", 298., 698., 0.02, 
  0.009, "", "", "", "", "tests performed", "", "", "", "", "", "", "", "", 
  "", 11.11, 3.4813867*^7, 15.322, 31.9, 3.295, 1.845, 49045.411, "", 
  259.538, 17.72, 1.8, 25.4, "", 2.7, 75.13, 0.854}, 
 {"SAU", "Asia", "Saudi Arabia", "2020-03-05", 5., 4., "", "", "", "", 0.144, 
  0.115, "", "", "", "", "", "", "", "", "", "", "", "", "", 487., 1185., 
  0.034, 0.014, "", "", "", "", "tests performed", "", "", "", "", "", "", 
  "", "", "", 11.11, 3.4813867*^7, 15.322, 31.9, 3.295, 1.845, 49045.411, "", 
  259.538, 17.72, 1.8, 25.4, "", 2.7, 75.13, 0.854}, 
 {"SAU", "Asia", "Saudi Arabia", "2020-03-06", 5., 0., "", "", "", "", 0.144, 
  0., "", "", "", "", "", "", "", "", "", "", "", "", "", 1024., 2209., 
  0.063, 0.029, "", "", "", "", "tests performed", "", "", "", "", "", "", 
  "", "", "", 11.11, 3.4813867*^7, 15.322, 31.9, 3.295, 1.845, 49045.411, "", 
  259.538, 17.72, 1.8, 25.4, "", 2.7, 75.13, 0.854}, 
 {"SAU", "Asia", "Saudi Arabia", "2020-03-07", 5., 0., 0.714, "", "", 0., 
  0.144, 0., 0.021, "", "", 0., "", "", "", "", "", "", "", "", "", 1982., 
  4191., 0.12, 0.057, "", "", "", "", "tests performed", "", "", "", "", "", 
  "", "", "", "", 11.11, 3.4813867*^7, 15.322, 31.9, 3.295, 1.845, 49045.411, 
  "", 259.538, 17.72, 1.8, 25.4, "", 2.7, 75.13, 0.854}, 
 {"SAU", "Asia", "Saudi Arabia", "2020-03-08", 11., 6., 1.571, "", "", 0., 
  0.316, 0.172, 0.045, "", "", 0., "", "", "", "", "", "", "", "", "", 1788., 
  5979., 0.172, 0.051, "", "", "", "", "tests performed", "", "", "", "", "", 
  "", "", "", "", 19.44, 3.4813867*^7, 15.322, 31.9, 3.295, 1.845, 49045.411, 
  "", 259.538, 17.72, 1.8, 25.4, "", 2.7, 75.13, 0.854}, 
 {"SAU", "Asia", "Saudi Arabia", "2020-03-09", 15., 4., 2., "", "", 0., 
  0.431, 0.115, 0.057, "", "", 0., "", "", "", "", "", "", "", "", "", 2201., 
  8180., 0.235, 0.063, 1146., 0.033, 0.002, 573., "tests performed", "", "", 
  "", "", "", "", "", "", "", 30.56, 3.4813867*^7, 15.322, 31.9, 3.295, 
  1.845, 49045.411, "", 259.538, 17.72, 1.8, 25.4, "", 2.7, 75.13, 0.854}, 
 {"SAU", "Asia", "Saudi Arabia", "2020-03-10", 20., 5., 2.714, "", "", 0., 
  0.574, 0.144, 0.078, "", "", 0., "", "", "", "", "", "", "", "", "", 3655., 
  11835., 0.34, 0.105, 1634., 0.047, 0.002, 602.1, "tests performed", "", "", 
  "", "", "", "", "", "", "", 30.56, 3.4813867*^7, 15.322, 31.9, 3.295, 
  1.845, 49045.411, "", 259.538, 17.72, 1.8, 25.4, "", 2.7, 75.13, 0.854}, 
 {"SAU", "Asia", "Saudi Arabia", "2020-03-11", 21., 1., 2.857, "", "", 0., 
  0.603, 0.029, 0.082, "", "", 0., "", "", "", "", "", "", "", "", "", 2999., 
  14834., 0.426, 0.086, 2019., 0.058, 0.001, 706.7, "tests performed", "", 
  "", "", "", "", "", "", "", "", 30.56, 3.4813867*^7, 15.322, 31.9, 3.295, 
  1.845, 49045.411, "", 259.538, 17.72, 1.8, 25.4, "", 2.7, 75.13, 0.854}, 
 {"SAU", "Asia", "Saudi Arabia", "2020-03-12", 45., 24., 5.714, "", "", 0., 
  1.293, 0.689, 0.164, "", "", 0., "", "", "", "", "", "", "", "", "", 3644., 
  18478., 0.531, 0.105, 2470., 0.071, 0.002, 432.3, "tests performed", "", 
  "", "", "", "", "", "", "", "", 30.56, 3.4813867*^7, 15.322, 31.9, 3.295, 
  1.845, 49045.411, "", 259.538, 17.72, 1.8, 25.4, "", 2.7, 75.13, 0.854}, 
 {"SAU", "Asia", "Saudi Arabia", "2020-03-13", 86., 41., 11.571, "", "", 0., 
  2.47, 1.178, 0.332, "", "", 0., "", "", "", "", "", "", "", "", "", 3890., 
  22368., 0.643, 0.112, 2880., 0.083, 0.004, 248.9, "tests performed", "", 
  "", "", "", "", "", "", "", "", 41.67, 3.4813867*^7, 15.322, 31.9, 3.295, 
  1.845, 49045.411, "", 259.538, 17.72, 1.8, 25.4, "", 2.7, 75.13, 0.854}, 
 {"SAU", "Asia", "Saudi Arabia", "2020-03-14", 103., 17., 14., "", "", 0., 
  2.959, 0.488, 0.402, "", "", 0., "", "", "", "", "", "", "", "", "", 2983., 
  25351., 0.728, 0.086, 3023., 0.087, 0.005, 215.9, "tests performed", "", 
  "", "", "", "", "", "", "", "", 41.67, 3.4813867*^7, 15.322, 31.9, 3.295, 
  1.845, 49045.411, "", 259.538, 17.72, 1.8, 25.4, "", 2.7, 75.13, 0.854}, 
 {"SAU", "Asia", "Saudi Arabia", "2020-03-15", 103., 0., 13.143, "", "", 0., 
  2.959, 0., 0.378, "", "", 0., 1.96, "", "", "", "", "", "", "", "", 2704., 
  28055., 0.806, 0.078, 3154., 0.091, 0.004, 240., "tests performed", "", "", 
  "", "", "", "", "", "", "", 52.78, 3.4813867*^7, 15.322, 31.9, 3.295, 
  1.845, 49045.411, "", 259.538, 17.72, 1.8, 25.4, "", 2.7, 75.13, 0.854}, 
 {"SAU", "Asia", "Saudi Arabia", "2020-03-16", 118., 15., 14.714, "", "", 0., 
  3.389, 0.431, 0.423, "", "", 0., 2.06, "", "", "", "", "", "", "", "", 
  3555., 31610., 0.908, 0.102, 3347., 0.096, 0.004, 227.5, "tests performed", 
  "", "", "", "", "", "", "", "", "", 68.52, 3.4813867*^7, 15.322, 31.9, 
  3.295, 1.845, 49045.411, "", 259.538, 17.72, 1.8, 25.4, "", 2.7, 75.13, 
  0.854}, {"SAU", "Asia", "Saudi Arabia", "2020-03-17", 171., 53., 21.571, 
  "", "", 0., 4.912, 1.522, 0.62, "", "", 0., 2.18, "", "", "", "", "", "", 
  "", "", 4208., 35818., 1.029, 0.121, 3426., 0.098, 0.006, 158.8, 
  "tests performed", "", "", "", "", "", "", "", "", "", 68.52, 3.4813867*^7, 
  15.322, 31.9, 3.295, 1.845, 49045.411, "", 259.538, 17.72, 1.8, 25.4, "", 
  2.7, 75.13, 0.854}, {"SAU", "Asia", "Saudi Arabia", "2020-03-18", 171., 0., 
  21.429, "", "", 0., 4.912, 0., 0.616, "", "", 0., 2.28, "", "", "", "", "", 
  "", "", "", 3605., 39423., 1.132, 0.104, 3513., 0.101, 0.006, 163.9, 
  "tests performed", "", "", "", "", "", "", "", "", "", 68.52, 3.4813867*^7, 
  15.322, 31.9, 3.295, 1.845, 49045.411, "", 259.538, 17.72, 1.8, 25.4, "", 
  2.7, 75.13, 0.854}, {"SAU", "Asia", "Saudi Arabia", "2020-03-19", 274., 
  103., 32.714, "", "", 0., 7.87, 2.959, 0.94, "", "", 0., 2.42, "", "", "", 
  "", "", "", "", "", 4238., 43661., 1.254, 0.122, 3598., 0.103, 0.009, 110., 
  "tests performed", "", "", "", "", "", "", "", "", "", 68.52, 3.4813867*^7, 
  15.322, 31.9, 3.295, 1.845, 49045.411, "", 259.538, 17.72, 1.8, 25.4, "", 
  2.7, 75.13, 0.854}, {"SAU", "Asia", "Saudi Arabia", "2020-03-20", 344., 
  70., 36.857, "", "", 0., 9.881, 2.011, 1.059, "", "", 0., 2.4, "", "", "", 
  "", "", "", "", "", 4776., 48437., 1.391, 0.137, 3724., 0.107, 0.01, 101., 
  "tests performed", "", "", "", "", "", "", "", "", "", 68.52, 3.4813867*^7, 
  15.322, 31.9, 3.295, 1.845, 49045.411, "", 259.538, 17.72, 1.8, 25.4, "", 
  2.7, 75.13, 0.854}, {"SAU", "Asia", "Saudi Arabia", "2020-03-21", 392., 
  48., 41.286, "", "", 0., 11.26, 1.379, 1.186, "", "", 0., 2.34, "", "", "", 
  "", "", "", "", "", 5698., 54135., 1.555, 0.164, 4112., 0.118, 0.01, 99.6, 
  "tests performed", "", "", "", "", "", "", "", "", "", 79.63, 3.4813867*^7, 
  15.322, 31.9, 3.295, 1.845, 49045.411, "", 259.538, 17.72, 1.8, 25.4, "", 
  2.7, 75.13, 0.854}, {"SAU", "Asia", "Saudi Arabia", "2020-03-22", 511., 
  119., 58.286, "", "", 0., 14.678, 3.418, 1.674, "", "", 0., 2.32, "", "", 
  "", "", "", "", "", "", 6033., 60168., 1.728, 0.173, 4588., 0.132, 0.013, 
  78.7, "tests performed", "", "", "", "", "", "", "", "", "", 79.63, 
  3.4813867*^7, 15.322, 31.9, 3.295, 1.845, 49045.411, "", 259.538, 17.72, 
  1.8, 25.4, "", 2.7, 75.13, 0.854}, {"SAU", "Asia", "Saudi Arabia", 
  "2020-03-23", 562., 51., 63.429, "", "", 0., 16.143, 1.465, 1.822, "", "", 
  0., 2.21, "", "", "", "", "", "", "", "", 7002., 67170., 1.929, 0.201, 
  5080., 0.146, 0.012, 80.1, "tests performed", "", "", "", "", "", "", "", 
  "", "", 87.04, 3.4813867*^7, 15.322, 31.9, 3.295, 1.845, 49045.411, "", 
  259.538, 17.72, 1.8, 25.4, "", 2.7, 75.13, 0.854}, 
 {"SAU", "Asia", "Saudi Arabia", "2020-03-24", 767., 205., 85.143, 1., 1., 
  0.143, 22.031, 5.888, 2.446, 0.029, 0.029, 0.004, 2.14, "", "", "", "", "", 
  "", "", "", 5911., 73081., 2.099, 0.17, 5323., 0.153, 0.016, 62.5, 
  "tests performed", "", "", "", "", "", "", "", "", "", 87.04, 3.4813867*^7, 
  15.322, 31.9, 3.295, 1.845, 49045.411, "", 259.538, 17.72, 1.8, 25.4, "", 
  2.7, 75.13, 0.854}, {"SAU", "Asia", "Saudi Arabia", "2020-03-25", 900., 
  133., 104.143, 2., 1., 0.286, 25.852, 3.82, 2.991, 0.057, 0.029, 0.008, 
  1.99, "", "", "", "", "", "", "", "", 4997., 78078., 2.243, 0.144, 5522., 
  0.159, 0.019, 53., "tests performed", "", "", "", "", "", "", "", "", "", 
  89.81, 3.4813867*^7, 15.322, 31.9, 3.295, 1.845, 49045.411, "", 259.538, 
  17.72, 1.8, 25.4, "", 2.7, 75.13, 0.854}, {"SAU", "Asia", "Saudi Arabia", 
  "2020-03-26", 1012., 112., 105.429, 3., 1., 0.429, 29.069, 3.217, 3.028, 
  0.086, 0.029, 0.012, 1.78, "", "", "", "", "", "", "", "", 5673., 83751., 
  2.406, 0.163, 5727., 0.165, 0.018, 54.3, "tests performed", "", "", "", "", 
  "", "", "", "", "", 89.81, 3.4813867*^7, 15.322, 31.9, 3.295, 1.845, 
  49045.411, "", 259.538, 17.72, 1.8, 25.4, "", 2.7, 75.13, 0.854}, 
 {"SAU", "Asia", "Saudi Arabia", "2020-03-27", 1104., 92., 108.571, 3., 0., 
  0.429, 31.712, 2.643, 3.119, 0.086, 0., 0.012, 1.68, "", "", "", "", "", 
  "", "", "", 6109., 89860., 2.581, 0.175, 5918., 0.17, 0.018, 54.5, 
  "tests performed", "", "", "", "", "", "", "", "", "", 89.81, 3.4813867*^7, 
  15.322, 31.9, 3.295, 1.845, 49045.411, "", 259.538, 17.72, 1.8, 25.4, "", 
  2.7, 75.13, 0.854}, {"SAU", "Asia", "Saudi Arabia", "2020-03-28", 1203., 
  99., 115.857, 4., 1., 0.571, 34.555, 2.844, 3.328, 0.115, 0.029, 0.016, 
  1.62, "", "", "", "", "", "", "", "", 5944., 95804., 2.752, 0.171, 5953., 
  0.171, 0.019, 51.4, "tests performed", "", "", "", "", "", "", "", "", "", 
  89.81, 3.4813867*^7, 15.322, 31.9, 3.295, 1.845, 49045.411, "", 259.538, 
  17.72, 1.8, 25.4, "", 2.7, 75.13, 0.854}, {"SAU", "Asia", "Saudi Arabia", 
  "2020-03-29", 1299., 96., 112.571, 8., 4., 1.143, 37.313, 2.758, 3.234, 
  0.23, 0.115, 0.033, 1.57, "", "", "", "", "", "", "", "", 6265., 102069., 
  2.932, 0.18, 5986., 0.172, 0.019, 53.2, "tests performed", "", "", "", "", 
  "", "", "", "", "", 89.81, 3.4813867*^7, 15.322, 31.9, 3.295, 1.845, 
  49045.411, "", 259.538, 17.72, 1.8, 25.4, "", 2.7, 75.13, 0.854}, 
 {"SAU", "Asia", "Saudi Arabia", "2020-03-30", 1453., 154., 127.286, 8., 0., 
  1.143, 41.736, 4.424, 3.656, 0.23, 0., 0.033, 1.55, "", "", "", "", "", "", 
  "", "", 6894., 108963., 3.13, 0.198, 5970., 0.171, 0.021, 46.9, 
  "tests performed", "", "", "", "", "", "", "", "", "", 89.81, 3.4813867*^7, 
  15.322, 31.9, 3.295, 1.845, 49045.411, "", 259.538, 17.72, 1.8, 25.4, "", 
  2.7, 75.13, 0.854}, {"SAU", "Asia", "Saudi Arabia", "2020-03-31", 1563., 
  110., 113.714, 10., 2., 1.286, 44.896, 3.16, 3.266, 0.287, 0.057, 0.037, 
  1.5, "", "", "", "", "", "", "", "", 7362., 116325., 3.341, 0.211, 6178., 
  0.177, 0.018, 54.3, "tests performed", "", "", "", "", "", "", "", "", "", 
  89.81, 3.4813867*^7, 15.322, 31.9, 3.295, 1.845, 49045.411, "", 259.538, 
  17.72, 1.8, 25.4, "", 2.7, 75.13, 0.854}, {"SAU", "Asia", "Saudi Arabia", 
  "2020-04-01", 1720., 157., 117.143, 16., 6., 2., 49.406, 4.51, 3.365, 0.46, 
  0.172, 0.057, 1.5, "", "", "", "", "", "", "", "", 7381., 123706., 3.553, 
  0.212, 6518., 0.187, 0.018, 55.6, "tests performed", "", "", "", "", "", 
  "", "", "", "", 89.81, 3.4813867*^7, 15.322, 31.9, 3.295, 1.845, 49045.411, 
  "", 259.538, 17.72, 1.8, 25.4, "", 2.7, 75.13, 0.854}, 
 {"SAU", "Asia", "Saudi Arabia", "2020-04-02", 1885., 165., 124.714, 21., 5., 
  2.571, 54.145, 4.739, 3.582, 0.603, 0.144, 0.074, 1.48, "", "", "", "", "", 
  "", "", "", 7688., 131394., 3.774, 0.221, 6806., 0.195, 0.018, 54.6, 
  "tests performed", "", "", "", "", "", "", "", "", "", 89.81, 3.4813867*^7, 
  15.322, 31.9, 3.295, 1.845, 49045.411, "", 259.538, 17.72, 1.8, 25.4, "", 
  2.7, 75.13, 0.854}, {"SAU", "Asia", "Saudi Arabia", "2020-04-03", 2039., 
  154., 133.571, 25., 4., 3.143, 58.569, 4.424, 3.837, 0.718, 0.115, 0.09, 
  1.49, "", "", "", "", "", "", "", "", 8012., 139406., 4.004, 0.23, 7078., 
  0.203, 0.019, 53., "tests performed", "", "", "", "", "", "", "", "", "", 
  89.81, 3.4813867*^7, 15.322, 31.9, 3.295, 1.845, 49045.411, "", 259.538, 
  17.72, 1.8, 25.4, "", 2.7, 75.13, 0.854}, {"SAU", "Asia", "Saudi Arabia", 
  "2020-04-04", 2179., 140., 139.429, 29., 4., 3.571, 62.59, 4.021, 4.005, 
  0.833, 0.115, 0.103, 1.51, "", "", "", "", "", "", "", "", 7779., 147185., 
  4.228, 0.223, 7340., 0.211, 0.019, 52.6, "tests performed", "", "", "", "", 
  "", "", "", "", "", 89.81, 3.4813867*^7, 15.322, 31.9, 3.295, 1.845, 
  49045.411, "", 259.538, 17.72, 1.8, 25.4, "", 2.7, 75.13, 0.854}, 
 {"SAU", "Asia", "Saudi Arabia", "2020-04-05", 2402., 223., 157.571, 34., 5., 
  3.714, 68.995, 6.405, 4.526, 0.977, 0.144, 0.107, 1.54, "", "", "", "", "", 
  "", "", "", 6778., 153963., 4.422, 0.195, 7413., 0.213, 0.021, 47., 
  "tests performed", "", "", "", "", "", "", "", "", "", 89.81, 3.4813867*^7, 
  15.322, 31.9, 3.295, 1.845, 49045.411, "", 259.538, 17.72, 1.8, 25.4, "", 
  2.7, 75.13, 0.854}, {"SAU", "Asia", "Saudi Arabia", "2020-04-06", 2605., 
  203., 164.571, 38., 4., 4.286, 74.827, 5.831, 4.727, 1.092, 0.115, 0.123, 
  1.55, "", "", "", "", "", "", "", "", 6832., 160795., 4.619, 0.196, 7405., 
  0.213, 0.022, 45., "tests performed", "", "", "", "", "", "", "", "", "", 
  91.67, 3.4813867*^7, 15.322, 31.9, 3.295, 1.845, 49045.411, "", 259.538, 
  17.72, 1.8, 25.4, "", 2.7, 75.13, 0.854}, {"SAU", "Asia", "Saudi Arabia", 
  "2020-04-07", 2795., 190., 176., 41., 3., 4.429, 80.284, 5.458, 5.055, 
  1.178, 0.086, 0.127, 1.56, "", "", "", "", "", "", "", "", 6384., 167179., 
  4.802, 0.183, 7265., 0.209, 0.024, 41.3, "tests performed", "", "", "", "", 
  "", "", "", "", "", 91.67, 3.4813867*^7, 15.322, 31.9, 3.295, 1.845, 
  49045.411, "", 259.538, 17.72, 1.8, 25.4, "", 2.7, 75.13, 0.854}, 
 {"SAU", "Asia", "Saudi Arabia", "2020-04-08", 2932., 137., 173.143, 41., 0., 
  3.571, 84.219, 3.935, 4.973, 1.178, 0., 0.103, 1.6, "", "", "", "", "", "", 
  "", "", 6387., 173566., 4.986, 0.183, 7123., 0.205, 0.024, 41.1, 
  "tests performed", "", "", "", "", "", "", "", "", "", 91.67, 3.4813867*^7, 
  15.322, 31.9, 3.295, 1.845, 49045.411, "", 259.538, 17.72, 1.8, 25.4, "", 
  2.7, 75.13, 0.854}, {"SAU", "Asia", "Saudi Arabia", "2020-04-09", 3287., 
  355., 200.286, 44., 3., 3.286, 94.416, 10.197, 5.753, 1.264, 0.086, 0.094, 
  1.67, "", "", "", "", "", "", "", "", 6819., 180385., 5.181, 0.196, 6999., 
  0.201, 0.029, 34.9, "tests performed", "", "", "", "", "", "", "", "", "", 
  91.67, 3.4813867*^7, 15.322, 31.9, 3.295, 1.845, 49045.411, "", 259.538, 
  17.72, 1.8, 25.4, "", 2.7, 75.13, 0.854}, {"SAU", "Asia", "Saudi Arabia", 
  "2020-04-10", 3651., 364., 230.286, 47., 3., 3.143, 104.872, 10.456, 6.615, 
  1.35, 0.086, 0.09, 1.72, "", "", "", "", "", "", "", "", 7441., 187826., 
  5.395, 0.214, 6917., 0.199, 0.033, 30., "tests performed", "", "", "", "", 
  "", "", "", "", "", 91.67, 3.4813867*^7, 15.322, 31.9, 3.295, 1.845, 
  49045.411, "", 259.538, 17.72, 1.8, 25.4, "", 2.7, 75.13, 0.854}, 
 {"SAU", "Asia", "Saudi Arabia", "2020-04-11", 4033., 382., 264.857, 52., 5., 
  3.286, 115.845, 10.973, 7.608, 1.494, 0.144, 0.094, 1.74, "", "", "", "", 
  "", "", "", "", 8993., 196819., 5.653, 0.258, 7091., 0.204, 0.037, 26.8, 
  "tests performed", "", "", "", "", "", "", "", "", "", 91.67, 3.4813867*^7, 
  15.322, 31.9, 3.295, 1.845, 49045.411, "", 259.538, 17.72, 1.8, 25.4, "", 
  2.7, 75.13, 0.854}, {"SAU", "Asia", "Saudi Arabia", "2020-04-12", 4462., 
  429., 294.286, 59., 7., 3.571, 128.167, 12.323, 8.453, 1.695, 0.201, 0.103, 
  1.75, "", "", "", "", "", "", "", "", 7365., 204184., 5.865, 0.212, 7174., 
  0.206, 0.041, 24.4, "tests performed", "", "", "", "", "", "", "", "", "", 
  91.67, 3.4813867*^7, 15.322, 31.9, 3.295, 1.845, 49045.411, "", 259.538, 
  17.72, 1.8, 25.4, "", 2.7, 75.13, 0.854}, {"SAU", "Asia", "Saudi Arabia", 
  "2020-04-13", 4934., 472., 332.714, 65., 6., 3.857, 141.725, 13.558, 9.557, 
  1.867, 0.172, 0.111, 1.75, "", "", "", "", "", "", "", "", 8219., 212403., 
  6.101, 0.236, 7373., 0.212, 0.045, 22.2, "tests performed", "", "", "", "", 
  "", "", "", "", "", 91.67, 3.4813867*^7, 15.322, 31.9, 3.295, 1.845, 
  49045.411, "", 259.538, 17.72, 1.8, 25.4, "", 2.7, 75.13, 0.854}, 
 {"SAU", "Asia", "Saudi Arabia", "2020-04-14", 5369., 435., 367.714, 73., 8., 
  4.571, 154.22, 12.495, 10.562, 2.097, 0.23, 0.131, 1.75, "", "", "", "", 
  "", "", "", "", 8388., 220791., 6.342, 0.241, 7659., 0.22, 0.048, 20.8, 
  "tests performed", "", "", "", "", "", "", "", "", "", 91.67, 3.4813867*^7, 
  15.322, 31.9, 3.295, 1.845, 49045.411, "", 259.538, 17.72, 1.8, 25.4, "", 
  2.7, 75.13, 0.854}, {"SAU", "Asia", "Saudi Arabia", "2020-04-15", 5862., 
  493., 418.571, 79., 6., 5.429, 168.381, 14.161, 12.023, 2.269, 0.172, 
  0.156, 1.76, "", "", "", "", "", "", "", "", 7669., 228460., 6.562, 0.22, 
  7842., 0.225, 0.053, 18.7, "tests performed", "", "", "", "", "", "", "", 
  "", "", 91.67, 3.4813867*^7, 15.322, 31.9, 3.295, 1.845, 49045.411, "", 
  259.538, 17.72, 1.8, 25.4, "", 2.7, 75.13, 0.854}, 
 {"SAU", "Asia", "Saudi Arabia", "2020-04-16", 6380., 518., 441.857, 83., 4., 
  5.571, 183.26, 14.879, 12.692, 2.384, 0.115, 0.16, 1.78, "", "", "", "", 
  "", "", "", "", 8256., 236716., 6.799, 0.237, 8047., 0.231, 0.055, 18.2, 
  "tests performed", "", "", "", "", "", "", "", "", "", 91.67, 3.4813867*^7, 
  15.322, 31.9, 3.295, 1.845, 49045.411, "", 259.538, 17.72, 1.8, 25.4, "", 
  2.7, 75.13, 0.854}, {"SAU", "Asia", "Saudi Arabia", "2020-04-17", 7142., 
  762., 498.714, 87., 4., 5.714, 205.148, 21.888, 14.325, 2.499, 0.115, 
  0.164, 1.82, "", "", "", "", "", "", "", "", 9006., 245722., 7.058, 0.259, 
  8271., 0.238, 0.06, 16.6, "tests performed", "", "", "", "", "", "", "", 
  "", "", 91.67, 3.4813867*^7, 15.322, 31.9, 3.295, 1.845, 49045.411, "", 
  259.538, 17.72, 1.8, 25.4, "", 2.7, 75.13, 0.854}, 
 {"SAU", "Asia", "Saudi Arabia", "2020-04-18", 8274., 1132., 605.857, 92., 
  5., 5.714, 237.664, 32.516, 17.403, 2.643, 0.144, 0.164, 1.85, "", "", "", 
  "", "", "", "", "", 8733., 254455., 7.309, 0.251, 8234., 0.237, 0.074, 
  13.6, "tests performed", "", "", "", "", "", "", "", "", "", 91.67, 
  3.4813867*^7, 15.322, 31.9, 3.295, 1.845, 49045.411, "", 259.538, 17.72, 
  1.8, 25.4, "", 2.7, 75.13, 0.854}, {"SAU", "Asia", "Saudi Arabia", 
  "2020-04-19", 9362., 1088., 700., 97., 5., 5.429, 268.916, 31.252, 20.107, 
  2.786, 0.144, 0.156, 1.82, "", "", "", "", "", "", "", "", 9578., 264033., 
  7.584, 0.275, 8550., 0.246, 0.082, 12.2, "tests performed", "", "", "", "", 
  "", "", "", "", "", 91.67, 3.4813867*^7, 15.322, 31.9, 3.295, 1.845, 
  49045.411, "", 259.538, 17.72, 1.8, 25.4, "", 2.7, 75.13, 0.854}, 
 {"SAU", "Asia", "Saudi Arabia", "2020-04-20", 10484., 1122., 792.857, 103., 
  6., 5.429, 301.144, 32.229, 22.774, 2.959, 0.172, 0.156, 1.76, "", "", "", 
  "", "", "", "", "", 9260., 273293., 7.85, 0.266, 8699., 0.25, 0.091, 11., 
  "tests performed", "", "", "", "", "", "", "", "", "", 91.67, 3.4813867*^7, 
  15.322, 31.9, 3.295, 1.845, 49045.411, "", 259.538, 17.72, 1.8, 25.4, "", 
  2.7, 75.13, 0.854}, {"SAU", "Asia", "Saudi Arabia", "2020-04-21", 11631., 
  1147., 894.571, 109., 6., 5.143, 334.091, 32.947, 25.696, 3.131, 0.172, 
  0.148, 1.69, "", "", "", "", "", "", "", "", 9222., 282515., 8.115, 0.265, 
  8818., 0.253, 0.101, 9.9, "tests performed", "", "", "", "", "", "", "", 
  "", "", 91.67, 3.4813867*^7, 15.322, 31.9, 3.295, 1.845, 49045.411, "", 
  259.538, 17.72, 1.8, 25.4, "", 2.7, 75.13, 0.854}, 
 {"SAU", "Asia", "Saudi Arabia", "2020-04-22", 12772., 1141., 987.143, 114., 
  5., 5., 366.865, 32.774, 28.355, 3.275, 0.144, 0.144, 1.61, "", "", "", "", 
  "", "", "", "", 10340., 292855., 8.412, 0.297, 9199., 0.264, 0.107, 9.3, 
  "tests performed", "", "", "", "", "", "", "", "", "", 91.67, 3.4813867*^7, 
  15.322, 31.9, 3.295, 1.845, 49045.411, "", 259.538, 17.72, 1.8, 25.4, "", 
  2.7, 75.13, 0.854}, {"SAU", "Asia", "Saudi Arabia", "2020-04-23", 13930., 
  1158., 1078.571, 121., 7., 5.429, 400.128, 33.263, 30.981, 3.476, 0.201, 
  0.156, 1.54, "", "", "", "", "", "", "", "", 8547., 301402., 8.658, 0.246, 
  9241., 0.265, 0.117, 8.6, "tests performed", "", "", "", "", "", "", "", 
  "", "", 91.67, 3.4813867*^7, 15.322, 31.9, 3.295, 1.845, 49045.411, "", 
  259.538, 17.72, 1.8, 25.4, "", 2.7, 75.13, 0.854}, 
 {"SAU", "Asia", "Saudi Arabia", "2020-04-24", 15102., 1172., 1137.143, 127., 
  6., 5.714, 433.793, 33.665, 32.664, 3.648, 0.172, 0.164, 1.48, "", "", "", 
  "", "", "", "", "", 10203., 311605., 8.951, 0.293, 9412., 0.27, 0.121, 8.3, 
  "tests performed", "", "", "", "", "", "", "", "", "", 91.67, 3.4813867*^7, 
  15.322, 31.9, 3.295, 1.845, 49045.411, "", 259.538, 17.72, 1.8, 25.4, "", 
  2.7, 75.13, 0.854}, {"SAU", "Asia", "Saudi Arabia", "2020-04-25", 16299., 
  1197., 1146.429, 136., 9., 6.286, 468.176, 34.383, 32.93, 3.906, 0.259, 
  0.181, 1.43, "", "", "", "", "", "", "", "", 9055., 320660., 9.211, 0.26, 
  9458., 0.272, 0.121, 8.2, "tests performed", "", "", "", "", "", "", "", 
  "", "", 91.67, 3.4813867*^7, 15.322, 31.9, 3.295, 1.845, 49045.411, "", 
  259.538, 17.72, 1.8, 25.4, "", 2.7, 75.13, 0.854}, 
 {"SAU", "Asia", "Saudi Arabia", "2020-04-26", 17522., 1223., 1165.714, 139., 
  3., 6., 503.305, 35.13, 33.484, 3.993, 0.086, 0.172, 1.39, "", "", "", "", 
  "", "", "", "", 8967., 329627., 9.468, 0.258, 9371., 0.269, 0.124, 8., 
  "tests performed", "", "", "", "", "", "", "", "", "", 94.44, 3.4813867*^7, 
  15.322, 31.9, 3.295, 1.845, 49045.411, "", 259.538, 17.72, 1.8, 25.4, "", 
  2.7, 75.13, 0.854}, {"SAU", "Asia", "Saudi Arabia", "2020-04-27", 18811., 
  1289., 1189.571, 144., 5., 5.857, 540.331, 37.025, 34.169, 4.136, 0.144, 
  0.168, 1.36, "", "", "", "", "", "", "", "", 9325., 338952., 9.736, 0.268, 
  9380., 0.269, 0.127, 7.9, "tests performed", "", "", "", "", "", "", "", 
  "", "", 94.44, 3.4813867*^7, 15.322, 31.9, 3.295, 1.845, 49045.411, "", 
  259.538, 17.72, 1.8, 25.4, "", 2.7, 75.13, 0.854}, 
 {"SAU", "Asia", "Saudi Arabia", "2020-04-28", 20077., 1266., 1206.571, 152., 
  8., 6.143, 576.695, 36.365, 34.658, 4.366, 0.23, 0.176, 1.34, "", "", "", 
  "", "", "", "", "", 10887., 349839., 10.049, 0.313, 9618., 0.276, 0.125, 
  8., "tests performed", "", "", "", "", "", "", "", "", "", 94.44, 
  3.4813867*^7, 15.322, 31.9, 3.295, 1.845, 49045.411, "", 259.538, 17.72, 
  1.8, 25.4, "", 2.7, 75.13, 0.854}, {"SAU", "Asia", "Saudi Arabia", 
  "2020-04-29", 21402., 1325., 1232.857, 157., 5., 6.143, 614.755, 38.06, 
  35.413, 4.51, 0.144, 0.176, 1.31, "", "", "", "", "", "", "", "", 9658., 
  359497., 10.326, 0.277, 9520., 0.273, 0.13, 7.7, "tests performed", "", "", 
  "", "", "", "", "", "", "", 94.44, 3.4813867*^7, 15.322, 31.9, 3.295, 
  1.845, 49045.411, "", 259.538, 17.72, 1.8, 25.4, "", 2.7, 75.13, 0.854}, 
 {"SAU", "Asia", "Saudi Arabia", "2020-04-30", 22753., 1351., 1260.429, 162., 
  5., 5.857, 653.561, 38.806, 36.205, 4.653, 0.144, 0.168, 1.29, "", "", "", 
  "", "", "", "", "", 9288., 368785., 10.593, 0.267, 9626., 0.276, 0.131, 
  7.6, "tests performed", "", "", "", "", "", "", "", "", "", 91.67, 
  3.4813867*^7, 15.322, 31.9, 3.295, 1.845, 49045.411, "", 259.538, 17.72, 
  1.8, 25.4, "", 2.7, 75.13, 0.854}, {"SAU", "Asia", "Saudi Arabia", 
  "2020-05-01", 24097., 1344., 1285., 169., 7., 6., 692.167, 38.605, 36.911, 
  4.854, 0.201, 0.172, 1.27, "", "", "", "", "", "", "", "", 12820., 381605., 
  10.961, 0.368, 10000., 0.287, 0.128, 7.8, "tests performed", "", "", "", 
  "", "", "", "", "", "", 91.67, 3.4813867*^7, 15.322, 31.9, 3.295, 1.845, 
  49045.411, "", 259.538, 17.72, 1.8, 25.4, "", 2.7, 75.13, 0.854}, 
 {"SAU", "Asia", "Saudi Arabia", "2020-05-02", 25459., 1362., 1308.571, 176., 
  7., 5.714, 731.289, 39.122, 37.588, 5.055, 0.201, 0.164, 1.26, "", "", "", 
  "", "", "", "", "", 12780., 394385., 11.328, 0.367, 10532., 0.303, 0.124, 
  8., "tests performed", "", "", "", "", "", "", "", "", "", 91.67, 
  3.4813867*^7, 15.322, 31.9, 3.295, 1.845, 49045.411, "", 259.538, 17.72, 
  1.8, 25.4, "", 2.7, 75.13, 0.854}, {"SAU", "Asia", "Saudi Arabia", 
  "2020-05-03", 27011., 1552., 1355.571, 184., 8., 6.429, 775.869, 44.58, 
  38.938, 5.285, 0.23, 0.185, 1.26, "", "", "", "", "", "", "", "", 12006., 
  406391., 11.673, 0.345, 10966., 0.315, 0.124, 8.1, "tests performed", "", 
  "", "", "", "", "", "", "", "", 91.67, 3.4813867*^7, 15.322, 31.9, 3.295, 
  1.845, 49045.411, "", 259.538, 17.72, 1.8, 25.4, "", 2.7, 75.13, 0.854}, 
 {"SAU", "Asia", "Saudi Arabia", "2020-05-04", 28656., 1645., 1406.429, 191., 
  7., 6.714, 823.12, 47.251, 40.399, 5.486, 0.201, 0.193, 1.26, "", "", "", 
  "", "", "", "", "", 11514., 417905., 12.004, 0.331, 11279., 0.324, 0.125, 
  8., "tests performed", "", "", "", "", "", "", "", "", "", 91.67, 
  3.4813867*^7, 15.322, 31.9, 3.295, 1.845, 49045.411, "", 259.538, 17.72, 
  1.8, 25.4, "", 2.7, 75.13, 0.854}, {"SAU", "Asia", "Saudi Arabia", 
  "2020-05-05", 30251., 1595., 1453.429, 200., 9., 6.857, 868.935, 45.815, 
  41.749, 5.745, 0.259, 0.197, 1.26, "", "", "", "", "", "", "", "", 13052., 
  430957., 12.379, 0.375, 11588., 0.333, 0.125, 8., "tests performed", "", 
  "", "", "", "", "", "", "", "", 91.67, 3.4813867*^7, 15.322, 31.9, 3.295, 
  1.845, 49045.411, "", 259.538, 17.72, 1.8, 25.4, "", 2.7, 75.13, 0.854}, 
 {"SAU", "Asia", "Saudi Arabia", "2020-05-06", 31938., 1687., 1505.143, 209., 
  9., 7.429, 917.393, 48.458, 43.234, 6.003, 0.259, 0.213, 1.26, "", "", "", 
  "", "", "", "", "", 16026., 446983., 12.839, 0.46, 12498., 0.359, 0.12, 
  8.3, "tests performed", "", "", "", "", "", "", "", "", "", 91.67, 
  3.4813867*^7, 15.322, 31.9, 3.295, 1.845, 49045.411, "", 259.538, 17.72, 
  1.8, 25.4, "", 2.7, 75.13, 0.854}, {"SAU", "Asia", "Saudi Arabia", 
  "2020-05-07", 33731., 1793., 1568.286, 219., 10., 8.143, 968.896, 51.502, 
  45.048, 6.291, 0.287, 0.234, 1.25, "", "", "", "", "", "", "", "", 13037., 
  460020., 13.214, 0.374, 13034., 0.374, 0.12, 8.3, "tests performed", "", 
  "", "", "", "", "", "", "", "", 89.81, 3.4813867*^7, 15.322, 31.9, 3.295, 
  1.845, 49045.411, "", 259.538, 17.72, 1.8, 25.4, "", 2.7, 75.13, 0.854}, 
 {"SAU", "Asia", "Saudi Arabia", "2020-05-08", 35432., 1701., 1619.286, 229., 
  10., 8.571, 1017.755, 48.86, 46.513, 6.578, 0.287, 0.246, 1.23, "", "", "", 
  "", "", "", "", "", 14778., 474798., 13.638, 0.424, 13313., 0.382, 0.122, 
  8.2, "tests performed", "", "", "", "", "", "", "", "", "", 89.81, 
  3.4813867*^7, 15.322, 31.9, 3.295, 1.845, 49045.411, "", 259.538, 17.72, 
  1.8, 25.4, "", 2.7, 75.13, 0.854}, {"SAU", "Asia", "Saudi Arabia", 
  "2020-05-09", 37136., 1704., 1668.143, 239., 10., 9., 1066.701, 48.946, 
  47.916, 6.865, 0.287, 0.259, 1.23, "", "", "", "", "", "", "", "", 16144., 
  490942., 14.102, 0.464, 13794., 0.396, 0.121, 8.3, "tests performed", "", 
  "", "", "", "", "", "", "", "", 89.81, 3.4813867*^7, 15.322, 31.9, 3.295, 
  1.845, 49045.411, "", 259.538, 17.72, 1.8, 25.4, "", 2.7, 75.13, 0.854}, 
 {"SAU", "Asia", "Saudi Arabia", "2020-05-10", 39048., 1912., 1719.571, 246., 
  7., 8.857, 1121.622, 54.921, 49.393, 7.066, 0.201, 0.254, 1.23, "", "", "", 
  "", "", "", "", "", 17725., 508667., 14.611, 0.509, 14611., 0.42, 0.118, 
  8.5, "tests performed", "", "", "", "", "", "", "", "", "", 89.81, 
  3.4813867*^7, 15.322, 31.9, 3.295, 1.845, 49045.411, "", 259.538, 17.72, 
  1.8, 25.4, "", 2.7, 75.13, 0.854}, {"SAU", "Asia", "Saudi Arabia", 
  "2020-05-11", 41014., 1966., 1765.429, 255., 9., 9.143, 1178.094, 56.472, 
  50.71, 7.325, 0.259, 0.263, 1.23, "", "", "", "", "", "", "", "", 15005., 
  523672., 15.042, 0.431, 15110., 0.434, 0.117, 8.6, "tests performed", "", 
  "", "", "", "", "", "", "", "", 89.81, 3.4813867*^7, 15.322, 31.9, 3.295, 
  1.845, 49045.411, "", 259.538, 17.72, 1.8, 25.4, "", 2.7, 75.13, 0.854}, 
 {"SAU", "Asia", "Saudi Arabia", "2020-05-12", 42925., 1911., 1810.571, 264., 
  9., 9.143, 1232.986, 54.892, 52.007, 7.583, 0.259, 0.263, 1.23, "", "", "", 
  "", "", "", "", "", 14574., 538246., 15.461, 0.419, 15327., 0.44, 0.118, 
  8.5, "tests performed", "", "", "", "", "", "", "", "", "", 89.81, 
  3.4813867*^7, 15.322, 31.9, 3.295, 1.845, 49045.411, "", 259.538, 17.72, 
  1.8, 25.4, "", 2.7, 75.13, 0.854}, {"SAU", "Asia", "Saudi Arabia", 
  "2020-05-13", 44830., 1905., 1841.714, 273., 9., 9.143, 1287.705, 54.72, 
  52.902, 7.842, 0.259, 0.263, 1.23, "", "", "", "", "", "", "", "", 16639., 
  554885., 15.939, 0.478, 15415., 0.443, 0.119, 8.4, "tests performed", "", 
  "", "", "", "", "", "", "", "", 89.81, 3.4813867*^7, 15.322, 31.9, 3.295, 
  1.845, 49045.411, "", 259.538, 17.72, 1.8, 25.4, "", 2.7, 75.13, 0.854}, 
 {"SAU", "Asia", "Saudi Arabia", "2020-05-14", 46869., 2039., 1876.857, 283., 
  10., 9.143, 1346.274, 58.569, 53.911, 8.129, 0.287, 0.263, 1.24, "", "", 
  "", "", "", "", "", "", 16678., 571563., 16.418, 0.479, 15935., 0.458, 
  0.118, 8.5, "tests performed", "", "", "", "", "", "", "", "", "", 89.81, 
  3.4813867*^7, 15.322, 31.9, 3.295, 1.845, 49045.411, "", 259.538, 17.72, 
  1.8, 25.4, "", 2.7, 75.13, 0.854}, {"SAU", "Asia", "Saudi Arabia", 
  "2020-05-15", 49176., 2307., 1963.429, 292., 9., 9., 1412.541, 66.267, 
  56.398, 8.387, 0.259, 0.259, 1.25, "", "", "", "", "", "", "", "", 17758., 
  589321., 16.928, 0.51, 16360., 0.47, 0.12, 8.3, "tests performed", "", "", 
  "", "", "", "", "", "", "", 89.81, 3.4813867*^7, 15.322, 31.9, 3.295, 
  1.845, 49045.411, "", 259.538, 17.72, 1.8, 25.4, "", 2.7, 75.13, 0.854}, 
 {"SAU", "Asia", "Saudi Arabia", "2020-05-16", 52016., 2840., 2125.714, 302., 
  10., 9., 1494.117, 81.577, 61.059, 8.675, 0.287, 0.259, 1.25, "", "", "", 
  "", "", "", "", "", 38382., 627703., 18.03, 1.102, 19537., 0.561, 0.109, 
  9.2, "tests performed", "", "", "", "", "", "", "", "", "", 89.81, 
  3.4813867*^7, 15.322, 31.9, 3.295, 1.845, 49045.411, "", 259.538, 17.72, 
  1.8, 25.4, "", 2.7, 75.13, 0.854}, {"SAU", "Asia", "Saudi Arabia", 
  "2020-05-17", 54752., 2736., 2243.429, 312., 10., 9.429, 1572.707, 78.589, 
  64.441, 8.962, 0.287, 0.271, 1.24, "", "", "", "", "", "", "", "", 15549., 
  643252., 18.477, 0.447, 19226., 0.552, 0.117, 8.6, "tests performed", "", 
  "", "", "", "", "", "", "", "", 89.81, 3.4813867*^7, 15.322, 31.9, 3.295, 
  1.845, 49045.411, "", 259.538, 17.72, 1.8, 25.4, "", 2.7, 75.13, 0.854}, 
 {"SAU", "Asia", "Saudi Arabia", "2020-05-18", 57345., 2593., 2333., 320., 
  8., 9.286, 1647.188, 74.482, 67.014, 9.192, 0.23, 0.267, 1.21, "", "", "", 
  "", "", "", "", "", 16130., 659382., 18.94, 0.463, 19387., 0.557, 0.12, 
  8.3, "tests performed", "", "", "", "", "", "", "", "", "", 89.81, 
  3.4813867*^7, 15.322, 31.9, 3.295, 1.845, 49045.411, "", 259.538, 17.72, 
  1.8, 25.4, "", 2.7, 75.13, 0.854}, {"SAU", "Asia", "Saudi Arabia", 
  "2020-05-19", 59854., 2509., 2418.429, 329., 9., 9.286, 1719.257, 72.069, 
  69.467, 9.45, 0.259, 0.267, 1.19, "", "", "", "", "", "", "", "", 18094., 
  677476., 19.46, 0.52, 19890., 0.571, 0.122, 8.2, "tests performed", "", "", 
  "", "", "", "", "", "", "", 89.81, 3.4813867*^7, 15.322, 31.9, 3.295, 
  1.845, 49045.411, "", 259.538, 17.72, 1.8, 25.4, "", 2.7, 75.13, 0.854}, 
 {"SAU", "Asia", "Saudi Arabia", "2020-05-20", 62545., 2691., 2530.714, 339., 
  10., 9.429, 1796.554, 77.297, 72.693, 9.737, 0.287, 0.271, 1.16, "", "", 
  "", "", "", "", "", "", 14980., 692456., 19.89, 0.43, 19653., 0.565, 0.129, 
  7.8, "tests performed", "", "", "", "", "", "", "", "", "", 89.81, 
  3.4813867*^7, 15.322, 31.9, 3.295, 1.845, 49045.411, "", 259.538, 17.72, 
  1.8, 25.4, "", 2.7, 75.13, 0.854}, {"SAU", "Asia", "Saudi Arabia", 
  "2020-05-21", 65077., 2532., 2601.143, 351., 12., 9.714, 1869.284, 72.73, 
  74.716, 10.082, 0.345, 0.279, 1.13, "", "", "", "", "", "", "", "", 15899., 
  708355., 20.347, 0.457, 19542., 0.561, 0.133, 7.5, "tests performed", "", 
  "", "", "", "", "", "", "", "", 89.81, 3.4813867*^7, 15.322, 31.9, 3.295, 
  1.845, 49045.411, "", 259.538, 17.72, 1.8, 25.4, "", 2.7, 75.13, 0.854}, 
 {"SAU", "Asia", "Saudi Arabia", "2020-05-22", 67719., 2642., 2649., 364., 
  13., 10.286, 1945.173, 75.889, 76.09, 10.456, 0.373, 0.295, 1.09, "", "", 
  "", "", "", "", "", "", 17558., 725913., 20.851, 0.504, 19513., 0.56, 
  0.136, 7.4, "tests performed", "", "", "", "", "", "", "", "", "", 89.81, 
  3.4813867*^7, 15.322, 31.9, 3.295, 1.845, 49045.411, "", 259.538, 17.72, 
  1.8, 25.4, "", 2.7, 75.13, 0.854}, {"SAU", "Asia", "Saudi Arabia", 
  "2020-05-23", 70161., 2442., 2592.143, 379., 15., 11., 2015.318, 70.144, 
  74.457, 10.886, 0.431, 0.316, 1.05, "", "", "", "", "", "", "", "", 18919., 
  744832., 21.395, 0.543, 16733., 0.481, 0.155, 6.5, "tests performed", "", 
  "", "", "", "", "", "", "", "", 91.67, 3.4813867*^7, 15.322, 31.9, 3.295, 
  1.845, 49045.411, "", 259.538, 17.72, 1.8, 25.4, "", 2.7, 75.13, 0.854}, 
 {"SAU", "Asia", "Saudi Arabia", "2020-05-24", 72560., 2399., 2544., 390., 
  11., 11.143, 2084.227, 68.909, 73.074, 11.202, 0.316, 0.32, 1.02, "", "", 
  "", "", "", "", "", "", 18545., 763377., 21.927, 0.533, 17161., 0.493, 
  0.148, 6.7, "tests performed", "", "", "", "", "", "", "", "", "", 91.67, 
  3.4813867*^7, 15.322, 31.9, 3.295, 1.845, 49045.411, "", 259.538, 17.72, 
  1.8, 25.4, "", 2.7, 75.13, 0.854}, {"SAU", "Asia", "Saudi Arabia", 
  "2020-05-25", 74795., 2235., 2492.857, 399., 9., 11.286, 2148.426, 64.199, 
  71.605, 11.461, 0.259, 0.324, 0.98, "", "", "", "", "", "", "", "", 16664., 
  780041., 22.406, 0.479, 17237., 0.495, 0.145, 6.9, "tests performed", "", 
  "", "", "", "", "", "", "", "", 91.67, 3.4813867*^7, 15.322, 31.9, 3.295, 
  1.845, 49045.411, "", 259.538, 17.72, 1.8, 25.4, "", 2.7, 75.13, 0.854}, 
 {"SAU", "Asia", "Saudi Arabia", "2020-05-26", 76726., 1931., 2410.286, 411., 
  12., 11.714, 2203.892, 55.466, 69.233, 11.806, 0.345, 0.336, 0.96, "", "", 
  "", "", "", "", "", "", 15525., 795566., 22.852, 0.446, 16870., 0.485, 
  0.143, 7., "tests performed", "", "", "", "", "", "", "", "", "", 91.67, 
  3.4813867*^7, 15.322, 31.9, 3.295, 1.845, 49045.411, "", 259.538, 17.72, 
  1.8, 25.4, "", 2.7, 75.13, 0.854}, {"SAU", "Asia", "Saudi Arabia", 
  "2020-05-27", 78541., 1815., 2285.143, 425., 14., 12.286, 2256.026, 52.134, 
  65.639, 12.208, 0.402, 0.353, 0.93, "", "", "", "", "", "", "", "", 16428., 
  811994., 23.324, 0.472, 17077., 0.491, 0.134, 7.5, "tests performed", "", 
  "", "", "", "", "", "", "", "", 91.67, 3.4813867*^7, 15.322, 31.9, 3.295, 
  1.845, 49045.411, "", 259.538, 17.72, 1.8, 25.4, "", 2.7, 75.13, 0.854}, 
 {"SAU", "Asia", "Saudi Arabia", "2020-05-28", 80185., 1644., 2158.286, 441., 
  16., 12.857, 2303.249, 47.223, 61.995, 12.667, 0.46, 0.369, 0.92, "", "", 
  "", "", "", "", "", "", 16769., 828763., 23.806, 0.482, 17201., 0.494, 
  0.125, 8., "tests performed", "", "", "", "", "", "", "", "", "", 91.67, 
  3.4813867*^7, 15.322, 31.9, 3.295, 1.845, 49045.411, "", 259.538, 17.72, 
  1.8, 25.4, "", 2.7, 75.13, 0.854}, {"SAU", "Asia", "Saudi Arabia", 
  "2020-05-29", 81766., 1581., 2006.714, 458., 17., 13.429, 2348.662, 45.413, 
  57.641, 13.156, 0.488, 0.386, 0.92, "", "", "", "", "", "", "", "", 19104., 
  847867., 24.354, 0.549, 17422., 0.5, 0.115, 8.7, "tests performed", "", "", 
  "", "", "", "", "", "", "", 91.67, 3.4813867*^7, 15.322, 31.9, 3.295, 
  1.845, 49045.411, "", 259.538, 17.72, 1.8, 25.4, "", 2.7, 75.13, 0.854}, 
 {"SAU", "Asia", "Saudi Arabia", "2020-05-30", 83384., 1618., 1889., 480., 
  22., 14.429, 2395.138, 46.476, 54.26, 13.788, 0.632, 0.414, 0.94, "", "", 
  "", "", "", "", "", "", 16200., 864067., 24.82, 0.465, 17034., 0.489, 
  0.111, 9., "tests performed", "", "", "", "", "", "", "", "", "", 91.67, 
  3.4813867*^7, 15.322, 31.9, 3.295, 1.845, 49045.411, "", 259.538, 17.72, 
  1.8, 25.4, "", 2.7, 75.13, 0.854}, {"SAU", "Asia", "Saudi Arabia", 
  "2020-05-31", 85261., 1877., 1814.429, 503., 23., 16.143, 2449.053, 53.915, 
  52.118, 14.448, 0.661, 0.464, 0.97, "", "", "", "", "", "", "", "", 15854., 
  879921., 25.275, 0.455, 16649., 0.478, 0.109, 9.2, "tests performed", "", 
  "", "", "", "", "", "", "", "", 75.46, 3.4813867*^7, 15.322, 31.9, 3.295, 
  1.845, 49045.411, "", 259.538, 17.72, 1.8, 25.4, "", 2.7, 75.13, 0.854}, 
 {"SAU", "Asia", "Saudi Arabia", "2020-06-01", 87142., 1881., 1763.857, 525., 
  22., 18., 2503.083, 54.03, 50.665, 15.08, 0.632, 0.517, 1.01, "", "", "", 
  "", "", "", "", "", 15364., 895285., 25.716, 0.441, 16463., 0.473, 0.107, 
  9.3, "tests performed", "", "", "", "", "", "", "", "", "", 75.46, 
  3.4813867*^7, 15.322, 31.9, 3.295, 1.845, 49045.411, "", 259.538, 17.72, 
  1.8, 25.4, "", 2.7, 75.13, 0.854}, {"SAU", "Asia", "Saudi Arabia", 
  "2020-06-02", 89011., 1869., 1755., 549., 24., 19.714, 2556.769, 53.686, 
  50.411, 15.77, 0.689, 0.566, 1.05, "", "", "", "", "", "", "", "", 16976., 
  912261., 26.204, 0.488, 16671., 0.479, 0.105, 9.5, "tests performed", "", 
  "", "", "", "", "", "", "", "", 75.46, 3.4813867*^7, 15.322, 31.9, 3.295, 
  1.845, 49045.411, "", 259.538, 17.72, 1.8, 25.4, "", 2.7, 75.13, 0.854}, 
 {"SAU", "Asia", "Saudi Arabia", "2020-06-03", 91182., 2171., 1805.857, 579., 
  30., 22., 2619.129, 62.36, 51.872, 16.631, 0.862, 0.632, 1.1, "", "", "", 
  "", "", "", "", "", 16246., 928507., 26.671, 0.467, 16645., 0.478, 0.108, 
  9.2, "tests performed", "", "", "", "", "", "", "", "", "", 75.46, 
  3.4813867*^7, 15.322, 31.9, 3.295, 1.845, 49045.411, "", 259.538, 17.72, 
  1.8, 25.4, "", 2.7, 75.13, 0.854}, {"SAU", "Asia", "Saudi Arabia", 
  "2020-06-04", 93157., 1975., 1853.143, 611., 32., 24.286, 2675.859, 56.73, 
  53.23, 17.55, 0.919, 0.698, 1.14, "", "", "", "", "", "", "", "", 21763., 
  950270., 27.296, 0.625, 17358., 0.499, 0.107, 9.4, "tests performed", "", 
  "", "", "", "", "", "", "", "", 75.46, 3.4813867*^7, 15.322, 31.9, 3.295, 
  1.845, 49045.411, "", 259.538, 17.72, 1.8, 25.4, "", 2.7, 75.13, 0.854}, 
 {"SAU", "Asia", "Saudi Arabia", "2020-06-05", 95748., 2591., 1997.429, 642., 
  31., 26.286, 2750.283, 74.424, 57.375, 18.441, 0.89, 0.755, 1.19, "", "", 
  "", "", "", "", "", "", 24229., 974499., 27.992, 0.696, 18090., 0.52, 0.11, 
  9.1, "tests performed", "", "", "", "", "", "", "", "", "", 75.46, 
  3.4813867*^7, 15.322, 31.9, 3.295, 1.845, 49045.411, "", 259.538, 17.72, 
  1.8, 25.4, "", 2.7, 75.13, 0.854}, {"SAU", "Asia", "Saudi Arabia", 
  "2020-06-06", 98869., 3121., 2212.143, 676., 34., 28., 2839.932, 89.648, 
  63.542, 19.418, 0.977, 0.804, 1.24, "", "", "", "", "", "", "", "", 25036., 
  999535., 28.711, 0.719, 19353., 0.556, 0.114, 8.7, "tests performed", "", 
  "", "", "", "", "", "", "", "", 72.69, 3.4813867*^7, 15.322, 31.9, 3.295, 
  1.845, 49045.411, "", 259.538, 17.72, 1.8, 25.4, "", 2.7, 75.13, 0.854}, 
 {"SAU", "Asia", "Saudi Arabia", "2020-06-07", 101914., 3045., 2379., 712., 
  36., 29.857, 2927.397, 87.465, 68.335, 20.452, 1.034, 0.858, 1.27, "", "", 
  "", "", "", "", "", "", 18578., 1.018113*^6, 29.244, 0.534, 19742., 0.567, 
  0.121, 8.3, "tests performed", "", "", "", "", "", "", "", "", "", 72.69, 
  3.4813867*^7, 15.322, 31.9, 3.295, 1.845, 49045.411, "", 259.538, 17.72, 
  1.8, 25.4, "", 2.7, 75.13, 0.854}, {"SAU", "Asia", "Saudi Arabia", 
  "2020-06-08", 105283., 3369., 2591.571, 746., 34., 31.571, 3024.169, 
  96.772, 74.441, 21.428, 0.977, 0.907, 1.29, "", "", "", "", "", "", "", "", 
  20858., 1.038971*^6, 29.844, 0.599, 20527., 0.59, 0.126, 7.9, 
  "tests performed", "", "", "", "", "", "", "", "", "", 69.91, 3.4813867*^7, 
  15.322, 31.9, 3.295, 1.845, 49045.411, "", 259.538, 17.72, 1.8, 25.4, "", 
  2.7, 75.13, 0.854}, {"SAU", "Asia", "Saudi Arabia", "2020-06-09", 108571., 
  3288., 2794.286, 783., 37., 33.429, 3118.614, 94.445, 80.264, 22.491, 
  1.063, 0.96, 1.3, "", "", "", "", "", "", "", "", 22139., 1.06111*^6, 
  30.48, 0.636, 21264., 0.611, 0.131, 7.6, "tests performed", "", "", "", "", 
  "", "", "", "", "", 69.91, 3.4813867*^7, 15.322, 31.9, 3.295, 1.845, 
  49045.411, "", 259.538, 17.72, 1.8, 25.4, "", 2.7, 75.13, 0.854}, 
 {"SAU", "Asia", "Saudi Arabia", "2020-06-10", 112288., 3717., 3015.143, 
  819., 36., 34.286, 3225.381, 106.768, 86.608, 23.525, 1.034, 0.985, 1.3, 
  "", "", "", "", "", "", "", "", 22500., 1.08361*^6, 31.126, 0.646, 22158., 
  0.636, 0.136, 7.3, "tests performed", "", "", "", "", "", "", "", "", "", 
  69.91, 3.4813867*^7, 15.322, 31.9, 3.295, 1.845, 49045.411, "", 259.538, 
  17.72, 1.8, 25.4, "", 2.7, 75.13, 0.854}, {"SAU", "Asia", "Saudi Arabia", 
  "2020-06-11", 116021., 3733., 3266.286, 857., 38., 35.143, 3332.609, 
  107.227, 93.821, 24.617, 1.092, 1.009, 1.29, "", "", "", "", "", "", "", 
  "", 27324., 1.110934*^6, 31.911, 0.785, 22952., 0.659, 0.142, 7., 
  "tests performed", "", "", "", "", "", "", "", "", "", 69.91, 3.4813867*^7, 
  15.322, 31.9, 3.295, 1.845, 49045.411, "", 259.538, 17.72, 1.8, 25.4, "", 
  2.7, 75.13, 0.854}, {"SAU", "Asia", "Saudi Arabia", "2020-06-12", 119942., 
  3921., 3456.286, 893., 36., 35.857, 3445.236, 112.628, 99.279, 25.651, 
  1.034, 1.03, 1.28, "", "", "", "", "", "", "", "", 17385., 1.128319*^6, 
  32.41, 0.499, 21974., 0.631, 0.157, 6.4, "tests performed", "", "", "", "", 
  "", "", "", "", "", 69.91, 3.4813867*^7, 15.322, 31.9, 3.295, 1.845, 
  49045.411, "", 259.538, 17.72, 1.8, 25.4, "", 2.7, 75.13, 0.854}, 
 {"SAU", "Asia", "Saudi Arabia", "2020-06-13", 123308., 3366., 3491.286, 
  932., 39., 36.571, 3541.922, 96.686, 100.284, 26.771, 1.12, 1.05, 1.26, "", 
  "", "", "", "", "", "", "", 19377., 1.147696*^6, 32.967, 0.557, 21166., 
  0.608, 0.165, 6.1, "tests performed", "", "", "", "", "", "", "", "", "", 
  69.91, 3.4813867*^7, 15.322, 31.9, 3.295, 1.845, 49045.411, "", 259.538, 
  17.72, 1.8, 25.4, "", 2.7, 75.13, 0.854}, {"SAU", "Asia", "Saudi Arabia", 
  "2020-06-14", 127541., 4233., 3661., 972., 40., 37.143, 3663.511, 121.589, 
  105.159, 27.92, 1.149, 1.067, 1.26, "", "", "", "", "", "", "", "", 20255., 
  1.167951*^6, 33.548, 0.582, 21405., 0.615, 0.171, 5.8, "tests performed", 
  "", "", "", "", "", "", "", "", "", 69.91, 3.4813867*^7, 15.322, 31.9, 
  3.295, 1.845, 49045.411, "", 259.538, 17.72, 1.8, 25.4, "", 2.7, 75.13, 
  0.854}, {"SAU", "Asia", "Saudi Arabia", "2020-06-15", 132048., 4507., 
  3823.571, 1011., 39., 37.857, 3792.971, 129.46, 109.829, 29.04, 1.12, 
  1.087, 1.25, "", "", "", "", "", "", "", "", 17629., 1.18558*^6, 34.055, 
  0.506, 20944., 0.602, 0.183, 5.5, "tests performed", "", "", "", "", "", 
  "", "", "", "", 69.91, 3.4813867*^7, 15.322, 31.9, 3.295, 1.845, 49045.411, 
  "", 259.538, 17.72, 1.8, 25.4, "", 2.7, 75.13, 0.854}, 
 {"SAU", "Asia", "Saudi Arabia", "2020-06-16", 136315., 4267., 3963.429, 
  1052., 41., 38.429, 3915.537, 122.566, 113.846, 30.218, 1.178, 1.104, 1.23, 
  "", "", "", "", "", "", "", "", 23484., 1.209064*^6, 34.729, 0.675, 21136., 
  0.607, 0.188, 5.3, "tests performed", "", "", "", "", "", "", "", "", "", 
  69.91, 3.4813867*^7, 15.322, 31.9, 3.295, 1.845, 49045.411, "", 259.538, 
  17.72, 1.8, 25.4, "", 2.7, 75.13, 0.854}, {"SAU", "Asia", "Saudi Arabia", 
  "2020-06-17", 141234., 4919., 4135.143, 1091., 39., 38.857, 4056.832, 
  141.294, 118.779, 31.338, 1.12, 1.116, 1.2, "", "", "", "", "", "", "", "", 
  30507., 1.239571*^6, 35.606, 0.876, 22280., 0.64, 0.186, 5.4, 
  "tests performed", "", "", "", "", "", "", "", "", "", 69.91, 3.4813867*^7, 
  15.322, 31.9, 3.295, 1.845, 49045.411, "", 259.538, 17.72, 1.8, 25.4, "", 
  2.7, 75.13, 0.854}, {"SAU", "Asia", "Saudi Arabia", "2020-06-18", 145991., 
  4757., 4281.429, 1139., 48., 40.286, 4193.473, 136.641, 122.981, 32.717, 
  1.379, 1.157, 1.16, "", "", "", "", "", "", "", "", 26016., 1.265587*^6, 
  36.353, 0.747, 22093., 0.635, 0.194, 5.2, "tests performed", "", "", "", 
  "", "", "", "", "", "", 69.91, 3.4813867*^7, 15.322, 31.9, 3.295, 1.845, 
  49045.411, "", 259.538, 17.72, 1.8, 25.4, "", 2.7, 75.13, 0.854}, 
 {"SAU", "Asia", "Saudi Arabia", "2020-06-19", 150292., 4301., 4335.714, 
  1184., 45., 41.571, 4317.015, 123.543, 124.54, 34.009, 1.293, 1.194, 1.12, 
  "", "", "", "", "", "", "", "", 24708., 1.290295*^6, 37.063, 0.71, 23139., 
  0.665, 0.187, 5.3, "tests performed", "", "", "", "", "", "", "", "", "", 
  69.91, 3.4813867*^7, 15.322, 31.9, 3.295, 1.845, 49045.411, "", 259.538, 
  17.72, 1.8, 25.4, "", 2.7, 75.13, 0.854}, {"SAU", "Asia", "Saudi Arabia", 
  "2020-06-20", 154233., 3941., 4417.857, 1230., 46., 42.571, 4430.217, 
  113.202, 126.899, 35.331, 1.321, 1.223, 1.07, "", "", "", "", "", "", "", 
  "", 35656., 1.325951*^6, 38.087, 1.024, 25465., 0.731, 0.173, 5.8, 
  "tests performed", "", "", "", "", "", "", "", "", "", 69.91, 3.4813867*^7, 
  15.322, 31.9, 3.295, 1.845, 49045.411, "", 259.538, 17.72, 1.8, 25.4, "", 
  2.7, 75.13, 0.854}, {"SAU", "Asia", "Saudi Arabia", "2020-06-21", 157612., 
  3379., 4295.857, 1267., 37., 42.143, 4527.276, 97.059, 123.395, 36.394, 
  1.063, 1.211, 1.03, "", "", "", "", "", "", "", "", 33614., 1.359565*^6, 
  39.052, 0.966, 27373., 0.786, 0.157, 6.4, "tests performed", "", "", "", 
  "", "", "", "", "", "", 71.3, 3.4813867*^7, 15.322, 31.9, 3.295, 1.845, 
  49045.411, "", 259.538, 17.72, 1.8, 25.4, "", 2.7, 75.13, 0.854}, 
 {"SAU", "Asia", "Saudi Arabia", "2020-06-22", 161005., 3393., 4136.714, 
  1307., 40., 42.286, 4624.738, 97.461, 118.824, 37.543, 1.149, 1.215, 1.01, 
  "", "", "", "", "", "", "", "", 27253., 1.386818*^6, 39.835, 0.783, 28748., 
  0.826, 0.144, 6.9, "tests performed", "", "", "", "", "", "", "", "", "", 
  71.3, 3.4813867*^7, 15.322, 31.9, 3.295, 1.845, 49045.411, "", 259.538, 
  17.72, 1.8, 25.4, "", 2.7, 75.13, 0.854}, {"SAU", "Asia", "Saudi Arabia", 
  "2020-06-23", 164144., 3139., 3975.571, 1346., 39., 42., 4714.903, 90.165, 
  114.195, 38.663, 1.12, 1.206, 0.99, "", "", "", "", "", "", "", "", 34511., 
  1.421329*^6, 40.827, 0.991, 30324., 0.871, 0.131, 7.6, "tests performed", 
  "", "", "", "", "", "", "", "", "", 71.3, 3.4813867*^7, 15.322, 31.9, 
  3.295, 1.845, 49045.411, "", 259.538, 17.72, 1.8, 25.4, "", 2.7, 75.13, 
  0.854}, {"SAU", "Asia", "Saudi Arabia", "2020-06-24", 167267., 3123., 
  3719., 1387., 41., 42.286, 4804.608, 89.706, 106.825, 39.84, 1.178, 1.215, 
  0.99, "", "", "", "", "", "", "", "", 37740., 1.459069*^6, 41.911, 1.084, 
  31357., 0.901, 0.119, 8.4, "tests performed", "", "", "", "", "", "", "", 
  "", "", 71.3, 3.4813867*^7, 15.322, 31.9, 3.295, 1.845, 49045.411, "", 
  259.538, 17.72, 1.8, 25.4, "", 2.7, 75.13, 0.854}, 
 {"SAU", "Asia", "Saudi Arabia", "2020-06-25", 170639., 3372., 3521.143, 
  1428., 41., 41.286, 4901.466, 96.858, 101.142, 41.018, 1.178, 1.186, 1., 
  "", "", "", "", "", "", "", "", 38470., 1.497539*^6, 43.016, 1.105, 33136., 
  0.952, 0.106, 9.4, "tests performed", "", "", "", "", "", "", "", "", "", 
  71.3, 3.4813867*^7, 15.322, 31.9, 3.295, 1.845, 49045.411, "", 259.538, 
  17.72, 1.8, 25.4, "", 2.7, 75.13, 0.854}, {"SAU", "Asia", "Saudi Arabia", 
  "2020-06-26", 174577., 3938., 3469.286, 1474., 46., 41.429, 5014.582, 
  113.116, 99.652, 42.339, 1.321, 1.19, 1.01, "", "", "", "", "", "", "", "", 
  44275., 1.541814*^6, 44.287, 1.272, 35931., 1.032, 0.097, 10.4, 
  "tests performed", "", "", "", "", "", "", "", "", "", 71.3, 3.4813867*^7, 
  15.322, 31.9, 3.295, 1.845, 49045.411, "", 259.538, 17.72, 1.8, 25.4, "", 
  2.7, 75.13, 0.854}, {"SAU", "Asia", "Saudi Arabia", "2020-06-27", 178504., 
  3927., 3467.286, 1511., 37., 40.143, 5127.382, 112.8, 99.595, 43.402, 
  1.063, 1.153, 1.02, "", "", "", "", "", "", "", "", 45521., 1.587335*^6, 
  45.595, 1.308, 37341., 1.073, 0.093, 10.8, "tests performed", "", "", "", 
  "", "", "", "", "", "", 71.3, 3.4813867*^7, 15.322, 31.9, 3.295, 1.845, 
  49045.411, "", 259.538, 17.72, 1.8, 25.4, "", 2.7, 75.13, 0.854}, 
 {"SAU", "Asia", "Saudi Arabia", "2020-06-28", 182493., 3989., 3554.429, 
  1551., 40., 40.571, 5241.963, 114.581, 102.098, 44.551, 1.149, 1.165, 1.02, 
  "", "", "", "", "", "", "", "", 45104., 1.632439*^6, 46.89, 1.296, 38982., 
  1.12, 0.091, 11., "tests performed", "", "", "", "", "", "", "", "", "", 
  71.3, 3.4813867*^7, 15.322, 31.9, 3.295, 1.845, 49045.411, "", 259.538, 
  17.72, 1.8, 25.4, "", 2.7, 75.13, 0.854}, {"SAU", "Asia", "Saudi Arabia", 
  "2020-06-29", 186436., 3943., 3633., 1599., 48., 41.714, 5355.222, 113.259, 
  104.355, 45.93, 1.379, 1.198, 1.02, "", "", "", "", "", "", "", "", 48173., 
  1.680612*^6, 48.274, 1.384, 41971., 1.206, 0.087, 11.6, "tests performed", 
  "", "", "", "", "", "", "", "", "", 71.3, 3.4813867*^7, 15.322, 31.9, 
  3.295, 1.845, 49045.411, "", 259.538, 17.72, 1.8, 25.4, "", 2.7, 75.13, 
  0.854}, {"SAU", "Asia", "Saudi Arabia", "2020-06-30", 190823., 4387., 
  3811.286, 1649., 50., 43.286, 5481.235, 126.013, 109.476, 47.366, 1.436, 
  1.243, 1.02, "", "", "", "", "", "", "", "", 35173., 1.715785*^6, 49.285, 
  1.01, 42065., 1.208, 0.091, 11., "tests performed", "", "", "", "", "", "", 
  "", "", "", 71.3, 3.4813867*^7, 15.322, 31.9, 3.295, 1.845, 49045.411, "", 
  259.538, 17.72, 1.8, 25.4, "", 2.7, 75.13, 0.854}, 
 {"SAU", "Asia", "Saudi Arabia", "2020-07-01", 194225., 3402., 3851.143, 
  1698., 49., 44.429, 5578.955, 97.72, 110.621, 48.774, 1.407, 1.276, 1.01, 
  "", "", "", "", "", "", "", "", 53214., 1.768999*^6, 50.813, 1.529, 44276., 
  1.272, 0.087, 11.5, "tests performed", "", "", "", "", "", "", "", "", "", 
  71.3, 3.4813867*^7, 15.322, 31.9, 3.295, 1.845, 49045.411, "", 259.538, 
  17.72, 1.8, 25.4, "", 2.7, 75.13, 0.854}, {"SAU", "Asia", "Saudi Arabia", 
  "2020-07-02", 197608., 3383., 3852.714, 1752., 54., 46.286, 5676.129, 
  97.174, 110.666, 50.325, 1.551, 1.33, 1., "", "", "", "", "", "", "", "", 
  43927., 1.812926*^6, 52.075, 1.262, 45055., 1.294, 0.086, 11.7, 
  "tests performed", "", "", "", "", "", "", "", "", "", 71.3, 3.4813867*^7, 
  15.322, 31.9, 3.295, 1.845, 49045.411, "", 259.538, 17.72, 1.8, 25.4, "", 
  2.7, 75.13, 0.854}, {"SAU", "Asia", "Saudi Arabia", "2020-07-03", 201801., 
  4193., 3889.143, 1802., 50., 46.857, 5796.57, 120.441, 111.712, 51.761, 
  1.436, 1.346, 0.99, "", "", "", "", "", "", "", "", 52135., 1.865061*^6, 
  53.572, 1.498, 46178., 1.326, 0.084, 11.9, "tests performed", "", "", "", 
  "", "", "", "", "", "", 71.3, 3.4813867*^7, 15.322, 31.9, 3.295, 1.845, 
  49045.411, "", 259.538, 17.72, 1.8, 25.4, "", 2.7, 75.13, 0.854}, 
 {"SAU", "Asia", "Saudi Arabia", "2020-07-04", 205929., 4128., 3917.857, 
  1858., 56., 49.571, 5915.143, 118.573, 112.537, 53.37, 1.609, 1.424, 0.99, 
  "", "", "", "", "", "", "", "", 50564., 1.915625*^6, 55.025, 1.452, 46899., 
  1.347, 0.084, 12., "tests performed", "", "", "", "", "", "", "", "", "", 
  71.3, 3.4813867*^7, 15.322, 31.9, 3.295, 1.845, 49045.411, "", 259.538, 
  17.72, 1.8, 25.4, "", 2.7, 75.13, 0.854}, {"SAU", "Asia", "Saudi Arabia", 
  "2020-07-05", 209509., 3580., 3859.429, 1916., 58., 52.143, 6017.976, 
  102.833, 110.859, 55.036, 1.666, 1.498, 0.97, "", "", "", "", "", "", "", 
  "", 60064., 1.975689*^6, 56.75, 1.725, 49036., 1.409, 0.079, 12.7, 
  "tests performed", "", "", "", "", "", "", "", "", "", 71.3, 3.4813867*^7, 
  15.322, 31.9, 3.295, 1.845, 49045.411, "", 259.538, 17.72, 1.8, 25.4, "", 
  2.7, 75.13, 0.854}, {"SAU", "Asia", "Saudi Arabia", "2020-07-06", 213716., 
  4207., 3897.143, 1968., 52., 52.714, 6138.818, 120.843, 111.942, 56.529, 
  1.494, 1.514, 0.95, "", "", "", "", "", "", "", "", 42968., 2.018657*^6, 
  57.984, 1.234, 48292., 1.387, 0.081, 12.4, "tests performed", "", "", "", 
  "", "", "", "", "", "", 71.3, 3.4813867*^7, 15.322, 31.9, 3.295, 1.845, 
  49045.411, "", 259.538, 17.72, 1.8, 25.4, "", 2.7, 75.13, 0.854}, 
 {"SAU", "Asia", "Saudi Arabia", "2020-07-07", 217108., 3392., 3755., 2017., 
  49., 52.571, 6236.251, 97.432, 107.859, 57.937, 1.407, 1.51, 0.93, "", "", 
  "", "", "", "", "", "", 56324., 2.074981*^6, 59.602, 1.618, 51314., 1.474, 
  0.073, 13.7, "tests performed", "", "", "", "", "", "", "", "", "", 71.3, 
  3.4813867*^7, 15.322, 31.9, 3.295, 1.845, 49045.411, "", 259.538, 17.72, 
  1.8, 25.4, "", 2.7, 75.13, 0.854}, {"SAU", "Asia", "Saudi Arabia", 
  "2020-07-08", 220144., 3036., 3702.714, 2059., 42., 51.571, 6323.457, 
  87.207, 106.357, 59.143, 1.206, 1.481, 0.91, "", "", "", "", "", "", "", 
  "", 56311., 2.131292*^6, 61.22, 1.617, 51756., 1.487, 0.072, 14., 
  "tests performed", "", "", "", "", "", "", "", "", "", 71.3, 3.4813867*^7, 
  15.322, 31.9, 3.295, 1.845, 49045.411, "", 259.538, 17.72, 1.8, 25.4, "", 
  2.7, 75.13, 0.854}, {"SAU", "Asia", "Saudi Arabia", "2020-07-09", 223327., 
  3183., 3674.143, 2100., 41., 49.714, 6414.886, 91.429, 105.537, 60.321, 
  1.178, 1.428, 0.89, "", "", "", "", "", "", "", "", 57630., 2.188922*^6, 
  62.875, 1.655, 53714., 1.543, 0.068, 14.6, "tests performed", "", "", "", 
  "", "", "", "", "", "", 71.3, 3.4813867*^7, 15.322, 31.9, 3.295, 1.845, 
  49045.411, "", 259.538, 17.72, 1.8, 25.4, "", 2.7, 75.13, 0.854}, 
 {"SAU", "Asia", "Saudi Arabia", "2020-07-10", 226486., 3159., 3526.429, 
  2151., 51., 49.857, 6505.626, 90.74, 101.294, 61.786, 1.465, 1.432, 0.88, 
  "", "", "", "", "", "", "", "", 50000., 2.238922*^6, 64.311, 1.436, 53409., 
  1.534, 0.066, 15.1, "tests performed", "", "", "", "", "", "", "", "", "", 
  71.3, 3.4813867*^7, 15.322, 31.9, 3.295, 1.845, 49045.411, "", 259.538, 
  17.72, 1.8, 25.4, "", 2.7, 75.13, 0.854}, {"SAU", "Asia", "Saudi Arabia", 
  "2020-07-11", 229480., 2994., 3364.429, 2181., 30., 46.143, 6591.626, 86., 
  96.64, 62.647, 0.862, 1.325, 0.87, "", "", "", "", "", "", "", "", 47587., 
  2.286509*^6, 65.678, 1.367, 52983., 1.522, 0.064, 15.7, "tests performed", 
  "", "", "", "", "", "", "", "", "", 71.3, 3.4813867*^7, 15.322, 31.9, 
  3.295, 1.845, 49045.411, "", 259.538, 17.72, 1.8, 25.4, "", 2.7, 75.13, 
  0.854}, {"SAU", "Asia", "Saudi Arabia", "2020-07-12", 232259., 2779., 
  3250., 2223., 42., 43.857, 6671.451, 79.825, 93.354, 63.854, 1.206, 1.26, 
  0.86, "", "", "", "", "", "", "", "", 69313., 2.355822*^6, 67.669, 1.991, 
  54305., 1.56, 0.06, 16.7, "tests performed", "", "", "", "", "", "", "", 
  "", "", 71.3, 3.4813867*^7, 15.322, 31.9, 3.295, 1.845, 49045.411, "", 
  259.538, 17.72, 1.8, 25.4, "", 2.7, 75.13, 0.854}, 
 {"SAU", "Asia", "Saudi Arabia", "2020-07-13", 235111., 2852., 3056.429, 
  2243., 20., 39.286, 6753.372, 81.921, 87.793, 64.428, 0.574, 1.128, 0.85, 
  "", "", "", "", "", "", "", "", 43957., 2.399779*^6, 68.932, 1.263, 54446., 
  1.564, 0.056, 17.8, "tests performed", "", "", "", "", "", "", "", "", "", 
  71.3, 3.4813867*^7, 15.322, 31.9, 3.295, 1.845, 49045.411, "", 259.538, 
  17.72, 1.8, 25.4, "", 2.7, 75.13, 0.854}, {"SAU", "Asia", "Saudi Arabia", 
  "2020-07-14", 237803., 2692., 2956.429, 2283., 40., 38., 6830.698, 77.326, 
  84.921, 65.577, 1.149, 1.092, 0.85, "", "", "", "", "", "", "", "", 62168., 
  2.461947*^6, 70.717, 1.786, 55281., 1.588, 0.053, 18.7, "tests performed", 
  "", "", "", "", "", "", "", "", "", 71.3, 3.4813867*^7, 15.322, 31.9, 
  3.295, 1.845, 49045.411, "", 259.538, 17.72, 1.8, 25.4, "", 2.7, 75.13, 
  0.854}, {"SAU", "Asia", "Saudi Arabia", "2020-07-15", 240474., 2671., 
  2904.286, 2325., 42., 38., 6907.42, 76.722, 83.423, 66.784, 1.206, 1.092, 
  0.85, "", "", "", "", "", "", "", "", 61348., 2.523295*^6, 72.48, 1.762, 
  56000., 1.609, 0.052, 19.3, "tests performed", "", "", "", "", "", "", "", 
  "", "", 71.3, 3.4813867*^7, 15.322, 31.9, 3.295, 1.845, 49045.411, "", 
  259.538, 17.72, 1.8, 25.4, "", 2.7, 75.13, 0.854}, 
 {"SAU", "Asia", "Saudi Arabia", "2020-07-16", 243238., 2764., 2844.429, 
  2370., 45., 38.571, 6986.814, 79.394, 81.704, 68.076, 1.293, 1.108, 0.85, 
  "", "", "", "", "", "", "", "", 68707., 2.592002*^6, 74.453, 1.974, 57583., 
  1.654, 0.049, 20.2, "tests performed", "", "", "", "", "", "", "", "", "", 
  71.3, 3.4813867*^7, 15.322, 31.9, 3.295, 1.845, 49045.411, "", 259.538, 
  17.72, 1.8, 25.4, "", 2.7, 75.13, 0.854}, {"SAU", "Asia", "Saudi Arabia", 
  "2020-07-17", 245851., 2613., 2766.429, 2407., 37., 36.571, 7061.87, 
  75.056, 79.463, 69.139, 1.063, 1.05, 0.85, "", "", "", "", "", "", "", "", 
  65522., 2.657524*^6, 76.335, 1.882, 59800., 1.718, 0.046, 21.6, 
  "tests performed", "", "", "", "", "", "", "", "", "", 71.3, 3.4813867*^7, 
  15.322, 31.9, 3.295, 1.845, 49045.411, "", 259.538, 17.72, 1.8, 25.4, "", 
  2.7, 75.13, 0.854}, {"SAU", "Asia", "Saudi Arabia", "2020-07-18", 248416., 
  2565., 2705.143, 2447., 40., 38., 7135.547, 73.678, 77.703, 70.288, 1.149, 
  1.092, 0.85, "", "", "", "", "", "", "", "", 51298., 2.708822*^6, 77.809, 
  1.473, 60330., 1.733, 0.045, 22.3, "tests performed", "", "", "", "", "", 
  "", "", "", "", 71.3, 3.4813867*^7, 15.322, 31.9, 3.295, 1.845, 49045.411, 
  "", 259.538, 17.72, 1.8, 25.4, "", 2.7, 75.13, 0.854}, 
 {"SAU", "Asia", "Saudi Arabia", "2020-07-19", 250920., 2504., 2665.857, 
  2486., 39., 37.571, 7207.473, 71.925, 76.575, 71.408, 1.12, 1.079, 0.85, 
  "", "", "", "", "", "", "", "", 60656., 2.769478*^6, 79.551, 1.742, 59094., 
  1.697, 0.045, 22.2, "tests performed", "", "", "", "", "", "", "", "", "", 
  71.3, 3.4813867*^7, 15.322, 31.9, 3.295, 1.845, 49045.411, "", 259.538, 
  17.72, 1.8, 25.4, "", 2.7, 75.13, 0.854}, {"SAU", "Asia", "Saudi Arabia", 
  "2020-07-20", 253349., 2429., 2605.429, 2523., 37., 40., 7277.244, 69.771, 
  74.839, 72.471, 1.063, 1.149, 0.85, "", "", "", "", "", "", "", "", 59608., 
  2.829086*^6, 81.263, 1.712, 61330., 1.762, 0.042, 23.5, "tests performed", 
  "", "", "", "", "", "", "", "", "", 71.3, 3.4813867*^7, 15.322, 31.9, 
  3.295, 1.845, 49045.411, "", 259.538, 17.72, 1.8, 25.4, "", 2.7, 75.13, 
  0.854}, {"SAU", "Asia", "Saudi Arabia", "2020-07-21", 255825., 2476., 
  2574.571, 2557., 34., 39.143, 7348.365, 71.121, 73.952, 73.448, 0.977, 
  1.124, 0.84, "", "", "", "", "", "", "", "", 55338., 2.884424*^6, 82.853, 
  1.59, 60354., 1.734, 0.043, 23.4, "tests performed", "", "", "", "", "", 
  "", "", "", "", 71.3, 3.4813867*^7, 15.322, 31.9, 3.295, 1.845, 49045.411, 
  "", 259.538, 17.72, 1.8, 25.4, "", 2.7, 75.13, 0.854}, 
 {"SAU", "Asia", "Saudi Arabia", "2020-07-22", 258156., 2331., 2526., 2601., 
  44., 39.429, 7415.321, 66.956, 72.557, 74.712, 1.264, 1.133, 0.84, "", "", 
  "", "", "", "", "", "", 60530., 2.944954*^6, 84.591, 1.739, 60237., 1.73, 
  0.042, 23.8, "tests performed", "", "", "", "", "", "", "", "", "", 71.3, 
  3.4813867*^7, 15.322, 31.9, 3.295, 1.845, 49045.411, "", 259.538, 17.72, 
  1.8, 25.4, "", 2.7, 75.13, 0.854}, {"SAU", "Asia", "Saudi Arabia", 
  "2020-07-23", 260394., 2238., 2450.857, 2635., 34., 37.857, 7479.606, 
  64.285, 70.399, 75.688, 0.977, 1.087, 0.84, "", "", "", "", "", "", "", "", 
  55660., 3.000614*^6, 86.19, 1.599, 58373., 1.677, 0.042, 23.8, 
  "tests performed", "", "", "", "", "", "", "", "", "", 71.3, 3.4813867*^7, 
  15.322, 31.9, 3.295, 1.845, 49045.411, "", 259.538, 17.72, 1.8, 25.4, "", 
  2.7, 75.13, 0.854}, {"SAU", "Asia", "Saudi Arabia", "2020-07-24", 262772., 
  2378., 2417.286, 2672., 37., 37.857, 7547.912, 68.306, 69.435, 76.751, 
  1.063, 1.087, 0.83, "", "", "", "", "", "", "", "", 55970., 3.056584*^6, 
  87.798, 1.608, 57009., 1.638, 0.042, 23.6, "tests performed", "", "", "", 
  "", "", "", "", "", "", 71.3, 3.4813867*^7, 15.322, 31.9, 3.295, 1.845, 
  49045.411, "", 259.538, 17.72, 1.8, 25.4, "", 2.7, 75.13, 0.854}, 
 {"SAU", "Asia", "Saudi Arabia", "2020-07-25", 264973., 2201., 2365.286, 
  2703., 31., 36.571, 7611.134, 63.222, 67.941, 77.641, 0.89, 1.05, 0.82, "", 
  "", "", "", "", "", "", "", 60374., 3.116958*^6, 89.532, 1.734, 58305., 
  1.675, 0.041, 24.7, "tests performed", "", "", "", "", "", "", "", "", "", 
  71.3, 3.4813867*^7, 15.322, 31.9, 3.295, 1.845, 49045.411, "", 259.538, 
  17.72, 1.8, 25.4, "", 2.7, 75.13, 0.854}, {"SAU", "Asia", "Saudi Arabia", 
  "2020-07-26", 266941., 1968., 2288.714, 2733., 30., 35.286, 7667.663, 
  56.529, 65.741, 78.503, 0.862, 1.014, 0.81, "", "", "", "", "", "", "", "", 
  56951., 3.173909*^6, 91.168, 1.636, 57776., 1.66, 0.04, 25.2, 
  "tests performed", "", "", "", "", "", "", "", "", "", 71.3, 3.4813867*^7, 
  15.322, 31.9, 3.295, 1.845, 49045.411, "", 259.538, 17.72, 1.8, 25.4, "", 
  2.7, 75.13, 0.854}, {"SAU", "Asia", "Saudi Arabia", "2020-07-27", 268934., 
  1993., 2226.429, 2760., 27., 33.857, 7724.91, 57.247, 63.952, 79.279, 
  0.776, 0.973, 0.8, "", "", "", "", "", "", "", "", 67295., 3.241204*^6, 
  93.101, 1.933, 58874., 1.691, 0.038, 26.4, "tests performed", "", "", "", 
  "", "", "", "", "", "", 71.3, 3.4813867*^7, 15.322, 31.9, 3.295, 1.845, 
  49045.411, "", 259.538, 17.72, 1.8, 25.4, "", 2.7, 75.13, 0.854}, 
 {"SAU", "Asia", "Saudi Arabia", "2020-07-28", 270831., 1897., 2143.714, 
  2789., 29., 33.143, 7779.4, 54.49, 61.576, 80.112, 0.833, 0.952, 0.79, "", 
  "", "", "", "", "", "", "", 66003., 3.307207*^6, 94.997, 1.896, 60398., 
  1.735, 0.035, 28.2, "tests performed", "", "", "", "", "", "", "", "", "", 
  65.74, 3.4813867*^7, 15.322, 31.9, 3.295, 1.845, 49045.411, "", 259.538, 
  17.72, 1.8, 25.4, "", 2.7, 75.13, 0.854}, {"SAU", "Asia", "Saudi Arabia", 
  "2020-07-29", 272590., 1759., 2062., 2816., 27., 30.714, 7829.926, 50.526, 
  59.229, 80.887, 0.776, 0.882, 0.78, "", "", "", "", "", "", "", "", 55119., 
  3.362326*^6, 96.58, 1.583, 59625., 1.713, 0.035, 28.9, "tests performed", 
  "", "", "", "", "", "", "", "", "", 65.74, 3.4813867*^7, 15.322, 31.9, 
  3.295, 1.845, 49045.411, "", 259.538, 17.72, 1.8, 25.4, "", 2.7, 75.13, 
  0.854}, {"SAU", "Asia", "Saudi Arabia", "2020-07-30", 274219., 1629., 
  1975., 2842., 26., 29.571, 7876.718, 46.792, 56.73, 81.634, 0.747, 0.849, 
  0.78, "", "", "", "", "", "", "", "", 64007., 3.426333*^6, 98.419, 1.839, 
  60817., 1.747, 0.032, 30.8, "tests performed", "", "", "", "", "", "", "", 
  "", "", 65.74, 3.4813867*^7, 15.322, 31.9, 3.295, 1.845, 49045.411, "", 
  259.538, 17.72, 1.8, 25.4, "", 2.7, 75.13, 0.854}, 
 {"SAU", "Asia", "Saudi Arabia", "2020-07-31", 275905., 1686., 1876.143, 
  2866., 24., 27.714, 7925.147, 48.429, 53.891, 82.324, 0.689, 0.796, 0.77, 
  "", "", "", "", "", "", "", "", 48305., 3.474638*^6, 99.806, 1.388, 59722., 
  1.715, 0.031, 31.8, "tests performed", "", "", "", "", "", "", "", "", "", 
  65.74, 3.4813867*^7, 15.322, 31.9, 3.295, 1.845, 49045.411, "", 259.538, 
  17.72, 1.8, 25.4, "", 2.7, 75.13, 0.854}, {"SAU", "Asia", "Saudi Arabia", 
  "2020-08-01", 277478., 1573., 1786.429, 2887., 21., 26.286, 7970.33, 
  45.183, 51.314, 82.927, 0.603, 0.755, 0.77, "", "", "", "", "", "", "", "", 
  39824., 3.514462*^6, 100.95, 1.144, 56786., 1.631, 0.031, 31.8, 
  "tests performed", "", "", "", "", "", "", "", "", "", 65.74, 3.4813867*^7, 
  15.322, 31.9, 3.295, 1.845, 49045.411, "", 259.538, 17.72, 1.8, 25.4, "", 
  2.7, 75.13, 0.854}, {"SAU", "Asia", "Saudi Arabia", "2020-08-02", 278835., 
  1357., 1699.143, 2917., 30., 26.286, 8009.308, 38.979, 48.806, 83.788, 
  0.862, 0.755, 0.77, "", "", "", "", "", "", "", "", 44519., 3.558981*^6, 
  102.229, 1.279, 55010., 1.58, 0.031, 32.4, "tests performed", "", "", "", 
  "", "", "", "", "", "", 65.74, 3.4813867*^7, 15.322, 31.9, 3.295, 1.845, 
  49045.411, "", 259.538, 17.72, 1.8, 25.4, "", 2.7, 75.13, 0.854}, 
 {"SAU", "Asia", "Saudi Arabia", "2020-08-03", 280093., 1258., 1594.143, 
  2949., 32., 27., 8045.444, 36.135, 45.79, 84.708, 0.919, 0.776, 0.78, "", 
  "", "", "", "", "", "", "", 57483., 3.616464*^6, 103.88, 1.651, 53609., 
  1.54, 0.03, 33.6, "tests performed", "", "", "", "", "", "", "", "", "", 
  71.3, 3.4813867*^7, 15.322, 31.9, 3.295, 1.845, 49045.411, "", 259.538, 
  17.72, 1.8, 25.4, "", 2.7, 75.13, 0.854}, {"SAU", "Asia", "Saudi Arabia", 
  "2020-08-04", 281456., 1363., 1517.857, 2984., 35., 27.857, 8084.595, 
  39.151, 43.599, 85.713, 1.005, 0.8, 0.79, "", "", "", "", "", "", "", "", 
  55257., 3.671721*^6, 105.467, 1.587, 52073., 1.496, 0.029, 34.3, 
  "tests performed", "", "", "", "", "", "", "", "", "", 71.3, 3.4813867*^7, 
  15.322, 31.9, 3.295, 1.845, 49045.411, "", 259.538, 17.72, 1.8, 25.4, "", 
  2.7, 75.13, 0.854}, {"SAU", "Asia", "Saudi Arabia", "2020-08-05", 282824., 
  1368., 1462., 3020., 36., 29.143, 8123.889, 39.295, 41.995, 86.747, 1.034, 
  0.837, 0.8, "", "", "", "", "", "", "", "", 58724., 3.730445*^6, 107.154, 
  1.687, 52588., 1.511, 0.028, 36., "tests performed", "", "", "", "", "", 
  "", "", "", "", 71.3, 3.4813867*^7, 15.322, 31.9, 3.295, 1.845, 49045.411, 
  "", 259.538, 17.72, 1.8, 25.4, "", 2.7, 75.13, 0.854}, 
 {"SAU", "Asia", "Saudi Arabia", "2020-08-06", 284226., 1402., 1429.571, 
  3055., 35., 30.429, 8164.161, 40.271, 41.063, 87.752, 1.005, 0.874, 0.83, 
  "", "", "", "", "", "", "", "", 61457., 3.791902*^6, 108.919, 1.765, 
  52224., 1.5, 0.027, 36.5, "tests performed", "", "", "", "", "", "", "", 
  "", "", 71.3, 3.4813867*^7, 15.322, 31.9, 3.295, 1.845, 49045.411, "", 
  259.538, 17.72, 1.8, 25.4, "", 2.7, 75.13, 0.854}, 
 {"SAU", "Asia", "Saudi Arabia", "2020-08-07", 285793., 1567., 1412.571, 
  3093., 38., 32.429, 8209.171, 45.011, 40.575, 88.844, 1.092, 0.931, 0.85, 
  "", "", "", "", "", "", "", "", 64004., 3.855906*^6, 110.758, 1.838, 
  54467., 1.565, 0.026, 38.6, "tests performed", "", "", "", "", "", "", "", 
  "", "", 71.3, 3.4813867*^7, 15.322, 31.9, 3.295, 1.845, 49045.411, "", 
  259.538, 17.72, 1.8, 25.4, "", 2.7, 75.13, 0.854}, 
 {"SAU", "Asia", "Saudi Arabia", "2020-08-08", 287262., 1469., 1397.714, 
  3130., 37., 34.714, 8251.367, 42.196, 40.148, 89.907, 1.063, 0.997, 0.86, 
  "", "", "", "", "", "", "", "", 61582., 3.917488*^6, 112.527, 1.769, 
  57575., 1.654, 0.024, 41.2, "tests performed", "", "", "", "", "", "", "", 
  "", "", 71.3, 3.4813867*^7, 15.322, 31.9, 3.295, 1.845, 49045.411, "", 
  259.538, 17.72, 1.8, 25.4, "", 2.7, 75.13, 0.854}, 
 {"SAU", "Asia", "Saudi Arabia", "2020-08-09", 288690., 1428., 1407.857, 
  3167., 37., 35.714, 8292.385, 41.018, 40.44, 90.969, 1.063, 1.026, 0.87, 
  "", "", "", "", "", "", "", "", 62483., 3.979971*^6, 114.321, 1.795, 
  60141., 1.728, 0.023, 42.7, "tests performed", "", "", "", "", "", "", "", 
  "", "", 71.3, 3.4813867*^7, 15.322, 31.9, 3.295, 1.845, 49045.411, "", 
  259.538, 17.72, 1.8, 25.4, "", 2.7, 75.13, 0.854}, 
 {"SAU", "Asia", "Saudi Arabia", "2020-08-10", 289947., 1257., 1407.714, 
  3199., 32., 35.714, 8328.492, 36.106, 40.435, 91.889, 0.919, 1.026, 0.88, 
  "", "", "", "", "", "", "", "", 63986., 4.043957*^6, 116.159, 1.838, 
  61070., 1.754, 0.023, 43.4, "tests performed", "", "", "", "", "", "", "", 
  "", "", 71.3, 3.4813867*^7, 15.322, 31.9, 3.295, 1.845, 49045.411, "", 
  259.538, 17.72, 1.8, 25.4, "", 2.7, 75.13, 0.854}, 
 {"SAU", "Asia", "Saudi Arabia", "2020-08-11", 291468., 1521., 1430.286, 
  3233., 34., 35.571, 8372.181, 43.689, 41.084, 92.865, 0.977, 1.022, 0.9, 
  "", "", "", "", "", "", "", "", 70834., 4.114791*^6, 118.194, 2.035, 
  63296., 1.818, 0.023, 44.3, "tests performed", "", "", "", "", "", "", "", 
  "", "", 60.19, 3.4813867*^7, 15.322, 31.9, 3.295, 1.845, 49045.411, "", 
  259.538, 17.72, 1.8, 25.4, "", 2.7, 75.13, 0.854}, 
 {"SAU", "Asia", "Saudi Arabia", "2020-08-12", 293037., 1569., 1459., 3269., 
  36., 35.571, 8417.249, 45.068, 41.909, 93.899, 1.034, 1.022, 0.91, "", "", 
  "", "", "", "", "", "", 73912., 4.188703*^6, 120.317, 2.123, 65465., 1.88, 
  0.022, 44.9, "tests performed", "", "", "", "", "", "", "", "", "", 60.19, 
  3.4813867*^7, 15.322, 31.9, 3.295, 1.845, 49045.411, "", 259.538, 17.72, 
  1.8, 25.4, "", 2.7, 75.13, 0.854}, {"SAU", "Asia", "Saudi Arabia", 
  "2020-08-13", 294519., 1482., 1470.429, 3303., 34., 35.429, 8459.819, 
  42.569, 42.237, 94.876, 0.977, 1.018, 0.91, "", "", "", "", "", "", "", "", 
  69505., 4.258208*^6, 122.314, 1.996, 66615., 1.913, 0.022, 45.3, 
  "tests performed", "", "", "", "", "", "", "", "", "", 60.19, 3.4813867*^7, 
  15.322, 31.9, 3.295, 1.845, 49045.411, "", 259.538, 17.72, 1.8, 25.4, "", 
  2.7, 75.13, 0.854}, {"SAU", "Asia", "Saudi Arabia", "2020-08-14", 295902., 
  1383., 1444.143, 3338., 35., 35., 8499.544, 39.726, 41.482, 95.881, 1.005, 
  1.005, 0.91, "", "", "", "", "", "", "", "", 67030., 4.325238*^6, 124.239, 
  1.925, 67047., 1.926, 0.022, 46.4, "tests performed", "", "", "", "", "", 
  "", "", "", "", 60.19, 3.4813867*^7, 15.322, 31.9, 3.295, 1.845, 49045.411, 
  "", 259.538, 17.72, 1.8, 25.4, "", 2.7, 75.13, 0.854}, 
 {"SAU", "Asia", "Saudi Arabia", "2020-08-15", 297315., 1413., 1436.143, 
  3369., 31., 34.143, 8540.131, 40.587, 41.252, 96.772, 0.89, 0.981, 0.91, 
  "", "", "", "", "", "", "", "", 63174., 4.388412*^6, 126.054, 1.815, 
  67275., 1.932, 0.021, 46.8, "tests performed", "", "", "", "", "", "", "", 
  "", "", 60.19, 3.4813867*^7, 15.322, 31.9, 3.295, 1.845, 49045.411, "", 
  259.538, 17.72, 1.8, 25.4, "", 2.7, 75.13, 0.854}, 
 {"SAU", "Asia", "Saudi Arabia", "2020-08-16", 298542., 1227., 1407.429, 
  3408., 39., 34.429, 8575.376, 35.245, 40.427, 97.892, 1.12, 0.989, 0.9, "", 
  "", "", "", "", "", "", "", 58771., 4.447183*^6, 127.742, 1.688, 66745., 
  1.917, 0.021, 47.4, "tests performed", "", "", "", "", "", "", "", "", "", 
  60.19, 3.4813867*^7, 15.322, 31.9, 3.295, 1.845, 49045.411, "", 259.538, 
  17.72, 1.8, 25.4, "", 2.7, 75.13, 0.854}, {"SAU", "Asia", "Saudi Arabia", 
  "2020-08-17", 299914., 1372., 1423.857, 3436., 28., 33.857, 8614.786, 
  39.41, 40.899, 98.696, 0.804, 0.973, 0.91, "", "", "", "", "", "", "", "", 
  63870., 4.511053*^6, 129.576, 1.835, 66728., 1.917, 0.021, 46.9, 
  "tests performed", "", "", "", "", "", "", "", "", "", 60.19, 3.4813867*^7, 
  15.322, 31.9, 3.295, 1.845, 49045.411, "", 259.538, 17.72, 1.8, 25.4, "", 
  2.7, 75.13, 0.854}, {"SAU", "Asia", "Saudi Arabia", "2020-08-18", 301323., 
  1409., 1407.857, 3470., 34., 33.857, 8655.258, 40.472, 40.44, 99.673, 
  0.977, 0.973, 0.9, "", "", "", "", "", "", "", "", 64225., 4.575278*^6, 
  131.421, 1.845, 65784., 1.89, 0.021, 46.7, "tests performed", "", "", "", 
  "", "", "", "", "", "", 60.19, 3.4813867*^7, 15.322, 31.9, 3.295, 1.845, 
  49045.411, "", 259.538, 17.72, 1.8, 25.4, "", 2.7, 75.13, 0.854}, 
 {"SAU", "Asia", "Saudi Arabia", "2020-08-19", 302686., 1363., 1378.429, 
  3506., 36., 33.857, 8694.409, 39.151, 39.594, 100.707, 1.034, 0.973, 0.9, 
  "", "", "", "", "", "", "", "", 64778., 4.640056*^6, 133.282, 1.861, 
  64479., 1.852, 0.021, 46.8, "tests performed", "", "", "", "", "", "", "", 
  "", "", 60.19, 3.4813867*^7, 15.322, 31.9, 3.295, 1.845, 49045.411, "", 
  259.538, 17.72, 1.8, 25.4, "", 2.7, 75.13, 0.854}, 
 {"SAU", "Asia", "Saudi Arabia", "2020-08-20", 303973., 1287., 1350.571, 
  3548., 42., 35., 8731.377, 36.968, 38.794, 101.913, 1.206, 1.005, 0.89, "", 
  "", "", "", "", "", "", "", 65571., 4.705627*^6, 135.165, 1.883, 63917., 
  1.836, 0.021, 47.3, "tests performed", "", "", "", "", "", "", "", "", "", 
  60.19, 3.4813867*^7, 15.322, 31.9, 3.295, 1.845, 49045.411, "", 259.538, 
  17.72, 1.8, 25.4, "", 2.7, 75.13, 0.854}, {"SAU", "Asia", "Saudi Arabia", 
  "2020-08-21", 305186., 1213., 1326.286, 3580., 32., 34.571, 8766.22, 
  34.842, 38.096, 102.833, 0.919, 0.993, 0.88, "", "", "", "", "", "", "", 
  "", 62278., 4.767905*^6, 136.954, 1.789, 63238., 1.816, 0.021, 47.7, 
  "tests performed", "", "", "", "", "", "", "", "", "", 60.19, 3.4813867*^7, 
  15.322, 31.9, 3.295, 1.845, 49045.411, "", 259.538, 17.72, 1.8, 25.4, "", 
  2.7, 75.13, 0.854}, {"SAU", "Asia", "Saudi Arabia", "2020-08-22", 306370., 
  1184., 1293.571, 3619., 39., 35.714, 8800.229, 34.009, 37.157, 103.953, 
  1.12, 1.026, 0.87, "", "", "", "", "", "", "", "", 55471., 4.823376*^6, 
  138.548, 1.593, 62138., 1.785, 0.021, 48., "tests performed", "", "", "", 
  "", "", "", "", "", "", 60.19, 3.4813867*^7, 15.322, 31.9, 3.295, 1.845, 
  49045.411, "", 259.538, 17.72, 1.8, 25.4, "", 2.7, 75.13, 0.854}, 
 {"SAU", "Asia", "Saudi Arabia", "2020-08-23", 307479., 1109., 1276.714, 
  3649., 30., 34.429, 8832.084, 31.855, 36.673, 104.815, 0.862, 0.989, 0.87, 
  "", "", "", "", "", "", "", "", 61693., 4.885069*^6, 140.32, 1.772, 62555., 
  1.797, 0.02, 49., "tests performed", "", "", "", "", "", "", "", "", "", 
  60.19, 3.4813867*^7, 15.322, 31.9, 3.295, 1.845, 49045.411, "", 259.538, 
  17.72, 1.8, 25.4, "", 2.7, 75.13, 0.854}, {"SAU", "Asia", "Saudi Arabia", 
  "2020-08-24", 308654., 1175., 1248.571, 3691., 42., 36.429, 8865.835, 
  33.751, 35.864, 106.021, 1.206, 1.046, 0.86, "", "", "", "", "", "", "", 
  "", 61865., 4.946934*^6, 142.097, 1.777, 62269., 1.789, 0.02, 49.9, 
  "tests performed", "", "", "", "", "", "", "", "", "", 60.19, 3.4813867*^7, 
  15.322, 31.9, 3.295, 1.845, 49045.411, "", 259.538, 17.72, 1.8, 25.4, "", 
  2.7, 75.13, 0.854}, {"SAU", "Asia", "Saudi Arabia", "2020-08-25", 309768., 
  1114., 1206.429, 3722., 31., 36., 8897.834, 31.999, 34.654, 106.911, 0.89, 
  1.034, 0.85, "", "", "", "", "", "", "", "", 61625., 5.008559*^6, 143.867, 
  1.77, 61897., 1.778, 0.019, 51.3, "tests performed", "", "", "", "", "", 
  "", "", "", "", 60.19, 3.4813867*^7, 15.322, 31.9, 3.295, 1.845, 49045.411, 
  "", 259.538, 17.72, 1.8, 25.4, "", 2.7, 75.13, 0.854}, 
 {"SAU", "Asia", "Saudi Arabia", "2020-08-26", 310836., 1068., 1164.286, 
  3755., 33., 35.571, 8928.511, 30.677, 33.443, 107.859, 0.948, 1.022, 0.85, 
  "", "", "", "", "", "", "", "", 66423., 5.074982*^6, 145.775, 1.908, 
  62132., 1.785, 0.019, 53.4, "tests performed", "", "", "", "", "", "", "", 
  "", "", 60.19, 3.4813867*^7, 15.322, 31.9, 3.295, 1.845, 49045.411, "", 
  259.538, 17.72, 1.8, 25.4, "", 2.7, 75.13, 0.854}, 
 {"SAU", "Asia", "Saudi Arabia", "2020-08-27", 311855., 1019., 1126., 3785., 
  30., 33.857, 8957.781, 29.27, 32.343, 108.721, 0.862, 0.973, 0.84, "", "", 
  "", "", "", "", "", "", 63353., 5.138335*^6, 147.594, 1.82, 61815., 1.776, 
  0.018, 54.9, "tests performed", "", "", "", "", "", "", "", "", "", 60.19, 
  3.4813867*^7, 15.322, 31.9, 3.295, 1.845, 49045.411, "", 259.538, 17.72, 
  1.8, 25.4, "", 2.7, 75.13, 0.854}, {"SAU", "Asia", "Saudi Arabia", 
  "2020-08-28", 312924., 1069., 1105.429, 3813., 28., 33.286, 8988.487, 
  30.706, 31.753, 109.525, 0.804, 0.956, 0.84, "", "", "", "", "", "", "", 
  "", 55166., 5.193501*^6, 149.179, 1.585, 60799., 1.746, 0.018, 55., 
  "tests performed", "", "", "", "", "", "", "", "", "", 60.19, 3.4813867*^7, 
  15.322, 31.9, 3.295, 1.845, 49045.411, "", 259.538, 17.72, 1.8, 25.4, "", 
  2.7, 75.13, 0.854}, {"SAU", "Asia", "Saudi Arabia", "2020-08-29", 313911., 
  987., 1077.286, 3840., 27., 31.571, 9016.838, 28.351, 30.944, 110.301, 
  0.776, 0.907, 0.83, "", "", "", "", "", "", "", "", 40624., 5.234125*^6, 
  150.346, 1.167, 58678., 1.685, 0.018, 54.5, "tests performed", "", "", "", 
  "", "", "", "", "", "", 60.19, 3.4813867*^7, 15.322, 31.9, 3.295, 1.845, 
  49045.411, "", 259.538, 17.72, 1.8, 25.4, "", 2.7, 75.13, 0.854}, 
 {"SAU", "Asia", "Saudi Arabia", "2020-08-30", 314821., 910., 1048.857, 
  3870., 30., 31.571, 9042.977, 26.139, 30.128, 111.163, 0.862, 0.907, 0.83, 
  "", "", "", "", "", "", "", "", 50094., 5.284219*^6, 151.785, 1.439, 
  57021., 1.638, 0.018, 54.4, "tests performed", "", "", "", "", "", "", "", 
  "", "", 60.19, 3.4813867*^7, 15.322, 31.9, 3.295, 1.845, 49045.411, "", 
  259.538, 17.72, 1.8, 25.4, "", 2.7, 75.13, 0.854}, 
 {"SAU", "Asia", "Saudi Arabia", "2020-08-31", 315772., 951., 1016.857, 
  3897., 27., 29.429, 9070.294, 27.317, 29.208, 111.938, 0.776, 0.845, 0.82, 
  "", "", "", "", "", "", "", "", 53147., 5.337366*^6, 153.311, 1.527, 
  55776., 1.602, 0.018, 54.9, "tests performed", "", "", "", "", "", "", "", 
  "", "", 60.19, 3.4813867*^7, 15.322, 31.9, 3.295, 1.845, 49045.411, "", 
  259.538, 17.72, 1.8, 25.4, "", 2.7, 75.13, 0.854}, 
 {"SAU", "Asia", "Saudi Arabia", "2020-09-01", 316670., 898., 986., 3929., 
  32., 29.571, 9096.088, 25.794, 28.322, 112.857, 0.919, 0.849, 0.82, "", "", 
  "", "", "", "", "", "", 55801., 5.393167*^6, 154.914, 1.603, 54944., 1.578, 
  0.018, 55.7, "tests performed", "", "", "", "", "", "", "", "", "", 60.19, 
  3.4813867*^7, 15.322, 31.9, 3.295, 1.845, 49045.411, "", 259.538, 17.72, 
  1.8, 25.4, "", 2.7, 75.13, 0.854}, {"SAU", "Asia", "Saudi Arabia", 
  "2020-09-02", 317486., 816., 950., 3956., 27., 28.714, 9119.527, 23.439, 
  27.288, 113.633, 0.776, 0.825, 0.81, "", "", "", "", "", "", "", "", 
  51811., 5.444978*^6, 156.403, 1.488, 52857., 1.518, 0.018, 55.6, 
  "tests performed", "", "", "", "", "", "", "", "", "", 60.19, 3.4813867*^7, 
  15.322, 31.9, 3.295, 1.845, 49045.411, "", 259.538, 17.72, 1.8, 25.4, "", 
  2.7, 75.13, 0.854}, {"SAU", "Asia", "Saudi Arabia", "2020-09-03", 318319., 
  833., 923.429, 3982., 26., 28.143, 9143.454, 23.927, 26.525, 114.38, 0.747, 
  0.808, 0.81, "", "", "", "", "", "", "", "", 55805., 5.500783*^6, 158.006, 
  1.603, 51778., 1.487, 0.018, 56.1, "tests performed", "", "", "", "", "", 
  "", "", "", "", 60.19, 3.4813867*^7, 15.322, 31.9, 3.295, 1.845, 49045.411, 
  "", 259.538, 17.72, 1.8, 25.4, "", 2.7, 75.13, 0.854}, 
 {"SAU", "Asia", "Saudi Arabia", "2020-09-04", 319141., 822., 888.143, 4015., 
  33., 28.857, 9167.066, 23.611, 25.511, 115.328, 0.948, 0.829, 0.82, "", "", 
  "", "", "", "", "", "", 53168., 5.553951*^6, 159.533, 1.527, 51493., 1.479, 
  0.017, 58., "tests performed", "", "", "", "", "", "", "", "", "", 60.19, 
  3.4813867*^7, 15.322, 31.9, 3.295, 1.845, 49045.411, "", 259.538, 17.72, 
  1.8, 25.4, "", 2.7, 75.13, 0.854}, {"SAU", "Asia", "Saudi Arabia", 
  "2020-09-05", 319932., 791., 860.143, 4049., 34., 29.857, 9189.786, 22.721, 
  24.707, 116.304, 0.977, 0.858, 0.82, "", "", "", "", "", "", "", "", 
  44823., 5.598774*^6, 160.82, 1.288, 52093., 1.496, 0.017, 60.6, 
  "tests performed", "", "", "", "", "", "", "", "", "", 60.19, 3.4813867*^7, 
  15.322, 31.9, 3.295, 1.845, 49045.411, "", 259.538, 17.72, 1.8, 25.4, "", 
  2.7, 75.13, 0.854}, {"SAU", "Asia", "Saudi Arabia", "2020-09-06", 320688., 
  756., 838.143, 4081., 32., 30.143, 9211.502, 21.715, 24.075, 117.223, 
  0.919, 0.866, 0.82, "", "", "", "", "", "", "", "", 47329., 5.646103*^6, 
  162.18, 1.359, 51698., 1.485, 0.016, 61.7, "tests performed", "", "", "", 
  "", "", "", "", "", "", 60.19, 3.4813867*^7, 15.322, 31.9, 3.295, 1.845, 
  49045.411, "", 259.538, 17.72, 1.8, 25.4, "", 2.7, 75.13, 0.854}, 
 {"SAU", "Asia", "Saudi Arabia", "2020-09-07", 321456., 768., 812., 4107., 
  26., 30., 9233.562, 22.06, 23.324, 117.97, 0.747, 0.862, 0.82, "", "", "", 
  "", "", "", "", "", 51848., 5.697951*^6, 163.669, 1.489, 51512., 1.48, 
  0.016, 63.4, "tests performed", "", "", "", "", "", "", "", "", "", 60.19, 
  3.4813867*^7, 15.322, 31.9, 3.295, 1.845, 49045.411, "", 259.538, 17.72, 
  1.8, 25.4, "", 2.7, 75.13, 0.854}, {"SAU", "Asia", "Saudi Arabia", 
  "2020-09-08", 322237., 781., 795.286, 4137., 30., 29.714, 9255.996, 22.434, 
  22.844, 118.832, 0.862, 0.854, 0.82, "", "", "", "", "", "", "", "", 
  52363., 5.750314*^6, 165.173, 1.504, 51021., 1.466, 0.016, 64.2, 
  "tests performed", "", "", "", "", "", "", "", "", "", 60.19, 3.4813867*^7, 
  15.322, 31.9, 3.295, 1.845, 49045.411, "", 259.538, 17.72, 1.8, 25.4, "", 
  2.7, 75.13, 0.854}, {"SAU", "Asia", "Saudi Arabia", "2020-09-09", 323012., 
  775., 789.429, 4165., 28., 29.857, 9278.257, 22.261, 22.676, 119.636, 
  0.804, 0.858, 0.82, "", "", "", "", "", "", "", "", 44449., 5.794763*^6, 
  166.45, 1.277, 49969., 1.435, 0.016, 63.3, "tests performed", "", "", "", 
  "", "", "", "", "", "", 60.19, 3.4813867*^7, 15.322, 31.9, 3.295, 1.845, 
  49045.411, "", 259.538, 17.72, 1.8, 25.4, "", 2.7, 75.13, 0.854}, 
 {"SAU", "Asia", "Saudi Arabia", "2020-09-10", 323720., 708., 771.571, 4189., 
  24., 29.571, 9298.594, 20.337, 22.163, 120.326, 0.689, 0.849, 0.82, "", "", 
  "", "", "", "", "", "", 58742., 5.853505*^6, 168.137, 1.687, 50389., 1.447, 
  0.015, 65.3, "tests performed", "", "", "", "", "", "", "", "", "", 60.19, 
  3.4813867*^7, 15.322, 31.9, 3.295, 1.845, 49045.411, "", 259.538, 17.72, 
  1.8, 25.4, "", 2.7, 75.13, 0.854}, {"SAU", "Asia", "Saudi Arabia", 
  "2020-09-11", 324407., 687., 752.286, 4213., 24., 28.286, 9318.327, 19.734, 
  21.609, 121.015, 0.689, 0.812, 0.82, "", "", "", "", "", "", "", "", 
  44336., 5.897841*^6, 169.411, 1.274, 49127., 1.411, 0.015, 65.3, 
  "tests performed", "", "", "", "", "", "", "", "", "", 60.19, 3.4813867*^7, 
  15.322, 31.9, 3.295, 1.845, 49045.411, "", 259.538, 17.72, 1.8, 25.4, "", 
  2.7, 75.13, 0.854}, {"SAU", "Asia", "Saudi Arabia", "2020-09-12", 325050., 
  643., 731.143, 4240., 27., 27.286, 9336.797, 18.47, 21.001, 121.791, 0.776, 
  0.784, 0.82, "", "", "", "", "", "", "", "", 39380., 5.937221*^6, 170.542, 
  1.131, 48350., 1.389, 0.015, 66.1, "tests performed", "", "", "", "", "", 
  "", "", "", "", 60.19, 3.4813867*^7, 15.322, 31.9, 3.295, 1.845, 49045.411, 
  "", 259.538, 17.72, 1.8, 25.4, "", 2.7, 75.13, 0.854}, 
 {"SAU", "Asia", "Saudi Arabia", "2020-09-13", 325651., 601., 709., 4268., 
  28., 26.714, 9354.06, 17.263, 20.365, 122.595, 0.804, 0.767, 0.82, "", "", 
  "", "", "", "", "", "", 47183., 5.984404*^6, 171.897, 1.355, 48329., 1.388, 
  0.015, 68.2, "tests performed", "", "", "", "", "", "", "", "", "", 60.19, 
  3.4813867*^7, 15.322, 31.9, 3.295, 1.845, 49045.411, "", 259.538, 17.72, 
  1.8, 25.4, "", 2.7, 75.13, 0.854}, {"SAU", "Asia", "Saudi Arabia", 
  "2020-09-14", 326258., 607., 686., 4305., 37., 28.286, 9371.496, 17.436, 
  19.705, 123.658, 1.063, 0.812, 0.82, "", "", "", "", "", "", "", "", 
  54611., 6.039015*^6, 173.466, 1.569, 48723., 1.4, 0.014, 71., 
  "tests performed", "", "", "", "", "", "", "", "", "", 60.19, 3.4813867*^7, 
  15.322, 31.9, 3.295, 1.845, 49045.411, "", 259.538, 17.72, 1.8, 25.4, "", 
  2.7, 75.13, 0.854}, {"SAU", "Asia", "Saudi Arabia", "2020-09-15", 326930., 
  672., 670.429, 4338., 33., 28.714, 9390.798, 19.303, 19.258, 124.606, 
  0.948, 0.825, 0.82, "", "", "", "", "", "", "", "", 53352., 6.092367*^6, 
  174.998, 1.532, 48865., 1.404, 0.014, 72.9, "tests performed", "", "", "", 
  "", "", "", "", "", "", 57.41, 3.4813867*^7, 15.322, 31.9, 3.295, 1.845, 
  49045.411, "", 259.538, 17.72, 1.8, 25.4, "", 2.7, 75.13, 0.854}, 
 {"SAU", "Asia", "Saudi Arabia", "2020-09-16", 327551., 621., 648.429, 4369., 
  31., 29.143, 9408.636, 17.838, 18.626, 125.496, 0.89, 0.837, 0.82, "", "", 
  "", "", "", "", "", "", 52193., 6.14456*^6, 176.497, 1.499, 49971., 1.435, 
  0.013, 77.1, "tests performed", "", "", "", "", "", "", "", "", "", 57.41, 
  3.4813867*^7, 15.322, 31.9, 3.295, 1.845, 49045.411, "", 259.538, 17.72, 
  1.8, 25.4, "", 2.7, 75.13, 0.854}, {"SAU", "Asia", "Saudi Arabia", 
  "2020-09-17", 328144., 593., 632., 4399., 30., 30., 9425.669, 17.033, 
  18.154, 126.358, 0.862, 0.862, 0.82, "", "", "", "", "", "", "", "", 
  52858., 6.197418*^6, 178.016, 1.518, 49130., 1.411, 0.013, 77.7, 
  "tests performed", "", "", "", "", "", "", "", "", "", 57.41, 3.4813867*^7, 
  15.322, 31.9, 3.295, 1.845, 49045.411, "", 259.538, 17.72, 1.8, 25.4, "", 
  2.7, 75.13, 0.854}, {"SAU", "Asia", "Saudi Arabia", "2020-09-18", 328720., 
  576., 616.143, 4430., 31., 31., 9442.215, 16.545, 17.698, 127.248, 0.89, 
  0.89, 0.82, "", "", "", "", "", "", "", "", 46190., 6.243608*^6, 179.343, 
  1.327, 49395., 1.419, 0.012, 80.2, "tests performed", "", "", "", "", "", 
  "", "", "", "", 57.41, 3.4813867*^7, 15.322, 31.9, 3.295, 1.845, 49045.411, 
  "", 259.538, 17.72, 1.8, 25.4, "", 2.7, 75.13, 0.854}, 
 {"SAU", "Asia", "Saudi Arabia", "2020-09-19", 329271., 551., 603., 4458., 
  28., 31.143, 9458.042, 15.827, 17.321, 128.052, 0.804, 0.895, 0.82, "", "", 
  "", "", "", "", "", "", 43191., 6.286799*^6, 180.583, 1.241, 49940., 1.434, 
  0.012, 82.8, "tests performed", "", "", "", "", "", "", "", "", "", 57.41, 
  3.4813867*^7, 15.322, 31.9, 3.295, 1.845, 49045.411, "", 259.538, 17.72, 
  1.8, 25.4, "", 2.7, 75.13, 0.854}, {"SAU", "Asia", "Saudi Arabia", 
  "2020-09-20", 329754., 483., 586.143, 4485., 27., 31., 9471.915, 13.874, 
  16.836, 128.828, 0.776, 0.89, 0.82, "", "", "", "", "", "", "", "", 46810., 
  6.333609*^6, 181.928, 1.345, 49886., 1.433, 0.012, 85.1, "tests performed", 
  "", "", "", "", "", "", "", "", "", 57.41, 3.4813867*^7, 15.322, 31.9, 
  3.295, 1.845, 49045.411, "", 259.538, 17.72, 1.8, 25.4, "", 2.7, 75.13, 
  0.854}, {"SAU", "Asia", "Saudi Arabia", "2020-09-21", 330246., 492., 
  569.714, 4512., 27., 29.571, 9486.048, 14.132, 16.365, 129.604, 0.776, 
  0.849, 0.82, "", "", "", "", "", "", "", "", 51525., 6.385134*^6, 183.408, 
  1.48, 49446., 1.42, 0.012, 86.8, "tests performed", "", "", "", "", "", "", 
  "", "", "", 57.41, 3.4813867*^7, 15.322, 31.9, 3.295, 1.845, 49045.411, "", 
  259.538, 17.72, 1.8, 25.4, "", 2.7, 75.13, 0.854}, 
 {"SAU", "Asia", "Saudi Arabia", "2020-09-22", 330798., 552., 552.571, 4542., 
  30., 29.143, 9501.903, 15.856, 15.872, 130.465, 0.862, 0.837, 0.83, "", "", 
  "", "", "", "", "", "", 48854., 6.433988*^6, 184.811, 1.403, 48803., 1.402, 
  0.011, 88.3, "tests performed", "", "", "", "", "", "", "", "", "", 57.41, 
  3.4813867*^7, 15.322, 31.9, 3.295, 1.845, 49045.411, "", 259.538, 17.72, 
  1.8, 25.4, "", 2.7, 75.13, 0.854}, {"SAU", "Asia", "Saudi Arabia", 
  "2020-09-23", 331359., 561., 544., 4569., 27., 28.571, 9518.018, 16.114, 
  15.626, 131.241, 0.776, 0.821, 0.83, "", "", "", "", "", "", "", "", 
  46037., 6.480025*^6, 186.133, 1.322, 47924., 1.377, 0.011, 88.1, 
  "tests performed", "", "", "", "", "", "", "", "", "", 57.41, 3.4813867*^7, 
  15.322, 31.9, 3.295, 1.845, 49045.411, "", 259.538, 17.72, 1.8, 25.4, "", 
  2.7, 75.13, 0.854}, {"SAU", "Asia", "Saudi Arabia", "2020-09-24", 331857., 
  498., 530.429, 4599., 30., 28.571, 9532.322, 14.305, 15.236, 132.103, 
  0.862, 0.821, 0.83, "", "", "", "", "", "", "", "", 38698., 6.518723*^6, 
  187.245, 1.112, 45901., 1.318, 0.012, 86.5, "tests performed", "", "", "", 
  "", "", "", "", "", "", 57.41, 3.4813867*^7, 15.322, 31.9, 3.295, 1.845, 
  49045.411, "", 259.538, 17.72, 1.8, 25.4, "", 2.7, 75.13, 0.854}, 
 {"SAU", "Asia", "Saudi Arabia", "2020-09-25", 332329., 472., 515.571, 4625., 
  26., 27.857, 9545.88, 13.558, 14.809, 132.849, 0.747, 0.8, 0.84, "", "", 
  "", "", "", "", "", "", 38528., 6.557251*^6, 188.352, 1.107, 44806., 1.287, 
  0.012, 86.9, "tests performed", "", "", "", "", "", "", "", "", "", 57.41, 
  3.4813867*^7, 15.322, 31.9, 3.295, 1.845, 49045.411, "", 259.538, 17.72, 
  1.8, 25.4, "", 2.7, 75.13, 0.854}, {"SAU", "Asia", "Saudi Arabia", 
  "2020-09-26", 332790., 461., 502.714, 4655., 30., 28.143, 9559.122, 13.242, 
  14.44, 133.711, 0.862, 0.808, 0.84, "", "", "", "", "", "", "", "", 34300., 
  6.591551*^6, 189.337, 0.985, 43536., 1.251, 0.012, 86.6, "tests performed", 
  "", "", "", "", "", "", "", "", "", 57.41, 3.4813867*^7, 15.322, 31.9, 
  3.295, 1.845, 49045.411, "", 259.538, 17.72, 1.8, 25.4, "", 2.7, 75.13, 
  0.854}, {"SAU", "Asia", "Saudi Arabia", "2020-09-27", 333193., 403., 
  491.286, 4683., 28., 28.286, 9570.698, 11.576, 14.112, 134.515, 0.804, 
  0.812, 0.85, "", "", "", "", "", "", "", "", 44112., 6.635663*^6, 190.604, 
  1.267, 43151., 1.239, 0.011, 87.8, "tests performed", "", "", "", "", "", 
  "", "", "", "", 57.41, 3.4813867*^7, 15.322, 31.9, 3.295, 1.845, 49045.411, 
  "", 259.538, 17.72, 1.8, 25.4, "", 2.7, 75.13, 0.854}, 
 {"SAU", "Asia", "Saudi Arabia", "2020-09-28", 333648., 455., 486., 4712., 
  29., 28.571, 9583.767, 13.07, 13.96, 135.348, 0.833, 0.821, 0.86, "", "", 
  "", "", "", "", "", "", 51676., 6.687339*^6, 192.088, 1.484, 43172., 1.24, 
  0.011, 88.8, "tests performed", "", "", "", "", "", "", "", "", "", 57.41, 
  3.4813867*^7, 15.322, 31.9, 3.295, 1.845, 49045.411, "", 259.538, 17.72, 
  1.8, 25.4, "", 2.7, 75.13, 0.854}, {"SAU", "Asia", "Saudi Arabia", 
  "2020-09-29", 334187., 539., 484.143, 4739., 27., 28.143, 9599.25, 15.482, 
  13.907, 136.124, 0.776, 0.808, 0.87, "", "", "", "", "", "", "", "", 
  47320., 6.734659*^6, 193.448, 1.359, 42953., 1.234, 0.011, 88.7, 
  "tests performed", "", "", "", "", "", "", "", "", "", 57.41, 3.4813867*^7, 
  15.322, 31.9, 3.295, 1.845, 49045.411, "", 259.538, 17.72, 1.8, 25.4, "", 
  2.7, 75.13, 0.854}, {"SAU", "Asia", "Saudi Arabia", "2020-09-30", 334605., 
  418., 463.714, 4768., 29., 28.429, 9611.256, 12.007, 13.32, 136.957, 0.833, 
  0.817, 0.87, "", "", "", "", "", "", "", "", 49535., 6.784194*^6, 194.87, 
  1.423, 43453., 1.248, 0.011, 93.7, "tests performed", "", "", "", "", "", 
  "", "", "", "", 57.41, 3.4813867*^7, 15.322, 31.9, 3.295, 1.845, 49045.411, 
  "", 259.538, 17.72, 1.8, 25.4, "", 2.7, 75.13, 0.854}, 
 {"SAU", "Asia", "Saudi Arabia", "2020-10-01", 335097., 492., 462.857, 4794., 
  26., 27.857, 9625.389, 14.132, 13.295, 137.704, 0.747, 0.8, 0.88, "", "", 
  "", "", "", "", "", "", 51632., 6.835826*^6, 196.354, 1.483, 45300., 1.301, 
  0.01, 97.9, "tests performed", "", "", "", "", "", "", "", "", "", 57.41, 
  3.4813867*^7, 15.322, 31.9, 3.295, 1.845, 49045.411, "", 259.538, 17.72, 
  1.8, 25.4, "", 2.7, 75.13, 0.854}, {"SAU", "Asia", "Saudi Arabia", 
  "2020-10-02", 335578., 481., 464.143, 4823., 29., 28.286, 9639.205, 13.816, 
  13.332, 138.537, 0.833, 0.812, 0.89, "", "", "", "", "", "", "", "", 
  46019., 6.881845*^6, 197.675, 1.322, 46371., 1.332, 0.01, 99.9, 
  "tests performed", "", "", "", "", "", "", "", "", "", 57.41, 3.4813867*^7, 
  15.322, 31.9, 3.295, 1.845, 49045.411, "", 259.538, 17.72, 1.8, 25.4, "", 
  2.7, 75.13, 0.854}, {"SAU", "Asia", "Saudi Arabia", "2020-10-03", 335997., 
  419., 458.143, 4850., 27., 27.857, 9651.24, 12.035, 13.16, 139.312, 0.776, 
  0.8, 0.89, "", "", "", "", "", "", "", "", 39340., 6.921185*^6, 198.805, 
  1.13, 47091., 1.353, 0.01, 102.8, "tests performed", "", "", "", "", "", 
  "", "", "", "", 57.41, 3.4813867*^7, 15.322, 31.9, 3.295, 1.845, 49045.411, 
  "", 259.538, 17.72, 1.8, 25.4, "", 2.7, 75.13, 0.854}, 
 {"SAU", "Asia", "Saudi Arabia", "2020-10-04", 336387., 390., 456.286, 4875., 
  25., 27.429, 9662.443, 11.202, 13.106, 140.03, 0.718, 0.788, 0.89, "", "", 
  "", "", "", "", "", "", 47129., 6.968314*^6, 200.159, 1.354, 47522., 1.365, 
  0.01, 104.1, "tests performed", "", "", "", "", "", "", "", "", "", 57.41, 
  3.4813867*^7, 15.322, 31.9, 3.295, 1.845, 49045.411, "", 259.538, 17.72, 
  1.8, 25.4, "", 2.7, 75.13, 0.854}, {"SAU", "Asia", "Saudi Arabia", 
  "2020-10-05", 336766., 379., 445.429, 4898., 23., 26.571, 9673.329, 10.886, 
  12.795, 140.691, 0.661, 0.763, 0.9, "", "", "", "", "", "", "", "", 50785., 
  7.019099*^6, 201.618, 1.459, 47394., 1.361, 0.009, 106.4, 
  "tests performed", "", "", "", "", "", "", "", "", "", 57.41, 3.4813867*^7, 
  15.322, 31.9, 3.295, 1.845, 49045.411, "", 259.538, 17.72, 1.8, 25.4, "", 
  2.7, 75.13, 0.854}, {"SAU", "Asia", "Saudi Arabia", "2020-10-06", 337243., 
  477., 436.571, 4923., 25., 26.286, 9687.031, 13.701, 12.54, 141.409, 0.718, 
  0.755, 0.9, "", "", "", "", "", "", "", "", 52184., 7.071283*^6, 203.117, 
  1.499, 48089., 1.381, 0.009, 110.2, "tests performed", "", "", "", "", "", 
  "", "", "", "", 57.41, 3.4813867*^7, 15.322, 31.9, 3.295, 1.845, 49045.411, 
  "", 259.538, 17.72, 1.8, 25.4, "", 2.7, 75.13, 0.854}, 
 {"SAU", "Asia", "Saudi Arabia", "2020-10-07", 337711., 468., 443.714, 4947., 
  24., 25.571, 9700.474, 13.443, 12.745, 142.099, 0.689, 0.735, 0.91, "", "", 
  "", "", "", "", "", "", 48341., 7.119624*^6, 204.505, 1.389, 47919., 1.376, 
  0.009, 108., "tests performed", "", "", "", "", "", "", "", "", "", 57.41, 
  3.4813867*^7, 15.322, 31.9, 3.295, 1.845, 49045.411, "", 259.538, 17.72, 
  1.8, 25.4, "", 2.7, 75.13, 0.854}, {"SAU", "Asia", "Saudi Arabia", 
  "2020-10-08", 338132., 421., 433.571, 4972., 25., 25.429, 9712.567, 12.093, 
  12.454, 142.817, 0.718, 0.73, 0.91, "", "", "", "", "", "", "", "", 53894., 
  7.173518*^6, 206.053, 1.548, 48242., 1.386, 0.009, 111.3, 
  "tests performed", "", "", "", "", "", "", "", "", "", 57.41, 3.4813867*^7, 
  15.322, 31.9, 3.295, 1.845, 49045.411, "", 259.538, 17.72, 1.8, 25.4, "", 
  2.7, 75.13, 0.854}, {"SAU", "Asia", "Saudi Arabia", "2020-10-09", 338539., 
  407., 423., 4996., 24., 24.714, 9724.257, 11.691, 12.15, 143.506, 0.689, 
  0.71, 0.91, "", "", "", "", "", "", "", "", 46189., 7.219707*^6, 207.38, 
  1.327, 48266., 1.386, 0.009, 114.1, "tests performed", "", "", "", "", "", 
  "", "", "", "", 57.41, 3.4813867*^7, 15.322, 31.9, 3.295, 1.845, 49045.411, 
  "", 259.538, 17.72, 1.8, 25.4, "", 2.7, 75.13, 0.854}, 
 {"SAU", "Asia", "Saudi Arabia", "2020-10-10", 338944., 405., 421., 5018., 
  22., 24., 9735.891, 11.633, 12.093, 144.138, 0.632, 0.689, 0.92, "", "", 
  "", "", "", "", "", "", 38239., 7.257946*^6, 208.479, 1.098, 48109., 1.382, 
  0.009, 114.3, "tests performed", "", "", "", "", "", "", "", "", "", 57.41, 
  3.4813867*^7, 15.322, 31.9, 3.295, 1.845, 49045.411, "", 259.538, 17.72, 
  1.8, 25.4, "", 2.7, 75.13, 0.854}, {"SAU", "Asia", "Saudi Arabia", 
  "2020-10-11", 339267., 323., 411.429, 5043., 25., 24., 9745.168, 9.278, 
  11.818, 144.856, 0.718, 0.689, 0.93, "", "", "", "", "", "", "", "", 
  45703., 7.303649*^6, 209.791, 1.313, 47905., 1.376, 0.009, 116.4, 
  "tests performed", "", "", "", "", "", "", "", "", "", 57.41, 3.4813867*^7, 
  15.322, 31.9, 3.295, 1.845, 49045.411, "", 259.538, 17.72, 1.8, 25.4, "", 
  2.7, 75.13, 0.854}, {"SAU", "Asia", "Saudi Arabia", "2020-10-12", 339615., 
  348., 407., 5068., 25., 24.286, 9755.165, 9.996, 11.691, 145.574, 0.718, 
  0.698, 0.94, "", "", "", "", "", "", "", "", 49495., 7.353144*^6, 211.213, 
  1.422, 47721., 1.371, 0.009, 117.3, "tests performed", "", "", "", "", "", 
  "", "", "", "", 57.41, 3.4813867*^7, 15.322, 31.9, 3.295, 1.845, 49045.411, 
  "", 259.538, 17.72, 1.8, 25.4, "", 2.7, 75.13, 0.854}, 
 {"SAU", "Asia", "Saudi Arabia", "2020-10-13", 340089., 474., 406.571, 5087., 
  19., 23.429, 9768.78, 13.615, 11.678, 146.12, 0.546, 0.673, 0.95, "", "", 
  "", "", "", "", "", "", 51849., 7.404993*^6, 212.702, 1.489, 47673., 1.369, 
  0.009, 117.3, "tests performed", "", "", "", "", "", "", "", "", "", 57.41, 
  3.4813867*^7, 15.322, 31.9, 3.295, 1.845, 49045.411, "", 259.538, 17.72, 
  1.8, 25.4, "", 2.7, 75.13, 0.854}, {"SAU", "Asia", "Saudi Arabia", 
  "2020-10-14", 340590., 501., 411.286, 5108., 21., 23., 9783.171, 14.391, 
  11.814, 146.723, 0.603, 0.661, 0.96, "", "", "", "", "", "", "", "", 
  52966., 7.457959*^6, 214.224, 1.521, 48334., 1.388, 0.009, 117.5, 
  "tests performed", "", "", "", "", "", "", "", "", "", 57.41, 3.4813867*^7, 
  15.322, 31.9, 3.295, 1.845, 49045.411, "", 259.538, 17.72, 1.8, 25.4, "", 
  2.7, 75.13, 0.854}, {"SAU", "Asia", "Saudi Arabia", "2020-10-15", 341062., 
  472., 418.571, 5127., 19., 22.143, 9796.728, 13.558, 12.023, 147.269, 
  0.546, 0.636, 0.96, "", "", "", "", "", "", "", "", 53032., 7.510991*^6, 
  215.747, 1.523, 48210., 1.385, 0.009, 115.2, "tests performed", "", "", "", 
  "", "", "", "", "", "", 57.41, 3.4813867*^7, 15.322, 31.9, 3.295, 1.845, 
  49045.411, "", 259.538, 17.72, 1.8, 25.4, "", 2.7, 75.13, 0.854}, 
 {"SAU", "Asia", "Saudi Arabia", "2020-10-16", 341495., 433., 422.286, 5144., 
  17., 21.143, 9809.166, 12.438, 12.13, 147.757, 0.488, 0.607, 0.96, "", "", 
  "", "", "", "", "", "", 47926., 7.558917*^6, 217.124, 1.377, 48459., 1.392, 
  0.009, 114.8, "tests performed", "", "", "", "", "", "", "", "", "", 57.41, 
  3.4813867*^7, 15.322, 31.9, 3.295, 1.845, 49045.411, "", 259.538, 17.72, 
  1.8, 25.4, "", 2.7, 75.13, 0.854}, {"SAU", "Asia", "Saudi Arabia", 
  "2020-10-17", 341854., 359., 415.714, 5165., 21., 21., 9819.478, 10.312, 
  11.941, 148.36, 0.603, 0.603, 0.95, "", "", "", "", "", "", "", "", 38385., 
  7.597302*^6, 218.226, 1.103, 48479., 1.393, 0.009, 116.6, 
  "tests performed", "", "", "", "", "", "", "", "", "", 57.41, 3.4813867*^7, 
  15.322, 31.9, 3.295, 1.845, 49045.411, "", 259.538, 17.72, 1.8, 25.4, "", 
  2.7, 75.13, 0.854}, {"SAU", "Asia", "Saudi Arabia", "2020-10-18", 342202., 
  348., 419.286, 5185., 20., 20.286, 9829.474, 9.996, 12.044, 148.935, 0.574, 
  0.583, 0.94, "", "", "", "", "", "", "", "", 48884., 7.646186*^6, 219.63, 
  1.404, 48934., 1.406, 0.009, 116.7, "tests performed", "", "", "", "", "", 
  "", "", "", "", 57.41, 3.4813867*^7, 15.322, 31.9, 3.295, 1.845, 49045.411, 
  "", 259.538, 17.72, 1.8, 25.4, "", 2.7, 75.13, 0.854}, 
 {"SAU", "Asia", "Saudi Arabia", "2020-10-19", 342583., 381., 424., 5201., 
  16., 19., 9840.418, 10.944, 12.179, 149.394, 0.46, 0.546, 0.94, "", "", "", 
  "", "", "", "", "", 54477., 7.700663*^6, 221.195, 1.565, 49646., 1.426, 
  0.009, 117.1, "tests performed", "", "", "", "", "", "", "", "", "", 57.41, 
  3.4813867*^7, 15.322, 31.9, 3.295, 1.845, 49045.411, "", 259.538, 17.72, 
  1.8, 25.4, "", 2.7, 75.13, 0.854}, {"SAU", "Asia", "Saudi Arabia", 
  "2020-10-20", 342968., 385., 411.286, 5217., 16., 18.571, 9851.477, 11.059, 
  11.814, 149.854, 0.46, 0.533, 0.94, "", "", "", "", "", "", "", "", 51643., 
  7.752306*^6, 222.679, 1.483, 49616., 1.425, 0.008, 120.6, 
  "tests performed", "", "", "", "", "", "", "", "", "", 57.41, 3.4813867*^7, 
  15.322, 31.9, 3.295, 1.845, 49045.411, "", 259.538, 17.72, 1.8, 25.4, "", 
  2.7, 75.13, 0.854}, {"SAU", "Asia", "Saudi Arabia", "2020-10-21", 343373., 
  405., 397.571, 5235., 18., 18.143, 9863.11, 11.633, 11.42, 150.371, 0.517, 
  0.521, 0.94, "", "", "", "", "", "", "", "", 53523., 7.805829*^6, 224.216, 
  1.537, 49696., 1.427, 0.008, 125., "tests performed", "", "", "", "", "", 
  "", "", "", "", 57.41, 3.4813867*^7, 15.322, 31.9, 3.295, 1.845, 49045.411, 
  "", 259.538, 17.72, 1.8, 25.4, "", 2.7, 75.13, 0.854}, 
 {"SAU", "Asia", "Saudi Arabia", "2020-10-22", 343774., 401., 387.429, 5250., 
  15., 17.571, 9874.628, 11.518, 11.129, 150.802, 0.431, 0.505, 0.95, "", "", 
  "", "", "", "", "", "", 52876., 7.858705*^6, 225.735, 1.519, 49673., 1.427, 
  0.008, 128.2, "tests performed", "", "", "", "", "", "", "", "", "", 57.41, 
  3.4813867*^7, 15.322, 31.9, 3.295, 1.845, 49045.411, "", 259.538, 17.72, 
  1.8, 25.4, "", 2.7, 75.13, 0.854}, {"SAU", "Asia", "Saudi Arabia", 
  "2020-10-23", 344157., 383., 380.286, 5264., 14., 17.143, 9885.63, 11.001, 
  10.923, 151.204, 0.402, 0.492, 0.96, "", "", "", "", "", "", "", "", 
  54809., 7.913514*^6, 227.309, 1.574, 50657., 1.455, 0.008, 133.2, 
  "tests performed", "", "", "", "", "", "", "", "", "", 57.41, 3.4813867*^7, 
  15.322, 31.9, 3.295, 1.845, 49045.411, "", 259.538, 17.72, 1.8, 25.4, "", 
  2.7, 75.13, 0.854}, {"SAU", "Asia", "Saudi Arabia", "2020-10-24", 344552., 
  395., 385.429, 5281., 17., 16.571, 9896.976, 11.346, 11.071, 151.692, 
  0.488, 0.476, 0.96, "", "", "", "", "", "", "", "", 50014., 7.963528*^6, 
  228.746, 1.437, 52318., 1.503, 0.007, 135.7, "tests performed", "", "", "", 
  "", "", "", "", "", "", 57.41, 3.4813867*^7, 15.322, 31.9, 3.295, 1.845, 
  49045.411, "", 259.538, 17.72, 1.8, 25.4, "", 2.7, 75.13, 0.854}, 
 {"SAU", "Asia", "Saudi Arabia", "2020-10-25", 344875., 323., 381.857, 5296., 
  15., 15.857, 9906.254, 9.278, 10.969, 152.123, 0.431, 0.455, 0.97, "", "", 
  "", "", "", "", "", "", 52321., 8.015849*^6, 230.249, 1.503, 52809., 1.517, 
  0.007, 138.3, "tests performed", "", "", "", "", "", "", "", "", "", 57.41, 
  3.4813867*^7, 15.322, 31.9, 3.295, 1.845, 49045.411, "", 259.538, 17.72, 
  1.8, 25.4, "", 2.7, 75.13, 0.854}, {"SAU", "Asia", "Saudi Arabia", 
  "2020-10-26", 345232., 357., 378.429, 5313., 17., 16., 9916.508, 10.255, 
  10.87, 152.612, 0.488, 0.46, 0.98, "", "", "", "", "", "", "", "", 57870., 
  8.073719*^6, 231.911, 1.662, 53294., 1.531, 0.007, 140.8, 
  "tests performed", "", "", "", "", "", "", "", "", "", 57.41, 3.4813867*^7, 
  15.322, 31.9, 3.295, 1.845, 49045.411, "", 259.538, 17.72, 1.8, 25.4, "", 
  2.7, 75.13, 0.854}, {"SAU", "Asia", "Saudi Arabia", "2020-10-27", 345631., 
  399., 380.429, 5329., 16., 16., 9927.969, 11.461, 10.928, 153.071, 0.46, 
  0.46, 0.98, "", "", "", "", "", "", "", "", 58561., 8.13228*^6, 233.593, 
  1.682, 54282., 1.559, 0.007, 142.7, "tests performed", "", "", "", "", "", 
  "", "", "", "", 57.41, 3.4813867*^7, 15.322, 31.9, 3.295, 1.845, 49045.411, 
  "", 259.538, 17.72, 1.8, 25.4, "", 2.7, 75.13, 0.854}, 
 {"SAU", "Asia", "Saudi Arabia", "2020-10-28", 346047., 416., 382., 5348., 
  19., 16.143, 9939.918, 11.949, 10.973, 153.617, 0.546, 0.464, 0.99, "", "", 
  "", "", "", "", "", "", 55907., 8.188187*^6, 235.199, 1.606, 54623., 1.569, 
  0.007, 143., "tests performed", "", "", "", "", "", "", "", "", "", 57.41, 
  3.4813867*^7, 15.322, 31.9, 3.295, 1.845, 49045.411, "", 259.538, 17.72, 
  1.8, 25.4, "", 2.7, 75.13, 0.854}, {"SAU", "Asia", "Saudi Arabia", 
  "2020-10-29", 346482., 435., 386.857, 5363., 15., 16.143, 9952.414, 12.495, 
  11.112, 154.048, 0.431, 0.464, 1., "", "", "", "", "", "", "", "", 56255., 
  8.244442*^6, 236.815, 1.616, 55105., 1.583, 0.007, 142.4, 
  "tests performed", "", "", "", "", "", "", "", "", "", 57.41, 3.4813867*^7, 
  15.322, 31.9, 3.295, 1.845, 49045.411, "", 259.538, 17.72, 1.8, 25.4, "", 
  2.7, 75.13, 0.854}, {"SAU", "Asia", "Saudi Arabia", "2020-10-30", 346880., 
  398., 389., 5383., 20., 17., 9963.846, 11.432, 11.174, 154.622, 0.574, 
  0.488, 1.01, "", "", "", "", "", "", "", "", 51418., 8.29586*^6, 238.292, 
  1.477, 54621., 1.569, 0.007, 140.4, "tests performed", "", "", "", "", "", 
  "", "", "", "", 50., 3.4813867*^7, 15.322, 31.9, 3.295, 1.845, 49045.411, 
  "", 259.538, 17.72, 1.8, 25.4, "", 2.7, 75.13, 0.854}, 
 {"SAU", "Asia", "Saudi Arabia", "2020-10-31", 347282., 402., 390., 5402., 
  19., 17.286, 9975.393, 11.547, 11.202, 155.168, 0.546, 0.497, 1.02, "", "", 
  "", "", "", "", "", "", 44840., 8.3407*^6, 239.58, 1.288, 53882., 1.548, 
  0.007, 138.2, "tests performed", "", "", "", "", "", "", "", "", "", 50., 
  3.4813867*^7, 15.322, 31.9, 3.295, 1.845, 49045.411, "", 259.538, 17.72, 
  1.8, 25.4, "", 2.7, 75.13, 0.854}, {"SAU", "Asia", "Saudi Arabia", 
  "2020-11-01", 347656., 374., 397.286, 5420., 18., 17.714, 9986.136, 10.743, 
  11.412, 155.685, 0.517, 0.509, 1.02, "", "", "", "", "", "", "", "", 
  53819., 8.394519*^6, 241.126, 1.546, 54096., 1.554, 0.007, 136.2, 
  "tests performed", "", "", "", "", "", "", "", "", "", 50., 3.4813867*^7, 
  15.322, 31.9, 3.295, 1.845, 49045.411, "", 259.538, 17.72, 1.8, 25.4, "", 
  2.7, 75.13, 0.854}, {"SAU", "Asia", "Saudi Arabia", "2020-11-02", 348037., 
  381., 400.714, 5437., 17., 17.714, 9997.08, 10.944, 11.51, 156.173, 0.488, 
  0.509, 1.02, "", "", "", "", "", "", "", "", 58930., 8.453449*^6, 242.818, 
  1.693, 54247., 1.558, 0.007, 135.4, "tests performed", "", "", "", "", "", 
  "", "", "", "", 50., 3.4813867*^7, 15.322, 31.9, 3.295, 1.845, 49045.411, 
  "", 259.538, 17.72, 1.8, 25.4, "", 2.7, 75.13, 0.854}, 
 {"SAU", "Asia", "Saudi Arabia", "2020-11-03", 348510., 473., 411.286, 5456., 
  19., 18.143, 10010.666, 13.587, 11.814, 156.719, 0.546, 0.521, 1.02, "", 
  "", "", "", "", "", "", "", 63664., 8.517113*^6, 244.647, 1.829, 54976., 
  1.579, 0.007, 133.7, "tests performed", "", "", "", "", "", "", "", "", "", 
  50., 3.4813867*^7, 15.322, 31.9, 3.295, 1.845, 49045.411, "", 259.538, 
  17.72, 1.8, 25.4, "", 2.7, 75.13, 0.854}, {"SAU", "Asia", "Saudi Arabia", 
  "2020-11-04", 348936., 426., 412.714, 5471., 15., 17.571, 10022.903, 
  12.237, 11.855, 157.15, 0.431, 0.505, 1.02, "", "", "", "", "", "", "", "", 
  59317., 8.57643*^6, 246.351, 1.704, 55463., 1.593, 0.007, 134.4, 
  "tests performed", "", "", "", "", "", "", "", "", "", 50., 3.4813867*^7, 
  15.322, 31.9, 3.295, 1.845, 49045.411, "", 259.538, 17.72, 1.8, 25.4, "", 
  2.7, 75.13, 0.854}, {"SAU", "Asia", "Saudi Arabia", "2020-11-05", 349386., 
  450., 414.857, 5489., 18., 18., 10035.829, 12.926, 11.916, 157.667, 0.517, 
  0.517, 1.01, "", "", "", "", "", "", "", "", 61866., 8.638296*^6, 248.128, 
  1.777, 56265., 1.616, 0.007, 135.6, "tests performed", "", "", "", "", "", 
  "", "", "", "", 50., 3.4813867*^7, 15.322, 31.9, 3.295, 1.845, 49045.411, 
  "", 259.538, 17.72, 1.8, 25.4, "", 2.7, 75.13, 0.854}, 
 {"SAU", "Asia", "Saudi Arabia", "2020-11-06", 349822., 436., 420.286, 5506., 
  17., 17.571, 10048.352, 12.524, 12.072, 158.155, 0.488, 0.505, 1.01, "", 
  "", "", "", "", "", "", "", 53726., 8.692022*^6, 249.671, 1.543, 56595., 
  1.626, 0.007, 134.7, "tests performed", "", "", "", "", "", "", "", "", "", 
  50., 3.4813867*^7, 15.322, 31.9, 3.295, 1.845, 49045.411, "", 259.538, 
  17.72, 1.8, 25.4, "", 2.7, 75.13, 0.854}, {"SAU", "Asia", "Saudi Arabia", 
  "2020-11-07", 350229., 407., 421., 5525., 19., 17.571, 10060.043, 11.691, 
  12.093, 158.701, 0.546, 0.505, 1., "", "", "", "", "", "", "", "", 45471., 
  8.737493*^6, 250.977, 1.306, 56685., 1.628, 0.007, 134.6, 
  "tests performed", "", "", "", "", "", "", "", "", "", 50., 3.4813867*^7, 
  15.322, 31.9, 3.295, 1.845, 49045.411, "", 259.538, 17.72, 1.8, 25.4, "", 
  2.7, 75.13, 0.854}, {"SAU", "Asia", "Saudi Arabia", "2020-11-08", 350592., 
  363., 419.429, 5540., 15., 17.143, 10070.47, 10.427, 12.048, 159.132, 
  0.431, 0.492, 0.99, "", "", "", "", "", "", "", "", 53583., 8.791076*^6, 
  252.517, 1.539, 56651., 1.627, 0.007, 135.1, "tests performed", "", "", "", 
  "", "", "", "", "", "", 50., 3.4813867*^7, 15.322, 31.9, 3.295, 1.845, 
  49045.411, "", 259.538, 17.72, 1.8, 25.4, "", 2.7, 75.13, 0.854}, 
 {"SAU", "Asia", "Saudi Arabia", "2020-11-09", 350984., 392., 421., 5559., 
  19., 17.429, 10081.73, 11.26, 12.093, 159.678, 0.546, 0.501, 0.98, "", "", 
  "", "", "", "", "", "", 64590., 8.855666*^6, 254.372, 1.855, 57460., 1.65, 
  0.007, 136.5, "tests performed", "", "", "", "", "", "", "", "", "", 50., 
  3.4813867*^7, 15.322, 31.9, 3.295, 1.845, 49045.411, "", 259.538, 17.72, 
  1.8, 25.4, "", 2.7, 75.13, 0.854}, {"SAU", "Asia", "Saudi Arabia", 
  "2020-11-10", 351455., 471., 420.714, 5576., 17., 17.143, 10095.259, 
  13.529, 12.085, 160.166, 0.488, 0.492, 0.96, "", "", "", "", "", "", "", 
  "", 62922., 8.918588*^6, 256.179, 1.807, 57354., 1.647, 0.007, 136.3, 
  "tests performed", "", "", "", "", "", "", "", "", "", 50., 3.4813867*^7, 
  15.322, 31.9, 3.295, 1.845, 49045.411, "", 259.538, 17.72, 1.8, 25.4, "", 
  2.7, 75.13, 0.854}, {"SAU", "Asia", "Saudi Arabia", "2020-11-11", 351849., 
  394., 416.143, 5590., 14., 17., 10106.576, 11.317, 11.953, 160.568, 0.402, 
  0.488, 0.94, "", "", "", "", "", "", "", "", 50851., 8.969439*^6, 257.64, 
  1.461, 56144., 1.613, 0.007, 134.9, "tests performed", "", "", "", "", "", 
  "", "", "", "", 50., 3.4813867*^7, 15.322, 31.9, 3.295, 1.845, 49045.411, 
  "", 259.538, 17.72, 1.8, 25.4, "", 2.7, 75.13, 0.854}, 
 {"SAU", "Asia", "Saudi Arabia", "2020-11-12", 352160., 311., 396.286, 5605., 
  15., 16.571, 10115.509, 8.933, 11.383, 160.999, 0.431, 0.476, 0.92, "", "", 
  "", "", "", "", "", "", 62611., 9.03205*^6, 259.438, 1.798, 56251., 1.616, 
  0.007, 141.9, "tests performed", "", "", "", "", "", "", "", "", "", 50., 
  3.4813867*^7, 15.322, 31.9, 3.295, 1.845, 49045.411, "", 259.538, 17.72, 
  1.8, 25.4, "", 2.7, 75.13, 0.854}, {"SAU", "Asia", "Saudi Arabia", 
  "2020-11-13", 352601., 441., 397., 5625., 20., 17., 10128.177, 12.667, 
  11.404, 161.574, 0.574, 0.488, 0.92, "", "", "", "", "", "", "", "", 
  51139., 9.083189*^6, 260.907, 1.469, 55881., 1.605, 0.007, 140.8, 
  "tests performed", "", "", "", "", "", "", "", "", "", 50., 3.4813867*^7, 
  15.322, 31.9, 3.295, 1.845, 49045.411, "", 259.538, 17.72, 1.8, 25.4, "", 
  2.7, 75.13, 0.854}, {"SAU", "Asia", "Saudi Arabia", "2020-11-14", 352950., 
  349., 388.714, 5641., 16., 16.571, 10138.202, 10.025, 11.166, 162.033, 
  0.46, 0.476, 0.9, "", "", "", "", "", "", "", "", 44855., 9.128044*^6, 
  262.196, 1.288, 55793., 1.603, 0.007, 143.5, "tests performed", "", "", "", 
  "", "", "", "", "", "", 50., 3.4813867*^7, 15.322, 31.9, 3.295, 1.845, 
  49045.411, "", 259.538, 17.72, 1.8, 25.4, "", 2.7, 75.13, 0.854}, 
 {"SAU", "Asia", "Saudi Arabia", "2020-11-15", 353255., 305., 380.429, 5657., 
  16., 16.714, 10146.962, 8.761, 10.928, 162.493, 0.46, 0.48, 0.89, "", "", 
  "", "", "", "", "", "", 53147., 9.181191*^6, 263.722, 1.527, 55731., 1.601, 
  0.007, 146.5, "tests performed", "", "", "", "", "", "", "", "", "", 50., 
  3.4813867*^7, 15.322, 31.9, 3.295, 1.845, 49045.411, "", 259.538, 17.72, 
  1.8, 25.4, "", 2.7, 75.13, 0.854}, {"SAU", "Asia", "Saudi Arabia", 
  "2020-11-16", 353556., 301., 367.429, 5676., 19., 16.714, 10155.608, 8.646, 
  10.554, 163.038, 0.546, 0.48, 0.87, "", "", "", "", "", "", "", "", 59792., 
  9.240983*^6, 265.44, 1.717, 55045., 1.581, 0.007, 149.8, "tests performed", 
  "", "", "", "", "", "", "", "", "", 50., 3.4813867*^7, 15.322, 31.9, 3.295, 
  1.845, 49045.411, "", 259.538, 17.72, 1.8, 25.4, "", 2.7, 75.13, 0.854}, 
 {"SAU", "Asia", "Saudi Arabia", "2020-11-17", 353918., 362., 351.857, 5692., 
  16., 16.571, 10166.007, 10.398, 10.107, 163.498, 0.46, 0.476, 0.86, "", "", 
  "", "", "", "", "", "", 56691., 9.297674*^6, 267.068, 1.628, 54155., 1.556, 
  0.006, 153.9, "tests performed", "", "", "", "", "", "", "", "", "", 50., 
  3.4813867*^7, 15.322, 31.9, 3.295, 1.845, 49045.411, "", 259.538, 17.72, 
  1.8, 25.4, "", 2.7, 75.13, 0.854}, {"SAU", "Asia", "Saudi Arabia", 
  "2020-11-18", 354208., 290., 337., 5710., 18., 17.143, 10174.337, 8.33, 
  9.68, 164.015, 0.517, 0.492, 0.84, "", "", "", "", "", "", "", "", 59259., 
  9.356933*^6, 268.77, 1.702, 55356., 1.59, 0.006, 164.3, "tests performed", 
  "", "", "", "", "", "", "", "", "", 50., 3.4813867*^7, 15.322, 31.9, 3.295, 
  1.845, 49045.411, "", 259.538, 17.72, 1.8, 25.4, "", 2.7, 75.13, 0.854}, 
 {"SAU", "Asia", "Saudi Arabia", "2020-11-19", 354527., 319., 338.143, 5729., 
  19., 17.714, 10183.5, 9.163, 9.713, 164.561, 0.546, 0.509, 0.84, "", "", 
  "", "", "", "", "", "", 57434., 9.414367*^6, 270.42, 1.65, 54617., 1.569, 
  0.006, 161.5, "tests performed", "", "", "", "", "", "", "", "", "", 50., 
  3.4813867*^7, 15.322, 31.9, 3.295, 1.845, 49045.411, "", 259.538, 17.72, 
  1.8, 25.4, "", 2.7, 75.13, 0.854}, {"SAU", "Asia", "Saudi Arabia", 
  "2020-11-20", 354813., 286., 316., 5745., 16., 17.143, 10191.715, 8.215, 
  9.077, 165.02, 0.46, 0.492, 0.83, "", "", "", "", "", "", "", "", 47445., 
  9.461812*^6, 271.783, 1.363, 54089., 1.554, 0.006, 171.2, 
  "tests performed", "", "", "", "", "", "", "", "", "", 50., 3.4813867*^7, 
  15.322, 31.9, 3.295, 1.845, 49045.411, "", 259.538, 17.72, 1.8, 25.4, "", 
  2.7, 75.13, 0.854}, {"SAU", "Asia", "Saudi Arabia", "2020-11-21", 355034., 
  221., 297.714, 5761., 16., 17.143, 10198.063, 6.348, 8.552, 165.48, 0.46, 
  0.492, 0.83, "", "", "", "", "", "", "", "", 36558., 9.49837*^6, 272.833, 
  1.05, 52904., 1.52, 0.006, 177.7, "tests performed", "", "", "", "", "", 
  "", "", "", "", 50., 3.4813867*^7, 15.322, 31.9, 3.295, 1.845, 49045.411, 
  "", 259.538, 17.72, 1.8, 25.4, "", 2.7, 75.13, 0.854}, 
 {"SAU", "Asia", "Saudi Arabia", "2020-11-22", 355258., 224., 286.143, 5780., 
  19., 17.571, 10204.497, 6.434, 8.219, 166.026, 0.546, 0.505, 0.83, "", "", 
  "", "", "", "", "", "", 40395., 9.538765*^6, 273.993, 1.16, 51082., 1.467, 
  0.006, 178.5, "tests performed", "", "", "", "", "", "", "", "", "", 50., 
  3.4813867*^7, 15.322, 31.9, 3.295, 1.845, 49045.411, "", 259.538, 17.72, 
  1.8, 25.4, "", 2.7, 75.13, 0.854}, {"SAU", "Asia", "Saudi Arabia", 
  "2020-11-23", 355489., 231., 276.143, 5796., 16., 17.143, 10211.132, 6.635, 
  7.932, 166.485, 0.46, 0.492, 0.84, "", "", "", "", "", "", "", "", 55276., 
  9.594041*^6, 275.581, 1.588, 50437., 1.449, 0.005, 182.6, 
  "tests performed", "", "", "", "", "", "", "", "", "", 50., 3.4813867*^7, 
  15.322, 31.9, 3.295, 1.845, 49045.411, "", 259.538, 17.72, 1.8, 25.4, "", 
  2.7, 75.13, 0.854}, {"SAU", "Asia", "Saudi Arabia", "2020-11-24", 355741., 
  252., 260.429, 5811., 15., 17., 10218.371, 7.238, 7.481, 166.916, 0.431, 
  0.488, 0.86, "", "", "", "", "", "", "", "", 50738., 9.644779*^6, 277.038, 
  1.457, 49586., 1.424, 0.005, 190.4, "tests performed", "", "", "", "", "", 
  "", "", "", "", 50., 3.4813867*^7, 15.322, 31.9, 3.295, 1.845, 49045.411, 
  "", 259.538, 17.72, 1.8, 25.4, "", 2.7, 75.13, 0.854}, 
 {"SAU", "Asia", "Saudi Arabia", "2020-11-25", 356067., 326., 265.571, 5825., 
  14., 16.429, 10227.735, 9.364, 7.628, 167.318, 0.402, 0.472, 0.88, "", "", 
  "", "", "", "", "", "", 51831., 9.69661*^6, 278.527, 1.489, 48525., 1.394, 
  0.005, 182.7, "tests performed", "", "", "", "", "", "", "", "", "", 50., 
  3.4813867*^7, 15.322, 31.9, 3.295, 1.845, 49045.411, "", 259.538, 17.72, 
  1.8, 25.4, "", 2.7, 75.13, 0.854}, {"SAU", "Asia", "Saudi Arabia", 
  "2020-11-26", 356389., 322., 266., 5840., 15., 15.857, 10236.984, 9.249, 
  7.641, 167.749, 0.431, 0.455, 0.89, "", "", "", "", "", "", "", "", 51949., 
  9.748559*^6, 280.019, 1.492, 47742., 1.371, 0.006, 179.5, 
  "tests performed", "", "", "", "", "", "", "", "", "", 50., 3.4813867*^7, 
  15.322, 31.9, 3.295, 1.845, 49045.411, "", 259.538, 17.72, 1.8, 25.4, "", 
  2.7, 75.13, 0.854}, {"SAU", "Asia", "Saudi Arabia", "2020-11-27", 356691., 
  302., 268.286, 5857., 17., 16., 10245.659, 8.675, 7.706, 168.238, 0.488, 
  0.46, 0.88, "", "", "", "", "", "", "", "", 36709., 9.785268*^6, 281.074, 
  1.054, 46208., 1.327, 0.006, 172.2, "tests performed", "", "", "", "", "", 
  "", "", "", "", 50., 3.4813867*^7, 15.322, 31.9, 3.295, 1.845, 49045.411, 
  "", 259.538, 17.72, 1.8, 25.4, "", 2.7, 75.13, 0.854}, 
 {"SAU", "Asia", "Saudi Arabia", "2020-11-28", 356911., 220., 268.143, 5870., 
  13., 15.571, 10251.978, 6.319, 7.702, 168.611, 0.373, 0.447, 0.87, "", "", 
  "", "", "", "", "", "", 34616., 9.819884*^6, 282.068, 0.994, 45931., 1.319, 
  0.006, 171.3, "tests performed", "", "", "", "", "", "", "", "", "", 50., 
  3.4813867*^7, 15.322, 31.9, 3.295, 1.845, 49045.411, "", 259.538, 17.72, 
  1.8, 25.4, "", 2.7, 75.13, 0.854}, {"SAU", "Asia", "Saudi Arabia", 
  "2020-11-29", 357128., 217., 267.143, 5884., 14., 14.857, 10258.211, 6.233, 
  7.673, 169.013, 0.402, 0.427, 0.87, "", "", "", "", "", "", "", "", 39224., 
  9.859108*^6, 283.195, 1.127, 45763., 1.315, 0.006, 171.3, 
  "tests performed", "", "", "", "", "", "", "", "", "", 50., 3.4813867*^7, 
  15.322, 31.9, 3.295, 1.845, 49045.411, "", 259.538, 17.72, 1.8, 25.4, "", 
  2.7, 75.13, 0.854}, {"SAU", "Asia", "Saudi Arabia", "2020-11-30", 357360., 
  232., 267.286, 5896., 12., 14.286, 10264.875, 6.664, 7.678, 169.358, 0.345, 
  0.41, 0.86, "", "", "", "", "", "", "", "", 46372., 9.90548*^6, 284.527, 
  1.332, 44491., 1.278, 0.006, 166.5, "tests performed", "", "", "", "", "", 
  "", "", "", "", 50., 3.4813867*^7, 15.322, 31.9, 3.295, 1.845, 49045.411, 
  "", 259.538, 17.72, 1.8, 25.4, "", 2.7, 75.13, 0.854}, 
 {"SAU", "Asia", "Saudi Arabia", "2020-12-01", 357623., 263., 268.857, 5907., 
  11., 13.714, 10272.43, 7.554, 7.723, 169.674, 0.316, 0.394, 0.86, "", "", 
  "", "", "", "", "", "", 47337., 9.952817*^6, 285.887, 1.36, 44005., 1.264, 
  0.006, 163.7, "tests performed", "", "", "", "", "", "", "", "", "", 50., 
  3.4813867*^7, 15.322, 31.9, 3.295, 1.845, 49045.411, "", 259.538, 17.72, 
  1.8, 25.4, "", 2.7, 75.13, 0.854}, {"SAU", "Asia", "Saudi Arabia", 
  "2020-12-02", 357872., 249., 257.857, 5919., 12., 13.429, 10279.582, 7.152, 
  7.407, 170.018, 0.345, 0.386, 0.85, "", "", "", "", "", "", "", "", 42125., 
  9.994942*^6, 287.097, 1.21, 42619., 1.224, 0.006, 165.3, "tests performed", 
  "", "", "", "", "", "", "", "", "", 50., 3.4813867*^7, 15.322, 31.9, 3.295, 
  1.845, 49045.411, "", 259.538, 17.72, 1.8, 25.4, "", 2.7, 75.13, 0.854}, 
 {"SAU", "Asia", "Saudi Arabia", "2020-12-03", 358102., 230., 244.714, 5930., 
  11., 12.857, 10286.189, 6.607, 7.029, 170.334, 0.316, 0.369, 0.84, "", "", 
  "", "", "", "", "", "", 44306., 1.0039248*^7, 288.369, 1.273, 41527., 
  1.193, 0.006, 169.7, "tests performed", "", "", "", "", "", "", "", "", "", 
  50., 3.4813867*^7, 15.322, 31.9, 3.295, 1.845, 49045.411, "", 259.538, 
  17.72, 1.8, 25.4, "", 2.7, 75.13, 0.854}, {"SAU", "Asia", "Saudi Arabia", 
  "2020-12-04", 358336., 234., 235., 5940., 10., 11.857, 10292.91, 6.721, 
  6.75, 170.622, 0.287, 0.341, 0.83, "", "", "", "", "", "", "", "", 34621., 
  1.0073869*^7, 289.364, 0.994, 41229., 1.184, 0.006, 175.4, 
  "tests performed", "", "", "", "", "", "", "", "", "", 50., 3.4813867*^7, 
  15.322, 31.9, 3.295, 1.845, 49045.411, "", 259.538, 17.72, 1.8, 25.4, "", 
  2.7, 75.13, 0.854}, {"SAU", "Asia", "Saudi Arabia", "2020-12-05", 358526., 
  190., 230.714, 5954., 14., 12., 10298.368, 5.458, 6.627, 171.024, 0.402, 
  0.345, 0.83, "", "", "", "", "", "", "", "", 32790., 1.0106659*^7, 290.306, 
  0.942, 40968., 1.177, 0.006, 177.6, "tests performed", "", "", "", "", "", 
  "", "", "", "", 50., 3.4813867*^7, 15.322, 31.9, 3.295, 1.845, 49045.411, 
  "", 259.538, 17.72, 1.8, 25.4, "", 2.7, 75.13, 0.854}, 
 {"SAU", "Asia", "Saudi Arabia", "2020-12-06", 358713., 187., 226.429, 5965., 
  11., 11.571, 10303.739, 5.371, 6.504, 171.34, 0.316, 0.332, 0.82, "", "", 
  "", "", "", "", "", "", 40371., 1.014703*^7, 291.465, 1.16, 41132., 1.181, 
  0.006, 181.7, "tests performed", "", "", "", "", "", "", "", "", "", 50., 
  3.4813867*^7, 15.322, 31.9, 3.295, 1.845, 49045.411, "", 259.538, 17.72, 
  1.8, 25.4, "", 2.7, 75.13, 0.854}, {"SAU", "Asia", "Saudi Arabia", 
  "2020-12-07", 358922., 209., 223.143, 5977., 12., 11.571, 10309.742, 6.003, 
  6.41, 171.684, 0.345, 0.332, 0.81, "", "", "", "", "", "", "", "", 44601., 
  1.0191631*^7, 292.746, 1.281, 40879., 1.174, 0.005, 183.2, 
  "tests performed", "", "", "", "", "", "", "", "", "", 50., 3.4813867*^7, 
  15.322, 31.9, 3.295, 1.845, 49045.411, "", 259.538, 17.72, 1.8, 25.4, "", 
  2.7, 75.13, 0.854}, {"SAU", "Asia", "Saudi Arabia", "2020-12-08", 359115., 
  193., 213.143, 5989., 12., 11.714, 10315.286, 5.544, 6.122, 172.029, 0.345, 
  0.336, 0.8, "", "", "", "", "", "", "", "", 41959., 1.023359*^7, 293.952, 
  1.205, 40110., 1.152, 0.005, 188.2, "tests performed", "", "", "", "", "", 
  "", "", "", "", 50., 3.4813867*^7, 15.322, 31.9, 3.295, 1.845, 49045.411, 
  "", 259.538, 17.72, 1.8, 25.4, "", 2.7, 75.13, 0.854}, 
 {"SAU", "Asia", "Saudi Arabia", "2020-12-09", 359274., 159., 200.286, 6002., 
  13., 11.857, 10319.853, 4.567, 5.753, 172.403, 0.373, 0.341, 0.78, "", "", 
  "", "", "", "", "", "", 41775., 1.0275365*^7, 295.151, 1.2, 40060., 1.151, 
  0.005, 200., "tests performed", "", "", "", "", "", "", "", "", "", 50., 
  3.4813867*^7, 15.322, 31.9, 3.295, 1.845, 49045.411, "", 259.538, 17.72, 
  1.8, 25.4, "", 2.7, 75.13, 0.854}, {"SAU", "Asia", "Saudi Arabia", 
  "2020-12-10", 359415., 141., 187.571, 6012., 10., 11.714, 10323.903, 4.05, 
  5.388, 172.69, 0.287, 0.336, 0.78, "", "", "", "", "", "", "", "", 41267., 
  1.0316632*^7, 296.337, 1.185, 39626., 1.138, 0.005, 211.3, 
  "tests performed", "", "", "", "", "", "", "", "", "", 50., 3.4813867*^7, 
  15.322, 31.9, 3.295, 1.845, 49045.411, "", 259.538, 17.72, 1.8, 25.4, "", 
  2.7, 75.13, 0.854}, {"SAU", "Asia", "Saudi Arabia", "2020-12-11", 359583., 
  168., 178.143, 6023., 11., 11.857, 10328.729, 4.826, 5.117, 173.006, 0.316, 
  0.341, 0.79, "", "", "", "", "", "", "", "", 32958., 1.034959*^7, 297.284, 
  0.947, 39389., 1.131, 0.005, 221.1, "tests performed", "", "", "", "", "", 
  "", "", "", "", 50., 3.4813867*^7, 15.322, 31.9, 3.295, 1.845, 49045.411, 
  "", 259.538, 17.72, 1.8, 25.4, "", 2.7, 75.13, 0.854}, 
 {"SAU", "Asia", "Saudi Arabia", "2020-12-12", 359749., 166., 174.714, 6036., 
  13., 11.714, 10333.497, 4.768, 5.019, 173.379, 0.373, 0.336, 0.81, "", "", 
  "", "", "", "", "", "", 29142., 1.0378732*^7, 298.121, 0.837, 38868., 
  1.116, 0.004, 222.5, "tests performed", "", "", "", "", "", "", "", "", "", 
  50., 3.4813867*^7, 15.322, 31.9, 3.295, 1.845, 49045.411, "", 259.538, 
  17.72, 1.8, 25.4, "", 2.7, 75.13, 0.854}, {"SAU", "Asia", "Saudi Arabia", 
  "2020-12-13", 359888., 139., 167.857, 6048., 12., 11.857, 10337.49, 3.993, 
  4.822, 173.724, 0.345, 0.341, 0.82, "", "", "", "", "", "", "", "", 30902., 
  1.0409634*^7, 299.008, 0.888, 37515., 1.078, 0.004, 223.5, 
  "tests performed", "", "", "", "", "", "", "", "", "", 50., 3.4813867*^7, 
  15.322, 31.9, 3.295, 1.845, 49045.411, "", 259.538, 17.72, 1.8, 25.4, "", 
  2.7, 75.13, 0.854}, {"SAU", "Asia", "Saudi Arabia", "2020-12-14", 360013., 
  125., 155.857, 6059., 11., 11.714, 10341.08, 3.591, 4.477, 174.04, 0.316, 
  0.336, 0.83, "", "", "", "", "", "", "", "", 34552., 1.0444186*^7, 300.001, 
  0.992, 36079., 1.036, 0.004, 231.5, "tests performed", "", "", "", "", "", 
  "", "", "", "", 50., 3.4813867*^7, 15.322, 31.9, 3.295, 1.845, 49045.411, 
  "", 259.538, 17.72, 1.8, 25.4, "", 2.7, 75.13, 0.854}, 
 {"SAU", "Asia", "Saudi Arabia", "2020-12-15", 360155., 142., 148.571, 6069., 
  10., 11.429, 10345.159, 4.079, 4.268, 174.327, 0.287, 0.328, 0.85, "", "", 
  "", "", "", "", "", "", 46619., 1.0490805*^7, 301.34, 1.339, 36745., 1.055, 
  0.004, 247.3, "tests performed", "", "", "", "", "", "", "", "", "", 50., 
  3.4813867*^7, 15.322, 31.9, 3.295, 1.845, 49045.411, "", 259.538, 17.72, 
  1.8, 25.4, "", 2.7, 75.13, 0.854}, {"SAU", "Asia", "Saudi Arabia", 
  "2020-12-16", 360335., 180., 151.571, 6080., 11., 11.143, 10350.33, 5.17, 
  4.354, 174.643, 0.316, 0.32, 0.88, "", "", "", "", "", "", "", "", 39441., 
  1.0530246*^7, 302.473, 1.133, 36412., 1.046, 0.004, 240.2, 
  "tests performed", "", "", "", "", "", "", "", "", "", 50., 3.4813867*^7, 
  15.322, 31.9, 3.295, 1.845, 49045.411, "", 259.538, 17.72, 1.8, 25.4, "", 
  2.7, 75.13, 0.854}, {"SAU", "Asia", "Saudi Arabia", "2020-12-17", 360516., 
  181., 157.286, 6091., 11., 11.286, 10355.529, 5.199, 4.518, 174.959, 0.316, 
  0.324, 0.9, "", "", "", "", "", "", "", "", 42448., 1.0572694*^7, 303.692, 
  1.219, 36580., 1.051, 0.004, 232.6, "tests performed", "", "", "", "", "", 
  "", "", "", "", 50., 3.4813867*^7, 15.322, 31.9, 3.295, 1.845, 49045.411, 
  "", 259.538, 17.72, 1.8, 25.4, "", 2.7, 75.13, 0.854}, 
 {"SAU", "Asia", "Saudi Arabia", "2020-12-18", 360690., 174., 158.143, 6101., 
  10., 11.143, 10360.527, 4.998, 4.543, 175.246, 0.287, 0.32, 0.92, "", "", 
  "", "", "", "", "", "", 33676., 1.060637*^7, 304.659, 0.967, 36683., 1.054, 
  0.004, 232., "tests performed", "", "", "", "", "", "", "", "", "", 50., 
  3.4813867*^7, 15.322, 31.9, 3.295, 1.845, 49045.411, "", 259.538, 17.72, 
  1.8, 25.4, "", 2.7, 75.13, 0.854}, {"SAU", "Asia", "Saudi Arabia", 
  "2020-12-19", 360848., 158., 157., 6112., 11., 10.857, 10365.065, 4.538, 
  4.51, 175.562, 0.316, 0.312, 0.94, "", "", "", "", "", "", "", "", 33275., 
  1.0639645*^7, 305.615, 0.956, 37273., 1.071, 0.004, 237.4, 
  "tests performed", "", "", "", "", "", "", "", "", "", 50., 3.4813867*^7, 
  15.322, 31.9, 3.295, 1.845, 49045.411, "", 259.538, 17.72, 1.8, 25.4, "", 
  2.7, 75.13, 0.854}, {"SAU", "Asia", "Saudi Arabia", "2020-12-20", 361010., 
  162., 160.286, 6122., 10., 10.571, 10369.718, 4.653, 4.604, 175.849, 0.287, 
  0.304, 0.95, "", "", "", "", "", "", "", "", 36373., 1.0676018*^7, 306.66, 
  1.045, 38055., 1.093, 0.004, 237.4, "tests performed", "", "", "", "", "", 
  "", "", "", "", 52.78, 3.4813867*^7, 15.322, 31.9, 3.295, 1.845, 49045.411, 
  "", 259.538, 17.72, 1.8, 25.4, "", 2.7, 75.13, 0.854}, 
 {"SAU", "Asia", "Saudi Arabia", "2020-12-21", 361178., 168., 166.429, 6131., 
  9., 10.286, 10374.544, 4.826, 4.781, 176.108, 0.259, 0.295, 0.96, "", "", 
  "", "", "", "", "", "", 39610., 1.0715628*^7, 307.798, 1.138, 38777., 
  1.114, 0.004, 233., "tests performed", "", "", "", "", "", "", "", "", "", 
  52.78, 3.4813867*^7, 15.322, 31.9, 3.295, 1.845, 49045.411, "", 259.538, 
  17.72, 1.8, 25.4, "", 2.7, 75.13, 0.854}, {"SAU", "Asia", "Saudi Arabia", 
  "2020-12-22", 361359., 181., 172., 6139., 8., 10., 10379.743, 5.199, 4.941, 
  176.338, 0.23, 0.287, 0.96, "", "", "", "", "", "", "", "", 39564., 
  1.0755192*^7, 308.934, 1.136, 37770., 1.085, 0.005, 219.6, 
  "tests performed", "", "", "", "", "", "", "", "", "", 52.78, 3.4813867*^7, 
  15.322, 31.9, 3.295, 1.845, 49045.411, "", 259.538, 17.72, 1.8, 25.4, "", 
  2.7, 75.13, 0.854}, {"SAU", "Asia", "Saudi Arabia", "2020-12-23", 361536., 
  177., 171.571, 6148., 9., 9.714, 10384.827, 5.084, 4.928, 176.596, 0.259, 
  0.279, 0.95, "", "", "", "", "", "", "", "", 34698., 1.078989*^7, 309.931, 
  0.997, 37092., 1.065, 0.005, 216.2, "tests performed", "", "", "", "", "", 
  "", "", "", "", 52.78, 3.4813867*^7, 15.322, 31.9, 3.295, 1.845, 49045.411, 
  "", 259.538, 17.72, 1.8, 25.4, "", 2.7, 75.13, 0.854}, 
 {"SAU", "Asia", "Saudi Arabia", "2020-12-24", 361725., 189., 172.714, 6159., 
  11., 9.714, 10390.256, 5.429, 4.961, 176.912, 0.316, 0.279, 0.95, "", "", 
  "", "", "", "", "", "", 32339., 1.0822229*^7, 310.86, 0.929, 35648., 1.024, 
  0.005, 206.4, "tests performed", "", "", "", "", "", "", "", "", "", 52.78, 
  3.4813867*^7, 15.322, 31.9, 3.295, 1.845, 49045.411, "", 259.538, 17.72, 
  1.8, 25.4, "", 2.7, 75.13, 0.854}, {"SAU", "Asia", "Saudi Arabia", 
  "2020-12-25", 361903., 178., 173.286, 6168., 9., 9.571, 10395.369, 5.113, 
  4.977, 177.171, 0.259, 0.275, 0.93, "", "", "", "", "", "", "", "", 28916., 
  1.0851145*^7, 311.69, 0.831, 34968., 1.004, 0.005, 201.8, 
  "tests performed", "", "", "", "", "", "", "", "", "", 52.78, 3.4813867*^7, 
  15.322, 31.9, 3.295, 1.845, 49045.411, "", 259.538, 17.72, 1.8, 25.4, "", 
  2.7, 75.13, 0.854}, {"SAU", "Asia", "Saudi Arabia", "2020-12-26", 362066., 
  163., 174., 6176., 8., 9.143, 10400.051, 4.682, 4.998, 177.401, 0.23, 
  0.263, 0.92, "", "", "", "", "", "", "", "", 21775., 1.087292*^7, 312.316, 
  0.625, 33325., 0.957, 0.005, 191.5, "tests performed", "", "", "", "", "", 
  "", "", "", "", 52.78, 3.4813867*^7, 15.322, 31.9, 3.295, 1.845, 49045.411, 
  "", 259.538, 17.72, 1.8, 25.4, "", 2.7, 75.13, 0.854}, 
 {"SAU", "Asia", "Saudi Arabia", "2020-12-27", 362220., 154., 172.857, 6185., 
  9., 9., 10404.475, 4.424, 4.965, 177.659, 0.259, 0.259, 0.9, "", "", "", 
  "", "", "", "", "", 30109., 1.0903029*^7, 313.181, 0.865, 32430., 0.932, 
  0.005, 187.6, "tests performed", "", "", "", "", "", "", "", "", "", 52.78, 
  3.4813867*^7, 15.322, 31.9, 3.295, 1.845, 49045.411, "", 259.538, 17.72, 
  1.8, 25.4, "", 2.7, 75.13, 0.854}, {"SAU", "Asia", "Saudi Arabia", 
  "2020-12-28", 362339., 119., 165.857, 6196., 11., 9.286, 10407.893, 3.418, 
  4.764, 177.975, 0.316, 0.267, 0.87, "", "", "", "", "", "", "", "", 34677., 
  1.0937706*^7, 314.177, 0.996, 31725., 0.911, 0.005, 191.3, 
  "tests performed", "", "", "", "", "", "", "", "", "", 52.78, 3.4813867*^7, 
  15.322, 31.9, 3.295, 1.845, 49045.411, "", 259.538, 17.72, 1.8, 25.4, "", 
  2.7, 75.13, 0.854}, {"SAU", "Asia", "Saudi Arabia", "2020-12-29", 362488., 
  149., 161.286, 6204., 8., 9.286, 10412.173, 4.28, 4.633, 178.205, 0.23, 
  0.267, 0.85, "", "", "", "", "", "", "", "", 36149., 1.0973855*^7, 315.215, 
  1.038, 31238., 0.897, 0.005, 193.7, "tests performed", "", "", "", "", "", 
  "", "", "", "", 52.78, 3.4813867*^7, 15.322, 31.9, 3.295, 1.845, 49045.411, 
  "", 259.538, 17.72, 1.8, 25.4, "", 2.7, 75.13, 0.854}, 
 {"SAU", "Asia", "Saudi Arabia", "2020-12-30", 362601., 113., 152.143, 6214., 
  10., 9.429, 10415.419, 3.246, 4.37, 178.492, 0.287, 0.271, 0.84, "", "", 
  "", "", "", "", "", "", 36529., 1.1010384*^7, 316.264, 1.049, 31499., 
  0.905, 0.005, 207., "tests performed", "", "", "", "", "", "", "", "", "", 
  52.78, 3.4813867*^7, 15.322, 31.9, 3.295, 1.845, 49045.411, "", 259.538, 
  17.72, 1.8, 25.4, "", 2.7, 75.13, 0.854}, {"SAU", "Asia", "Saudi Arabia", 
  "2020-12-31", 362741., 140., 145.143, 6223., 9., 9.143, 10419.44, 4.021, 
  4.169, 178.751, 0.259, 0.263, 0.83, "", "", "", "", "", "", "", "", 36383., 
  1.1046767*^7, 317.309, 1.045, 32077., 0.921, 0.005, 221., 
  "tests performed", "", "", "", "", "", "", "", "", "", 52.78, 3.4813867*^7, 
  15.322, 31.9, 3.295, 1.845, 49045.411, "", 259.538, 17.72, 1.8, 25.4, "", 
  2.7, 75.13, 0.854}, {"SAU", "Asia", "Saudi Arabia", "2021-01-01", 362878., 
  137., 139.286, 6230., 7., 8.857, 10423.375, 3.935, 4.001, 178.952, 0.201, 
  0.254, 0.83, "", "", "", "", "", "", "", "", 27169., 1.1073936*^7, 318.09, 
  0.78, 31827., 0.914, 0.004, 228.5, "tests performed", "", "", "", "", "", 
  "", "", "", "", 52.78, 3.4813867*^7, 15.322, 31.9, 3.295, 1.845, 49045.411, 
  "", 259.538, 17.72, 1.8, 25.4, "", 2.7, 75.13, 0.854}, 
 {"SAU", "Asia", "Saudi Arabia", "2021-01-02", 362979., 101., 130.429, 6239., 
  9., 9., 10426.276, 2.901, 3.746, 179.21, 0.259, 0.259, 0.82, "", "", "", 
  "", "", "", "", "", 29252., 1.1103188*^7, 318.93, 0.84, 32895., 0.945, 
  0.004, 252.2, "tests performed", "", "", "", "", "", "", "", "", "", 52.78, 
  3.4813867*^7, 15.322, 31.9, 3.295, 1.845, 49045.411, "", 259.538, 17.72, 
  1.8, 25.4, "", 2.7, 75.13, 0.854}, {"SAU", "Asia", "Saudi Arabia", 
  "2021-01-03", 363061., 82., 120.143, 6246., 7., 8.714, 10428.632, 2.355, 
  3.451, 179.411, 0.201, 0.25, 0.82, "", "", "", "", "", "", "", "", 31689., 
  1.1134877*^7, 319.84, 0.91, 33121., 0.951, 0.004, 275.7, "tests performed", 
  "", "", "", "", "", "", "", "", "", 52.78, 3.4813867*^7, 15.322, 31.9, 
  3.295, 1.845, 49045.411, "", 259.538, 17.72, 1.8, 25.4, "", 2.7, 75.13, 
  0.854}, {"SAU", "Asia", "Saudi Arabia", "2021-01-04", 363155., 94., 
  116.571, 6256., 10., 8.571, 10431.332, 2.7, 3.348, 179.699, 0.287, 0.246, 
  0.83, "", "", "", "", "", "", "", "", 39433., 1.117431*^7, 320.973, 1.133, 
  33801., 0.971, 0.003, 290., "tests performed", "", "", "", "", "", "", "", 
  "", "", 52.78, 3.4813867*^7, 15.322, 31.9, 3.295, 1.845, 49045.411, "", 
  259.538, 17.72, 1.8, 25.4, "", 2.7, 75.13, 0.854}, 
 {"SAU", "Asia", "Saudi Arabia", "2021-01-05", 363259., 104., 110.143, 6265., 
  9., 8.714, 10434.319, 2.987, 3.164, 179.957, 0.259, 0.25, 0.85, "", "", "", 
  "", "", "", "", "", 39795., 1.1214105*^7, 322.116, 1.143, 34321., 0.986, 
  0.003, 311.6, "tests performed", "", "", "", "", "", "", "", "", "", 52.78, 
  3.4813867*^7, 15.322, 31.9, 3.295, 1.845, 49045.411, "", 259.538, 17.72, 
  1.8, 25.4, "", 2.7, 75.13, 0.854}, {"SAU", "Asia", "Saudi Arabia", 
  "2021-01-06", 363377., 118., 110.857, 6272., 7., 8.286, 10437.709, 3.389, 
  3.184, 180.158, 0.201, 0.238, 0.88, "", "", "", "", "", "", "", "", 36161., 
  1.1250266*^7, 323.155, 1.039, 34269., 0.984, 0.003, 309.1, 
  "tests performed", 137862., "", "", "", "", 0.4, "", "", "", 52.78, 
  3.4813867*^7, 15.322, 31.9, 3.295, 1.845, 49045.411, "", 259.538, 17.72, 
  1.8, 25.4, "", 2.7, 75.13, 0.854}, {"SAU", "Asia", "Saudi Arabia", 
  "2021-01-07", 363485., 108., 106.286, 6278., 6., 7.857, 10440.811, 3.102, 
  3.053, 180.33, 0.172, 0.226, 0.91, "", "", "", "", "", "", "", "", 47061., 
  1.1297327*^7, 324.507, 1.352, 35794., 1.028, 0.003, 336.8, 
  "tests performed", "", "", "", "", 13492., "", "", "", 388., 52.78, 
  3.4813867*^7, 15.322, 31.9, 3.295, 1.845, 49045.411, "", 259.538, 17.72, 
  1.8, 25.4, "", 2.7, 75.13, 0.854}, {"SAU", "Asia", "Saudi Arabia", 
  "2021-01-08", 363582., 97., 100.571, 6282., 4., 7.429, 10443.597, 2.786, 
  2.889, 180.445, 0.115, 0.213, 0.95, "", "", "", "", "", "", "", "", 37043., 
  1.133437*^7, 325.571, 1.064, 37205., 1.069, 0.003, 369.9, 
  "tests performed", "", "", "", "", 13492., "", "", "", 388., 52.78, 
  3.4813867*^7, 15.322, 31.9, 3.295, 1.845, 49045.411, "", 259.538, 17.72, 
  1.8, 25.4, "", 2.7, 75.13, 0.854}, {"SAU", "Asia", "Saudi Arabia", 
  "2021-01-09", 363692., 110., 101.857, 6286., 4., 6.714, 10446.757, 3.16, 
  2.926, 180.56, 0.115, 0.193, 1., "", "", "", "", "", "", "", "", 28324., 
  1.1362694*^7, 326.384, 0.814, 37072., 1.065, 0.003, 364., 
  "tests performed", 178338., "", "", "", 13492., 0.51, "", "", 388., 52.78, 
  3.4813867*^7, 15.322, 31.9, 3.295, 1.845, 49045.411, "", 259.538, 17.72, 
  1.8, 25.4, "", 2.7, 75.13, 0.854}, {"SAU", "Asia", "Saudi Arabia", 
  "2021-01-10", 363809., 117., 106.857, 6291., 5., 6.429, 10450.117, 3.361, 
  3.069, 180.704, 0.144, 0.185, 1.05, "", "", "", "", "", "", "", "", 42599., 
  1.1405293*^7, 327.608, 1.224, 38631., 1.11, 0.003, 361.5, 
  "tests performed", "", "", "", "", 14304., "", "", "", 411., 52.78, 
  3.4813867*^7, 15.322, 31.9, 3.295, 1.845, 49045.411, "", 259.538, 17.72, 
  1.8, 25.4, "", 2.7, 75.13, 0.854}, {"SAU", "Asia", "Saudi Arabia", 
  "2021-01-11", 363949., 140., 113.429, 6295., 4., 5.571, 10454.139, 4.021, 
  3.258, 180.819, 0.115, 0.16, 1.09, "", "", "", "", "", "", "", "", 50138., 
  1.1455431*^7, 329.048, 1.44, 40160., 1.154, 0.003, 354.1, 
  "tests performed", "", "", "", "", 14792., "", "", "", 425., 52.78, 
  3.4813867*^7, 15.322, 31.9, 3.295, 1.845, 49045.411, "", 259.538, 17.72, 
  1.8, 25.4, "", 2.7, 75.13, 0.854}, {"SAU", "Asia", "Saudi Arabia", 
  "2021-01-12", 364096., 147., 119.571, 6300., 5., 5., 10458.361, 4.222, 
  3.435, 180.962, 0.144, 0.144, 1.13, "", "", "", "", "", "", "", "", 48910., 
  1.1504341*^7, 330.453, 1.405, 41462., 1.191, 0.003, 346.8, 
  "tests performed", "", "", "", "", 15117., "", "", "", 434., 50., 
  3.4813867*^7, 15.322, 31.9, 3.295, 1.845, 49045.411, "", 259.538, 17.72, 
  1.8, 25.4, "", 2.7, 75.13, 0.854}, {"SAU", "Asia", "Saudi Arabia", 
  "2021-01-13", 364271., 175., 127.714, 6304., 4., 4.571, 10463.388, 5.027, 
  3.668, 181.077, 0.115, 0.131, 1.16, "", "", "", "", "", "", "", "", 49133., 
  1.1553474*^7, 331.864, 1.411, 43315., 1.244, 0.003, 339.2, 
  "tests performed", "", "", "", "", 15349., "", "", "", 441., 50., 
  3.4813867*^7, 15.322, 31.9, 3.295, 1.845, 49045.411, "", 259.538, 17.72, 
  1.8, 25.4, "", 2.7, 75.13, 0.854}, {"SAU", "Asia", "Saudi Arabia", 
  "2021-01-14", 364440., 169., 136.429, 6310., 6., 4.571, 10468.242, 4.854, 
  3.919, 181.25, 0.172, 0.131, 1.18, "", "", "", "", "", "", "", "", 50695., 
  1.1604169*^7, 333.32, 1.456, 43835., 1.259, 0.003, 321.3, 
  "tests performed", "", "", "", "", 15813., "", "", "", 454., 50., 
  3.4813867*^7, 15.322, 31.9, 3.295, 1.845, 49045.411, "", 259.538, 17.72, 
  1.8, 25.4, "", 2.7, 75.13, 0.854}, {"SAU", "Asia", "Saudi Arabia", 
  "2021-01-15", 364613., 173., 147.286, 6313., 3., 4.429, 10473.212, 4.969, 
  4.231, 181.336, 0.086, 0.127, 1.19, "", "", "", "", "", "", "", "", 43255., 
  1.1647424*^7, 334.563, 1.242, 44722., 1.285, 0.003, 303.6, 
  "tests performed", "", "", "", "", 16277., "", "", "", 468., 50., 
  3.4813867*^7, 15.322, 31.9, 3.295, 1.845, 49045.411, "", 259.538, 17.72, 
  1.8, 25.4, "", 2.7, 75.13, 0.854}, {"SAU", "Asia", "Saudi Arabia", 
  "2021-01-16", 364753., 140., 151.571, 6318., 5., 4.571, 10477.233, 4.021, 
  4.354, 181.479, 0.144, 0.131, 1.2, "", "", "", "", "", "", "", "", 39774., 
  1.1687198*^7, 335.705, 1.142, 46358., 1.332, 0.003, 305.9, 
  "tests performed", 295530., "", "", "", 16742., 0.85, "", "", 481., 50., 
  3.4813867*^7, 15.322, 31.9, 3.295, 1.845, 49045.411, "", 259.538, 17.72, 
  1.8, 25.4, "", 2.7, 75.13, 0.854}, {"SAU", "Asia", "Saudi Arabia", 
  "2021-01-17", 364929., 176., 160., 6323., 5., 4.571, 10482.289, 5.055, 
  4.596, 181.623, 0.144, 0.131, 1.22, "", "", "", "", "", "", "", "", 45064., 
  1.1732262*^7, 337., 1.294, 46710., 1.342, 0.003, 291.9, "tests performed", 
  "", "", "", "", 16312., "", "", "", 469., 50., 3.4813867*^7, 15.322, 31.9, 
  3.295, 1.845, 49045.411, "", 259.538, 17.72, 1.8, 25.4, "", 2.7, 75.13, 
  0.854}, {"SAU", "Asia", "Saudi Arabia", "2021-01-18", 365099., 170., 
  164.286, 6329., 6., 4.857, 10487.172, 4.883, 4.719, 181.795, 0.172, 0.14, 
  1.23, "", "", "", "", "", "", "", "", 56351., 1.1788613*^7, 338.618, 1.619, 
  47597., 1.367, 0.003, 289.7, "tests performed", "", "", "", "", 15881., "", 
  "", "", 456., 50., 3.4813867*^7, 15.322, 31.9, 3.295, 1.845, 49045.411, "", 
  259.538, 17.72, 1.8, 25.4, "", 2.7, 75.13, 0.854}, 
 {"SAU", "Asia", "Saudi Arabia", "2021-01-19", 365325., 226., 175.571, 6335., 
  6., 5., 10493.663, 6.492, 5.043, 181.968, 0.172, 0.144, 1.24, "", "", "", 
  "", "", "", "", "", 52565., 1.1841178*^7, 340.128, 1.51, 48120., 1.382, 
  0.004, 274.1, "tests performed", "", "", "", "", 15451., "", "", "", 444., 
  50., 3.4813867*^7, 15.322, 31.9, 3.295, 1.845, 49045.411, "", 259.538, 
  17.72, 1.8, 25.4, "", 2.7, 75.13, 0.854}, {"SAU", "Asia", "Saudi Arabia", 
  "2021-01-20", 365563., 238., 184.571, 6338., 3., 4.857, 10500.5, 6.836, 
  5.302, 182.054, 0.086, 0.14, 1.24, "", "", "", "", "", "", "", "", 52105., 
  1.1893283*^7, 341.625, 1.497, 48544., 1.394, 0.004, 263., 
  "tests performed", "", "", "", "", 15021., "", "", "", 431., 50., 
  3.4813867*^7, 15.322, 31.9, 3.295, 1.845, 49045.411, "", 259.538, 17.72, 
  1.8, 25.4, "", 2.7, 75.13, 0.854}, {"SAU", "Asia", "Saudi Arabia", 
  "2021-01-21", 365775., 212., 190.714, 6342., 4., 4.571, 10506.589, 6.09, 
  5.478, 182.169, 0.115, 0.131, 1.22, "", "", "", "", "", "", "", "", 49306., 
  1.1942589*^7, 343.041, 1.416, 48346., 1.389, 0.004, 253.5, 
  "tests performed", "", "", "", "", 14591., "", "", "", 419., 50., 
  3.4813867*^7, 15.322, 31.9, 3.295, 1.845, 49045.411, "", 259.538, 17.72, 
  1.8, 25.4, "", 2.7, 75.13, 0.854}, {"SAU", "Asia", "Saudi Arabia", 
  "2021-01-22", 365988., 213., 196.429, 6346., 4., 4.714, 10512.707, 6.118, 
  5.642, 182.284, 0.115, 0.135, 1.21, "", "", "", "", "", "", "", "", 33875., 
  1.1976464*^7, 344.014, 0.973, 47006., 1.35, 0.004, 239.3, 
  "tests performed", "", "", "", "", 14161., "", "", "", 407., 50., 
  3.4813867*^7, 15.322, 31.9, 3.295, 1.845, 49045.411, "", 259.538, 17.72, 
  1.8, 25.4, "", 2.7, 75.13, 0.854}, {"SAU", "Asia", "Saudi Arabia", 
  "2021-01-23", 366185., 197., 204.571, 6350., 4., 4.571, 10518.366, 5.659, 
  5.876, 182.399, 0.115, 0.131, 1.19, "", "", "", "", "", "", "", "", 35527., 
  1.2011991*^7, 345.035, 1.02, 46399., 1.333, 0.004, 226.8, 
  "tests performed", 391643., "", "", "", 13730., 1.12, "", "", 394., 50., 
  3.4813867*^7, 15.322, 31.9, 3.295, 1.845, 49045.411, "", 259.538, 17.72, 
  1.8, 25.4, "", 2.7, 75.13, 0.854}, {"SAU", "Asia", "Saudi Arabia", 
  "2021-01-24", 366371., 186., 206., 6352., 2., 4.143, 10523.709, 5.343, 
  5.917, 182.456, 0.057, 0.119, 1.19, "", "", "", "", "", "", "", "", 43695., 
  1.2055686*^7, 346.29, 1.255, 46203., 1.327, 0.004, 224.3, 
  "tests performed", "", "", "", "", 12768., "", "", "", 367., 50., 
  3.4813867*^7, 15.322, 31.9, 3.295, 1.845, 49045.411, "", 259.538, 17.72, 
  1.8, 25.4, "", 2.7, 75.13, 0.854}, {"SAU", "Asia", "Saudi Arabia", 
  "2021-01-25", 366584., 213., 212.143, 6355., 3., 3.714, 10529.827, 6.118, 
  6.094, 182.542, 0.086, 0.107, 1.19, "", "", "", "", "", "", "", "", 44642., 
  1.2100328*^7, 347.572, 1.282, 44531., 1.279, 0.005, 209.9, 
  "tests performed", "", "", "", "", 11806., "", "", "", 339., 50., 
  3.4813867*^7, 15.322, 31.9, 3.295, 1.845, 49045.411, "", 259.538, 17.72, 
  1.8, 25.4, "", 2.7, 75.13, 0.854}, {"SAU", "Asia", "Saudi Arabia", 
  "2021-01-26", 366807., 223., 211.714, 6359., 4., 3.429, 10536.233, 6.405, 
  6.081, 182.657, 0.115, 0.098, 1.18, "", "", "", "", "", "", "", "", 46333., 
  1.2146661*^7, 348.903, 1.331, 43640., 1.254, 0.005, 206.1, 
  "tests performed", "", "", "", "", 10844., "", "", "", 311., 50., 
  3.4813867*^7, 15.322, 31.9, 3.295, 1.845, 49045.411, "", 259.538, 17.72, 
  1.8, 25.4, "", 2.7, 75.13, 0.854}, {"SAU", "Asia", "Saudi Arabia", 
  "2021-01-27", 367023., 216., 208.571, 6363., 4., 3.571, 10542.437, 6.204, 
  5.991, 182.772, 0.115, 0.103, 1.19, "", "", "", "", "", "", "", "", 45115., 
  1.2191776*^7, 350.199, 1.296, 42642., 1.225, 0.005, 204.4, 
  "tests performed", "", "", "", "", 9882., "", "", "", 284., 50., 
  3.4813867*^7, 15.322, 31.9, 3.295, 1.845, 49045.411, "", 259.538, 17.72, 
  1.8, 25.4, "", 2.7, 75.13, 0.854}, {"SAU", "Asia", "Saudi Arabia", 
  "2021-01-28", 367276., 253., 214.429, 6366., 3., 3.429, 10549.704, 7.267, 
  6.159, 182.858, 0.086, 0.098, 1.21, "", "", "", "", "", "", "", "", 48445., 
  1.2240221*^7, 351.59, 1.392, 42519., 1.221, 0.005, 198.3, 
  "tests performed", "", "", "", "", 8920., "", "", "", 256., 50., 
  3.4813867*^7, 15.322, 31.9, 3.295, 1.845, 49045.411, "", 259.538, 17.72, 
  1.8, 25.4, "", 2.7, 75.13, 0.854}, {"SAU", "Asia", "Saudi Arabia", 
  "2021-01-29", 367543., 267., 222.143, 6368., 2., 3.143, 10557.374, 7.669, 
  6.381, 182.916, 0.057, 0.09, 1.22, "", "", "", "", "", "", "", "", 36768., 
  1.2276989*^7, 352.647, 1.056, 42932., 1.233, 0.005, 193.3, 
  "tests performed", "", "", "", "", 7958., "", "", "", 229., 50., 
  3.4813867*^7, 15.322, 31.9, 3.295, 1.845, 49045.411, "", 259.538, 17.72, 
  1.8, 25.4, "", 2.7, 75.13, 0.854}, {"SAU", "Asia", "Saudi Arabia", 
  "2021-01-30", 367813., 270., 232.571, 6372., 4., 3.143, 10565.129, 7.756, 
  6.68, 183.031, 0.115, 0.09, 1.22, "", "", "", "", "", "", "", "", 36964., 
  1.2313953*^7, 353.708, 1.062, 43137., 1.239, 0.005, 185.5, 
  "tests performed", 440618., "", "", "", 6996., 1.27, "", "", 201., 50., 
  3.4813867*^7, 15.322, 31.9, 3.295, 1.845, 49045.411, "", 259.538, 17.72, 
  1.8, 25.4, "", 2.7, 75.13, 0.854}, {"SAU", "Asia", "Saudi Arabia", 
  "2021-01-31", 368074., 261., 243.286, 6375., 3., 3.286, 10572.626, 7.497, 
  6.988, 183.117, 0.086, 0.094, 1.22, "", "", "", "", "", "", "", "", 44496., 
  1.2358449*^7, 354.986, 1.278, 43252., 1.242, 0.006, 177.8, 
  "tests performed", "", "", "", "", 6047., "", "", "", 174., 50., 
  3.4813867*^7, 15.322, 31.9, 3.295, 1.845, 49045.411, "", 259.538, 17.72, 
  1.8, 25.4, "", 2.7, 75.13, 0.854}, {"SAU", "Asia", "Saudi Arabia", 
  "2021-02-01", 368329., 255., 249.286, 6379., 4., 3.429, 10579.951, 7.325, 
  7.161, 183.232, 0.115, 0.098, 1.22, "", "", "", "", "", "", "", "", 52176., 
  1.2410625*^7, 356.485, 1.499, 44328., 1.273, 0.006, 177.8, 
  "tests performed", "", "", "", "", 5097., "", "", "", 146., 50., 
  3.4813867*^7, 15.322, 31.9, 3.295, 1.845, 49045.411, "", 259.538, 17.72, 
  1.8, 25.4, "", 2.7, 75.13, 0.854}, {"SAU", "Asia", "Saudi Arabia", 
  "2021-02-02", 368639., 310., 261.714, 6383., 4., 3.429, 10588.855, 8.904, 
  7.518, 183.346, 0.115, 0.098, 1.22, "", "", "", "", "", "", "", "", 51597., 
  1.2462222*^7, 357.967, 1.482, 45080., 1.295, 0.006, 172.2, 
  "tests performed", "", "", "", "", 4148., "", "", "", 119., 50., 
  3.4813867*^7, 15.322, 31.9, 3.295, 1.845, 49045.411, "", 259.538, 17.72, 
  1.8, 25.4, "", 2.7, 75.13, 0.854}, {"SAU", "Asia", "Saudi Arabia", 
  "2021-02-03", 368945., 306., 274.571, 6386., 3., 3.286, 10597.645, 8.79, 
  7.887, 183.433, 0.086, 0.094, 1.22, "", "", "", "", "", "", "", "", 54851., 
  1.2517073*^7, 359.543, 1.576, 46471., 1.335, 0.006, 169.2, 
  "tests performed", "", "", "", "", 3198., "", "", "", 92., 50., 
  3.4813867*^7, 15.322, 31.9, 3.295, 1.845, 49045.411, "", 259.538, 17.72, 
  1.8, 25.4, "", 2.7, 75.13, 0.854}, {"SAU", "Asia", "Saudi Arabia", 
  "2021-02-04", 369248., 303., 281.714, 6389., 3., 3.286, 10606.348, 8.703, 
  8.092, 183.519, 0.086, 0.094, 1.22, "", "", "", "", "", "", "", "", 54056., 
  1.2571129*^7, 361.095, 1.553, 47273., 1.358, 0.006, 167.8, 
  "tests performed", "", "", "", "", 2249., "", "", "", 65., 50., 
  3.4813867*^7, 15.322, 31.9, 3.295, 1.845, 49045.411, "", 259.538, 17.72, 
  1.8, 25.4, "", 2.7, 75.13, 0.854}, {"SAU", "Asia", "Saudi Arabia", 
  "2021-02-05", 369575., 327., 290.286, 6393., 4., 3.571, 10615.741, 9.393, 
  8.338, 183.634, 0.115, 0.103, 1.22, "", "", "", "", "", "", "", "", 45874., 
  1.2617003*^7, 362.413, 1.318, 48573., 1.395, 0.006, 167.3, 
  "tests performed", "", "", "", "", 1299., "", "", "", 37., 50., 
  3.4813867*^7, 15.322, 31.9, 3.295, 1.845, 49045.411, "", 259.538, 17.72, 
  1.8, 25.4, "", 2.7, 75.13, 0.854}, {"SAU", "Asia", "Saudi Arabia", 
  "2021-02-06", 369961., 386., 306.857, 6397., 4., 3.571, 10626.829, 11.088, 
  8.814, 183.749, 0.115, 0.103, 1.22, "", "", "", "", "", "", "", "", 46166., 
  1.2663169*^7, 363.739, 1.326, 49888., 1.433, 0.006, 162.6, 
  "tests performed", "", "", "", "", 350., "", "", "", 10., 50., 
  3.4813867*^7, 15.322, 31.9, 3.295, 1.845, 49045.411, "", 259.538, 17.72, 
  1.8, 25.4, "", 2.7, 75.13, 0.854}, {"SAU", "Asia", "Saudi Arabia", 
  "2021-02-07", 370278., 317., 314.857, 6402., 5., 3.857, 10635.934, 9.106, 
  9.044, 183.892, 0.144, 0.111, 1.21, "", "", "", "", "", "", "", "", 48260., 
  1.2711429*^7, 365.125, 1.386, 50426., 1.448, 0.006, 160.2, 
  "tests performed", "", "", "", "", 350., "", "", "", 10., 50., 
  3.4813867*^7, 15.322, 31.9, 3.295, 1.845, 49045.411, "", 259.538, 17.72, 
  1.8, 25.4, "", 2.7, 75.13, 0.854}, {"SAU", "Asia", "Saudi Arabia", 
  "2021-02-08", 370634., 356., 329.286, 6406., 4., 3.857, 10646.16, 10.226, 
  9.458, 184.007, 0.115, 0.111, 1.19, "", "", "", "", "", "", "", "", 53039., 
  1.2764468*^7, 366.649, 1.524, 50549., 1.452, 0.007, 153.5, 
  "tests performed", "", "", "", "", 350., "", "", "", 10., 50., 
  3.4813867*^7, 15.322, 31.9, 3.295, 1.845, 49045.411, "", 259.538, 17.72, 
  1.8, 25.4, "", 2.7, 75.13, 0.854}, {"SAU", "Asia", "Saudi Arabia", 
  "2021-02-09", 370987., 353., 335.429, 6410., 4., 3.857, 10656.3, 10.14, 
  9.635, 184.122, 0.115, 0.111, 1.17, "", "", "", "", "", "", "", "", 50942., 
  1.281541*^7, 368.112, 1.463, 50455., 1.449, 0.007, 150.4, 
  "tests performed", "", "", "", "", 350., "", "", "", 10., 50., 
  3.4813867*^7, 15.322, 31.9, 3.295, 1.845, 49045.411, "", 259.538, 17.72, 
  1.8, 25.4, "", 2.7, 75.13, 0.854}, {"SAU", "Asia", "Saudi Arabia", 
  "2021-02-10", 371356., 369., 344.429, 6415., 5., 4.143, 10666.899, 10.599, 
  9.893, 184.266, 0.144, 0.119, 1.14, "", "", "", "", "", "", "", "", 50339., 
  1.2865749*^7, 369.558, 1.446, 49811., 1.431, 0.007, 144.6, 
  "tests performed", 444465., "", "", "", 350., 1.28, "", "", 10., 50., 
  3.4813867*^7, 15.322, 31.9, 3.295, 1.845, 49045.411, "", 259.538, 17.72, 
  1.8, 25.4, "", 2.7, 75.13, 0.854}, {"SAU", "Asia", "Saudi Arabia", 
  "2021-02-11", 371720., 364., 353.143, 6420., 5., 4.429, 10677.355, 10.456, 
  10.144, 184.409, 0.144, 0.127, 1.12, "", "", "", "", "", "", "", "", 
  52454., 1.2918203*^7, 371.065, 1.507, 49582., 1.424, 0.007, 140.4, 
  "tests performed", "", "", "", "", 418., "", "", "", 12., 50., 
  3.4813867*^7, 15.322, 31.9, 3.295, 1.845, 49045.411, "", 259.538, 17.72, 
  1.8, 25.4, "", 2.7, 75.13, 0.854}, {"SAU", "Asia", "Saudi Arabia", 
  "2021-02-12", 372073., 353., 356.857, 6424., 4., 4.429, 10687.494, 10.14, 
  10.25, 184.524, 0.115, 0.127, 1.1, "", "", "", "", "", "", "", "", 46841., 
  1.2965044*^7, 372.41, 1.345, 49720., 1.428, 0.007, 139.3, 
  "tests performed", "", "", "", "", 486., "", "", "", 14., 50., 
  3.4813867*^7, 15.322, 31.9, 3.295, 1.845, 49045.411, "", 259.538, 17.72, 
  1.8, 25.4, "", 2.7, 75.13, 0.854}, {"SAU", "Asia", "Saudi Arabia", 
  "2021-02-13", 372410., 337., 349.857, 6429., 5., 4.571, 10697.174, 9.68, 
  10.049, 184.668, 0.144, 0.131, 1.08, "", "", "", "", "", "", "", "", 
  41465., 1.3006509*^7, 373.601, 1.191, 49049., 1.409, 0.007, 140.2, 
  "tests performed", 446940., "", "", "", 553., 1.28, "", "", 16., 50., 
  3.4813867*^7, 15.322, 31.9, 3.295, 1.845, 49045.411, "", 259.538, 17.72, 
  1.8, 25.4, "", 2.7, 75.13, 0.854}, {"SAU", "Asia", "Saudi Arabia", 
  "2021-02-14", 372732., 322., 350.571, 6433., 4., 4.429, 10706.423, 9.249, 
  10.07, 184.783, 0.115, 0.127, 1.06, "", "", "", "", "", "", "", "", 49060., 
  1.3055569*^7, 375.011, 1.409, 49163., 1.412, 0.007, 140.2, 
  "tests performed", "", "", "", "", 1637., "", "", "", 47., 50., 
  3.4813867*^7, 15.322, 31.9, 3.295, 1.845, 49045.411, "", 259.538, 17.72, 
  1.8, 25.4, "", 2.7, 75.13, 0.854}, {"SAU", "Asia", "Saudi Arabia", 
  "2021-02-15", 373046., 314., 344.571, 6438., 5., 4.571, 10715.443, 9.019, 
  9.898, 184.926, 0.144, 0.131, 1.05, "", "", "", "", "", "", "", "", 52357., 
  1.3107926*^7, 376.515, 1.504, 49065., 1.409, 0.007, 142.4, 
  "tests performed", 462812., "", "", "", 2721., 1.33, "", "", 78., 50., 
  3.4813867*^7, 15.322, 31.9, 3.295, 1.845, 49045.411, "", 259.538, 17.72, 
  1.8, 25.4, "", 2.7, 75.13, 0.854}, {"SAU", "Asia", "Saudi Arabia", 
  "2021-02-16", 373368., 322., 340.143, 6441., 3., 4.429, 10724.692, 9.249, 
  9.77, 185.012, 0.086, 0.127, 1.03, "", "", "", "", "", "", "", "", 49608., 
  1.3157534*^7, 377.939, 1.425, 48875., 1.404, 0.007, 143.7, 
  "tests performed", "", "", "", "", 5449., "", "", "", 157., 50., 
  3.4813867*^7, 15.322, 31.9, 3.295, 1.845, 49045.411, "", 259.538, 17.72, 
  1.8, 25.4, "", 2.7, 75.13, 0.854}, {"SAU", "Asia", "Saudi Arabia", 
  "2021-02-17", 373702., 334., 335.143, 6445., 4., 4.286, 10734.286, 9.594, 
  9.627, 185.127, 0.115, 0.123, 1.03, "", "", "", "", "", "", "", "", 51419., 
  1.3208953*^7, 379.416, 1.477, 49029., 1.408, 0.007, 146.3, 
  "tests performed", 501710., "", "", "", 8178., 1.44, "", "", 235., 50., 
  3.4813867*^7, 15.322, 31.9, 3.295, 1.845, 49045.411, "", 259.538, 17.72, 
  1.8, 25.4, "", 2.7, 75.13, 0.854}, {"SAU", "Asia", "Saudi Arabia", 
  "2021-02-18", 374029., 327., 329.857, 6450., 5., 4.286, 10743.679, 9.393, 
  9.475, 185.271, 0.144, 0.123, 1.02, "", "", "", "", "", "", "", "", 48779., 
  1.3257732*^7, 380.818, 1.401, 48504., 1.393, 0.007, 147., 
  "tests performed", "", "", "", "", 10891., "", "", "", 313., 50., 
  3.4813867*^7, 15.322, 31.9, 3.295, 1.845, 49045.411, "", 259.538, 17.72, 
  1.8, 25.4, "", 2.7, 75.13, 0.854}, {"SAU", "Asia", "Saudi Arabia", 
  "2021-02-19", 374366., 337., 327.571, 6454., 4., 4.286, 10753.359, 9.68, 
  9.409, 185.386, 0.115, 0.123, 1.02, "", "", "", "", "", "", "", "", 38376., 
  1.3296108*^7, 381.92, 1.102, 47295., 1.359, 0.007, 144.4, 
  "tests performed", "", "", "", "", 13604., "", "", "", 391., 50., 
  3.4813867*^7, 15.322, 31.9, 3.295, 1.845, 49045.411, "", 259.538, 17.72, 
  1.8, 25.4, "", 2.7, 75.13, 0.854}, {"SAU", "Asia", "Saudi Arabia", 
  "2021-02-20", 374691., 325., 325.857, 6457., 3., 4., 10762.694, 9.335, 
  9.36, 185.472, 0.086, 0.115, 1.02, "", "", "", "", "", "", "", "", 36218., 
  1.3332326*^7, 382.96, 1.04, 46545., 1.337, 0.007, 142.8, "tests performed", 
  "", "", "", "", 16318., "", "", "", 469., 50., 3.4813867*^7, 15.322, 31.9, 
  3.295, 1.845, 49045.411, "", 259.538, 17.72, 1.8, 25.4, "", 2.7, 75.13, 
  0.854}, {"SAU", "Asia", "Saudi Arabia", "2021-02-21", 375006., 315., 
  324.857, 6461., 4., 4., 10771.742, 9.048, 9.331, 185.587, 0.115, 0.115, 
  1.02, "", "", "", "", "", "", "", "", 41010., 1.3373336*^7, 384.138, 1.178, 
  45395., 1.304, 0.007, 139.7, "tests performed", "", "", "", "", 18015., "", 
  "", "", 517., 50., 3.4813867*^7, 15.322, 31.9, 3.295, 1.845, 49045.411, "", 
  259.538, 17.72, 1.8, 25.4, "", 2.7, 75.13, 0.854}, 
 {"SAU", "Asia", "Saudi Arabia", "2021-02-22", 375333., 327., 326.714, 6466., 
  5., 4., 10781.135, 9.393, 9.385, 185.731, 0.144, 0.115, 1.02, "", "", "", 
  "", "", "", "", "", 45080., 1.3418416*^7, 385.433, 1.295, 44356., 1.274, 
  0.007, 135.8, "tests performed", 600798., "", "", "", 19712., 1.73, "", "", 
  566., 57.41, 3.4813867*^7, 15.322, 31.9, 3.295, 1.845, 49045.411, "", 
  259.538, 17.72, 1.8, 25.4, "", 2.7, 75.13, 0.854}, 
 {"SAU", "Asia", "Saudi Arabia", "2021-02-23", 375668., 335., 328.571, 6470., 
  4., 4.143, 10790.758, 9.623, 9.438, 185.845, 0.115, 0.119, 1.03, "", "", 
  "", "", "", "", "", "", 45388., 1.3463804*^7, 386.737, 1.304, 43753., 
  1.257, 0.008, 133.2, "tests performed", "", "", "", "", 19704., "", "", "", 
  566., 57.41, 3.4813867*^7, 15.322, 31.9, 3.295, 1.845, 49045.411, "", 
  259.538, 17.72, 1.8, 25.4, "", 2.7, 75.13, 0.854}, 
 {"SAU", "Asia", "Saudi Arabia", "2021-02-24", 376021., 353., 331.286, 6475., 
  5., 4.286, 10800.897, 10.14, 9.516, 185.989, 0.144, 0.123, 1.03, "", "", 
  "", "", "", "", "", "", 45608., 1.3509412*^7, 388.047, 1.31, 42923., 1.233, 
  0.008, 129.6, "tests performed", 639587., "", "", "", 19697., 1.84, "", "", 
  566., 57.41, 3.4813867*^7, 15.322, 31.9, 3.295, 1.845, 49045.411, "", 
  259.538, 17.72, 1.8, 25.4, "", 2.7, 75.13, 0.854}, 
 {"SAU", "Asia", "Saudi Arabia", "2021-02-25", 376377., 356., 335.429, 6480., 
  5., 4.286, 10811.123, 10.226, 9.635, 186.133, 0.144, 0.123, 1.02, "", "", 
  "", "", "", "", "", "", 45027., 1.3554439*^7, 389.34, 1.293, 42387., 1.218, 
  0.008, 126.4, "tests performed", "", "", "", "", 23584., "", "", "", 677., 
  57.41, 3.4813867*^7, 15.322, 31.9, 3.295, 1.845, 49045.411, "", 259.538, 
  17.72, 1.8, 25.4, "", 2.7, 75.13, 0.854}, {"SAU", "Asia", "Saudi Arabia", 
  "2021-02-26", 376723., 346., 336.714, 6483., 3., 4.143, 10821.062, 9.939, 
  9.672, 186.219, 0.086, 0.119, 1.02, "", "", "", "", "", "", "", "", 39707., 
  1.3594146*^7, 390.481, 1.141, 42577., 1.223, 0.008, 126.4, 
  "tests performed", "", "", "", "", 27471., "", "", "", 789., 57.41, 
  3.4813867*^7, 15.322, 31.9, 3.295, 1.845, 49045.411, "", 259.538, 17.72, 
  1.8, 25.4, "", 2.7, 75.13, 0.854}, {"SAU", "Asia", "Saudi Arabia", 
  "2021-02-27", 377061., 338., 338.571, 6488., 5., 4.429, 10830.77, 9.709, 
  9.725, 186.363, 0.144, 0.127, 1.02, "", "", "", "", "", "", "", "", 38931., 
  1.3633077*^7, 391.599, 1.118, 42964., 1.234, 0.008, 126.9, 
  "tests performed", 780667., "", "", "", 31358., 2.24, "", "", 901., 57.41, 
  3.4813867*^7, 15.322, 31.9, 3.295, 1.845, 49045.411, "", 259.538, 17.72, 
  1.8, 25.4, "", 2.7, 75.13, 0.854}, {"SAU", "Asia", "Saudi Arabia", 
  "2021-02-28", 377383., 322., 339.571, 6494., 6., 4.714, 10840.02, 9.249, 
  9.754, 186.535, 0.172, 0.135, 1.02, "", "", "", "", "", "", "", "", 47125., 
  1.3680202*^7, 392.953, 1.354, 43838., 1.259, 0.008, 129.1, 
  "tests performed", "", "", "", "", 36008., "", "", "", 1034., 57.41, 
  3.4813867*^7, 15.322, 31.9, 3.295, 1.845, 49045.411, "", 259.538, 17.72, 
  1.8, 25.4, "", 2.7, 75.13, 0.854}, {"SAU", "Asia", "Saudi Arabia", 
  "2021-03-01", 377700., 317., 338.143, 6500., 6., 4.857, 10849.125, 9.106, 
  9.713, 186.707, 0.172, 0.14, 1.02, "", "", "", "", "", "", "", "", 47290., 
  1.3727492*^7, 394.311, 1.358, 44154., 1.268, 0.008, 130.6, 
  "tests performed", 885411., "", "", "", 40659., 2.54, "", "", 1168., 57.41, 
  3.4813867*^7, 15.322, 31.9, 3.295, 1.845, 49045.411, "", 259.538, 17.72, 
  1.8, 25.4, "", 2.7, 75.13, 0.854}, {"SAU", "Asia", "Saudi Arabia", 
  "2021-03-02", 378002., 302., 333.429, 6505., 5., 5., 10857.8, 8.675, 9.577, 
  186.851, 0.144, 0.144, 1.02, "", "", "", "", "", "", "", "", 55082., 
  1.3782574*^7, 395.893, 1.582, 45539., 1.308, 0.007, 136.6, 
  "tests performed", 1.003287*^6, "", "", 117876., 54728., 2.88, "", "", 
  1572., 57.41, 3.4813867*^7, 15.322, 31.9, 3.295, 1.845, 49045.411, "", 
  259.538, 17.72, 1.8, 25.4, "", 2.7, 75.13, 0.854}, 
 {"SAU", "Asia", "Saudi Arabia", "2021-03-03", 378333., 331., 330.286, 6510., 
  5., 5., 10867.308, 9.508, 9.487, 186.994, 0.144, 0.144, 1.03, "", "", "", 
  "", "", "", "", "", 47118., 1.3829692*^7, 397.247, 1.353, 45754., 1.314, 
  0.007, 138.5, "tests performed", "", "", "", "", 64790., "", "", "", 1861., 
  57.41, 3.4813867*^7, 15.322, 31.9, 3.295, 1.845, 49045.411, "", 259.538, 
  17.72, 1.8, 25.4, "", 2.7, 75.13, 0.854}, {"SAU", "Asia", "Saudi Arabia", 
  "2021-03-04", 378708., 375., 333., 6514., 4., 4.857, 10878.079, 10.772, 
  9.565, 187.109, 0.115, 0.14, 1.04, "", "", "", "", "", "", "", "", 52737., 
  1.3882429*^7, 398.761, 1.515, 46856., 1.346, 0.007, 140.7, 
  "tests performed", 1.182943*^6, "", "", "", 70904., 3.4, "", "", 2037., 
  57.41, 3.4813867*^7, 15.322, 31.9, 3.295, 1.845, 49045.411, "", 259.538, 
  17.72, 1.8, 25.4, "", 2.7, 75.13, 0.854}, {"SAU", "Asia", "Saudi Arabia", 
  "2021-03-05", 379092., 384., 338.429, 6519., 5., 5.143, 10889.109, 11.03, 
  9.721, 187.253, 0.144, 0.148, 1.05, "", "", "", "", "", "", "", "", 48078., 
  1.3930507*^7, 400.142, 1.381, 48052., 1.38, 0.007, 142., "tests performed", 
  1.264878*^6, "", "", 81935., 75891., 3.63, "", "", 2180., 57.41, 
  3.4813867*^7, 15.322, 31.9, 3.295, 1.845, 49045.411, "", 259.538, 17.72, 
  1.8, 25.4, "", 2.7, 75.13, 0.854}, {"SAU", "Asia", "Saudi Arabia", 
  "2021-03-06", 379474., 382., 344.714, 6524., 5., 5.143, 10900.082, 10.973, 
  9.902, 187.397, 0.144, 0.148, 1.06, "", "", "", "", "", "", "", "", 41701., 
  1.3972208*^7, 401.34, 1.198, 48447., 1.392, 0.007, 140.5, 
  "tests performed", "", "", "", "", 74020., "", "", "", 2126., 57.41, 
  3.4813867*^7, 15.322, 31.9, 3.295, 1.845, 49045.411, "", 259.538, 17.72, 
  1.8, 25.4, "", 2.7, 75.13, 0.854}, {"SAU", "Asia", "Saudi Arabia", 
  "2021-03-07", 379831., 357., 349.714, 6528., 4., 4.857, 10910.336, 10.255, 
  10.045, 187.511, 0.115, 0.14, 1.06, "", "", "", "", "", "", "", "", 47791., 
  1.4019999*^7, 402.713, 1.373, 48542., 1.394, 0.007, 138.8, 
  "tests performed", 1.33274*^6, "", "", "", 71386., 3.83, "", "", 2051., 
  53.7, 3.4813867*^7, 15.322, 31.9, 3.295, 1.845, 49045.411, "", 259.538, 
  17.72, 1.8, 25.4, "", 2.7, 75.13, 0.854}, {"SAU", "Asia", "Saudi Arabia", 
  "2021-03-08", 380182., 351., 354.571, 6534., 6., 4.857, 10920.419, 10.082, 
  10.185, 187.684, 0.172, 0.14, 1.06, "", "", "", "", "", "", "", "", 56118., 
  1.4076117*^7, 404.325, 1.612, 49804., 1.431, 0.007, 140.5, 
  "tests performed", 1.484935*^6, "", "", 152195., 85646., 4.27, "", "", 
  2460., 53.7, 3.4813867*^7, 15.322, 31.9, 3.295, 1.845, 49045.411, "", 
  259.538, 17.72, 1.8, 25.4, "", 2.7, 75.13, 0.854}, 
 {"SAU", "Asia", "Saudi Arabia", "2021-03-09", 380572., 390., 367.143, 6539., 
  5., 4.857, 10931.621, 11.202, 10.546, 187.827, 0.144, 0.14, 1.05, "", "", 
  "", "", "", "", "", "", 54425., 1.4130542*^7, 405.888, 1.563, 49710., 
  1.428, 0.007, 135.4, "tests performed", 1.58577*^6, "", "", 100835., 
  83212., 4.55, "", "", 2390., 53.7, 3.4813867*^7, 15.322, 31.9, 3.295, 
  1.845, 49045.411, "", 259.538, 17.72, 1.8, 25.4, "", 2.7, 75.13, 0.854}, 
 {"SAU", "Asia", "Saudi Arabia", "2021-03-10", 380958., 386., 375., 6545., 
  6., 5., 10942.709, 11.088, 10.772, 188., 0.172, 0.144, 1.05, "", "", "", 
  "", "", "", "", "", 45261., 1.4175803*^7, 407.188, 1.3, 49444., 1.42, 
  0.008, 131.9, "tests performed", 1.685881*^6, "", "", 100111., 84681., 
  4.84, "", "", 2432., 53.7, 3.4813867*^7, 15.322, 31.9, 3.295, 1.845, 
  49045.411, "", 259.538, 17.72, 1.8, 25.4, "", 2.7, 75.13, 0.854}, 
 {"SAU", "Asia", "Saudi Arabia", "2021-03-11", 381348., 390., 377.143, 6551., 
  6., 5.286, 10953.911, 11.202, 10.833, 188.172, 0.172, 0.152, 1.04, "", "", 
  "", "", "", "", "", "", 51656., 1.4227459*^7, 408.672, 1.484, 49290., 
  1.416, 0.008, 130.7, "tests performed", 1.823819*^6, "", "", 137938., 
  91554., 5.24, "", "", 2630., 53.7, 3.4813867*^7, 15.322, 31.9, 3.295, 
  1.845, 49045.411, "", 259.538, 17.72, 1.8, 25.4, "", 2.7, 75.13, 0.854}, 
 {"SAU", "Asia", "Saudi Arabia", "2021-03-12", 381708., 360., 373.714, 6556., 
  5., 5.286, 10964.252, 10.341, 10.735, 188.316, 0.144, 0.152, 1.03, "", "", 
  "", "", "", "", "", "", 44953., 1.4272412*^7, 409.963, 1.291, 48844., 
  1.403, 0.008, 130.7, "tests performed", 1.938934*^6, "", "", 115115., 
  96294., 5.57, "", "", 2766., 53.7, 3.4813867*^7, 15.322, 31.9, 3.295, 
  1.845, 49045.411, "", 259.538, 17.72, 1.8, 25.4, "", 2.7, 75.13, 0.854}, 
 {"SAU", "Asia", "Saudi Arabia", "2021-03-13", 382059., 351., 369.286, 6563., 
  7., 5.571, 10974.334, 10.082, 10.607, 188.517, 0.201, 0.16, 1.03, "", "", 
  "", "", "", "", "", "", 34731., 1.4307143*^7, 410.961, 0.998, 47848., 
  1.374, 0.008, 129.6, "tests performed", 2.08278*^6, "", "", 143846., 
  111996., 5.98, "", "", 3217., 53.7, 3.4813867*^7, 15.322, 31.9, 3.295, 
  1.845, 49045.411, "", 259.538, 17.72, 1.8, 25.4, "", 2.7, 75.13, 0.854}, 
 {"SAU", "Asia", "Saudi Arabia", "2021-03-14", 382407., 348., 368., 6567., 
  4., 5.571, 10984.33, 9.996, 10.571, 188.632, 0.115, 0.16, 1.03, "", "", "", 
  "", "", "", "", "", 45647., 1.435279*^7, 412.272, 1.311, 47542., 1.366, 
  0.008, 129.2, "tests performed", 2.23211*^6, "", "", 149330., 128481., 
  6.41, "", "", 3691., 53.7, 3.4813867*^7, 15.322, 31.9, 3.295, 1.845, 
  49045.411, "", 259.538, 17.72, 1.8, 25.4, "", 2.7, 75.13, 0.854}, 
 {"SAU", "Asia", "Saudi Arabia", "2021-03-15", 382752., 345., 367.143, 6573., 
  6., 5.571, 10994.24, 9.91, 10.546, 188.804, 0.172, 0.16, 1.03, "", "", "", 
  "", "", "", "", "", 53290., 1.440608*^7, 413.803, 1.531, 47138., 1.354, 
  0.008, 128.4, "tests performed", 2.394182*^6, "", "", 162072., 129892., 
  6.88, "", "", 3731., 53.7, 3.4813867*^7, 15.322, 31.9, 3.295, 1.845, 
  49045.411, "", 259.538, 17.72, 1.8, 25.4, "", 2.7, 75.13, 0.854}, 
 {"SAU", "Asia", "Saudi Arabia", "2021-03-16", 383106., 354., 362., 6578., 
  5., 5.571, 11004.408, 10.168, 10.398, 188.948, 0.144, 0.16, 1.04, "", "", 
  "", "", "", "", "", "", 50403., 1.4456483*^7, 415.251, 1.448, 46563., 
  1.337, 0.008, 128.6, "tests performed", 2.457425*^6, "", "", 63243., 
  124522., 7.06, "", "", 3577., 50., 3.4813867*^7, 15.322, 31.9, 3.295, 
  1.845, 49045.411, "", 259.538, 17.72, 1.8, 25.4, "", 2.7, 75.13, 0.854}, 
 {"SAU", "Asia", "Saudi Arabia", "2021-03-17", 383499., 393., 363., 6585., 
  7., 5.714, 11015.697, 11.289, 10.427, 189.149, 0.201, 0.164, 1.05, "", "", 
  "", "", "", "", "", "", 47139., 1.4503622*^7, 416.605, 1.354, 46831., 
  1.345, 0.008, 129., "tests performed", 2.580949*^6, "", "", 123524., 
  127867., 7.41, "", "", 3673., 50., 3.4813867*^7, 15.322, 31.9, 3.295, 
  1.845, 49045.411, "", 259.538, 17.72, 1.8, 25.4, "", 2.7, 75.13, 0.854}, 
 {"SAU", "Asia", "Saudi Arabia", "2021-03-18", 383880., 381., 361.714, 6591., 
  6., 5.714, 11026.641, 10.944, 10.39, 189.321, 0.172, 0.164, 1.05, "", "", 
  "", "", "", "", "", "", 44257., 1.4547879*^7, 417.876, 1.271, 45774., 
  1.315, 0.008, 126.5, "tests performed", 2.695966*^6, "", "", 115017., 
  124592., 7.74, "", "", 3579., 50., 3.4813867*^7, 15.322, 31.9, 3.295, 
  1.845, 49045.411, "", 259.538, 17.72, 1.8, 25.4, "", 2.7, 75.13, 0.854}, 
 {"SAU", "Asia", "Saudi Arabia", "2021-03-19", 384271., 391., 366.143, 6596., 
  5., 5.714, 11037.872, 11.231, 10.517, 189.465, 0.144, 0.164, 1.07, "", "", 
  "", "", "", "", "", "", 37402., 1.4585281*^7, 418.95, 1.074, 44696., 1.284, 
  0.008, 122.1, "tests performed", 2.922436*^6, "", "", 226470., 140500., 
  8.39, "", "", 4036., 50., 3.4813867*^7, 15.322, 31.9, 3.295, 1.845, 
  49045.411, "", 259.538, 17.72, 1.8, 25.4, "", 2.7, 75.13, 0.854}, 
 {"SAU", "Asia", "Saudi Arabia", "2021-03-20", 384653., 382., 370.571, 6602., 
  6., 5.571, 11048.844, 10.973, 10.644, 189.637, 0.172, 0.16, 1.08, "", "", 
  "", "", "", "", "", "", 34727., 1.4620008*^7, 419.948, 0.998, 44695., 
  1.284, 0.008, 120.6, "tests performed", 3.006419*^6, "", "", 83983., 
  131948., 8.64, "", "", 3790., 50., 3.4813867*^7, 15.322, 31.9, 3.295, 
  1.845, 49045.411, "", 259.538, 17.72, 1.8, 25.4, "", 2.7, 75.13, 0.854}, 
 {"SAU", "Asia", "Saudi Arabia", "2021-03-21", 385020., 367., 373.286, 6609., 
  7., 6., 11059.386, 10.542, 10.722, 189.838, 0.201, 0.172, 1.1, "", "", "", 
  "", "", "", "", "", 44161., 1.4664169*^7, 421.216, 1.268, 44483., 1.278, 
  0.008, 119.2, "tests performed", 3.194715*^6, "", "", 188296., 137515., 
  9.18, "", "", 3950., 50., 3.4813867*^7, 15.322, 31.9, 3.295, 1.845, 
  49045.411, "", 259.538, 17.72, 1.8, 25.4, "", 2.7, 75.13, 0.854}, 
 {"SAU", "Asia", "Saudi Arabia", "2021-03-22", 385424., 404., 381.714, 6613., 
  4., 5.714, 11070.991, 11.605, 10.964, 189.953, 0.115, 0.164, 1.11, "", "", 
  "", "", "", "", "", "", 53823., 1.4717992*^7, 422.762, 1.546, 44559., 1.28, 
  0.009, 116.7, "tests performed", 3.343287*^6, "", "", 148572., 135586., 
  9.6, "", "", 3895., 50., 3.4813867*^7, 15.322, 31.9, 3.295, 1.845, 
  49045.411, "", 259.538, 17.72, 1.8, 25.4, "", 2.7, 75.13, 0.854}, 
 {"SAU", "Asia", "Saudi Arabia", "2021-03-23", 385834., 410., 389.714, 6618., 
  5., 5.714, 11082.768, 11.777, 11.194, 190.097, 0.144, 0.164, 1.13, "", "", 
  "", "", "", "", "", "", 45877., 1.4763869*^7, 424.08, 1.318, 43912., 1.261, 
  0.009, 112.7, "tests performed", 3.505695*^6, "", "", 162408., 149753., 
  10.07, "", "", 4302., 50., 3.4813867*^7, 15.322, 31.9, 3.295, 1.845, 
  49045.411, "", 259.538, 17.72, 1.8, 25.4, "", 2.7, 75.13, 0.854}, 
 {"SAU", "Asia", "Saudi Arabia", "2021-03-24", 386300., 466., 400.143, 6624., 
  6., 5.571, 11096.153, 13.385, 11.494, 190.269, 0.172, 0.16, 1.15, "", "", 
  "", "", "", "", "", "", 48937., 1.4812806*^7, 425.486, 1.406, 44169., 
  1.269, 0.009, 110.4, "tests performed", 3.655546*^6, "", "", 149851., 
  153514., 10.5, "", "", 4410., 50., 3.4813867*^7, 15.322, 31.9, 3.295, 
  1.845, 49045.411, "", 259.538, 17.72, 1.8, 25.4, "", 2.7, 75.13, 0.854}, 
 {"SAU", "Asia", "Saudi Arabia", "2021-03-25", 386782., 482., 414.571, 6630., 
  6., 5.571, 11109.998, 13.845, 11.908, 190.441, 0.172, 0.16, 1.17, "", "", 
  "", "", "", "", "", "", 56431., 1.4869237*^7, 427.107, 1.621, 45908., 
  1.319, 0.009, 110.7, "tests performed", 3.810698*^6, "", "", 155152., 
  159247., 10.95, "", "", 4574., 50., 3.4813867*^7, 15.322, 31.9, 3.295, 
  1.845, 49045.411, "", 259.538, 17.72, 1.8, 25.4, "", 2.7, 75.13, 0.854}, 
 {"SAU", "Asia", "Saudi Arabia", "2021-03-26", 387292., 510., 431.571, 6637., 
  7., 5.857, 11124.648, 14.649, 12.397, 190.642, 0.201, 0.168, 1.19, "", "", 
  "", "", "", "", "", "", 46328., 1.4915565*^7, 428.437, 1.331, 47183., 
  1.355, 0.009, 109.3, "tests performed", 3.895858*^6, "", "", 85160., 
  139060., 11.19, "", "", 3994., 50., 3.4813867*^7, 15.322, 31.9, 3.295, 
  1.845, 49045.411, "", 259.538, 17.72, 1.8, 25.4, "", 2.7, 75.13, 0.854}, 
 {"SAU", "Asia", "Saudi Arabia", "2021-03-27", 387794., 502., 448.714, 6643., 
  6., 5.857, 11139.067, 14.42, 12.889, 190.815, 0.172, 0.168, 1.2, "", "", 
  "", "", "", "", "", "", 44058., 1.4959623*^7, 429.703, 1.266, 48516., 
  1.394, 0.009, 108.1, "tests performed", 4.003477*^6, "", "", 107619., 
  142437., 11.5, "", "", 4091., 50., 3.4813867*^7, 15.322, 31.9, 3.295, 
  1.845, 49045.411, "", 259.538, 17.72, 1.8, 25.4, "", 2.7, 75.13, 0.854}, 
 {"SAU", "Asia", "Saudi Arabia", "2021-03-28", 388325., 531., 472.143, 6650., 
  7., 5.857, 11154.32, 15.253, 13.562, 191.016, 0.201, 0.168, 1.21, "", "", 
  "", "", "", "", "", "", 48775., 1.5008398*^7, 431.104, 1.401, 49176., 
  1.413, 0.01, 104.2, "tests performed", 4.13263*^6, "", "", 129153., 
  133988., 11.87, "", "", 3849., 50., 3.4813867*^7, 15.322, 31.9, 3.295, 
  1.845, 49045.411, "", 259.538, 17.72, 1.8, 25.4, "", 2.7, 75.13, 0.854}, 
 {"SAU", "Asia", "Saudi Arabia", "2021-03-29", 388866., 541., 491.714, 6656., 
  6., 6.143, 11169.859, 15.54, 14.124, 191.188, 0.172, 0.176, 1.22, "", "", 
  "", "", "", "", "", "", 57626., 1.5066024*^7, 432.759, 1.655, 49719., 
  1.428, 0.01, 101.1, "tests performed", 4.250055*^6, "", "", 117425., 
  129538., 12.21, "", "", 3721., 53.7, 3.4813867*^7, 15.322, 31.9, 3.295, 
  1.845, 49045.411, "", 259.538, 17.72, 1.8, 25.4, "", 2.7, 75.13, 0.854}, 
 {"SAU", "Asia", "Saudi Arabia", "2021-03-30", 389422., 556., 512.571, 6663., 
  7., 6.429, 11185.83, 15.971, 14.723, 191.389, 0.201, 0.185, 1.23, "", "", 
  "", "", "", "", "", "", 60088., 1.5126112*^7, 434.485, 1.726, 51749., 
  1.486, 0.01, 101., "tests performed", 4.326576*^6, "", "", 76521., 117269., 
  12.43, "", "", 3368., 53.7, 3.4813867*^7, 15.322, 31.9, 3.295, 1.845, 
  49045.411, "", 259.538, 17.72, 1.8, 25.4, "", 2.7, 75.13, 0.854}, 
 {"SAU", "Asia", "Saudi Arabia", "2021-03-31", 390007., 585., 529.571, 6669., 
  6., 6.429, 11202.634, 16.804, 15.212, 191.562, 0.172, 0.185, 1.23, "", "", 
  "", "", "", "", "", "", 58199., 1.5184311*^7, 436.157, 1.672, 53072., 
  1.524, 0.01, 100.2, "tests performed", 4.432572*^6, "", "", 105996., 
  111004., 12.73, "", "", 3188., 53.7, 3.4813867*^7, 15.322, 31.9, 3.295, 
  1.845, 49045.411, "", 259.538, 17.72, 1.8, 25.4, "", 2.7, 75.13, 0.854}, 
 {"SAU", "Asia", "Saudi Arabia", "2021-04-01", 390597., 590., 545., 6676., 
  7., 6.571, 11219.581, 16.947, 15.655, 191.763, 0.201, 0.189, 1.24, "", "", 
  "", "", "", "", "", "", 61083., 1.5245394*^7, 437.912, 1.755, 53737., 
  1.544, 0.01, 98.6, "tests performed", 4.584006*^6, "", "", 151434., 
  110473., 13.17, "", "", 3173., 53.7, 3.4813867*^7, 15.322, 31.9, 3.295, 
  1.845, 49045.411, "", 259.538, 17.72, 1.8, 25.4, "", 2.7, 75.13, 0.854}, 
 {"SAU", "Asia", "Saudi Arabia", "2021-04-02", 391325., 728., 576.143, 6684., 
  8., 6.714, 11240.492, 20.911, 16.549, 191.992, 0.23, 0.193, 1.26, "", "", 
  "", "", "", "", "", "", 53777., 1.5299171*^7, 439.456, 1.545, 54801., 
  1.574, 0.011, 95.1, "tests performed", 4.729235*^6, "", "", 145229., 
  119054., 13.58, "", "", 3420., 53.7, 3.4813867*^7, 15.322, 31.9, 3.295, 
  1.845, 49045.411, "", 259.538, 17.72, 1.8, 25.4, "", 2.7, 75.13, 0.854}, 
 {"SAU", "Asia", "Saudi Arabia", "2021-04-03", 392009., 684., 602.143, 6690., 
  6., 6.714, 11260.14, 19.647, 17.296, 192.165, 0.172, 0.193, 1.26, "", "", 
  "", "", "", "", "", "", 51414., 1.5350585*^7, 440.933, 1.477, 55852., 
  1.604, 0.011, 92.8, "tests performed", 4.877442*^6, "", "", 148207., 
  124852., 14.01, "", "", 3586., 53.7, 3.4813867*^7, 15.322, 31.9, 3.295, 
  1.845, 49045.411, "", 259.538, 17.72, 1.8, 25.4, "", 2.7, 75.13, 0.854}, 
 {"SAU", "Asia", "Saudi Arabia", "2021-04-04", 392682., 673., 622.429, 6697., 
  7., 6.714, 11279.471, 19.331, 17.879, 192.366, 0.201, 0.193, 1.26, "", "", 
  "", "", "", "", "", "", 56906., 1.5407491*^7, 442.568, 1.635, 57013., 
  1.638, 0.011, 91.6, "tests performed", 5.00012*^6, "", "", 122678., 
  123927., 14.36, "", "", 3560., 53.7, 3.4813867*^7, 15.322, 31.9, 3.295, 
  1.845, 49045.411, "", 259.538, 17.72, 1.8, 25.4, "", 2.7, 75.13, 0.854}, 
 {"SAU", "Asia", "Saudi Arabia", "2021-04-05", 393377., 695., 644.429, 6704., 
  7., 6.857, 11299.434, 19.963, 18.511, 192.567, 0.201, 0.197, 1.26, "", "", 
  "", "", "", "", "", "", 62432., 1.5469923*^7, 444.361, 1.793, 57700., 
  1.657, 0.011, 89.5, "tests performed", 5.118039*^6, "", "", 117919., 
  123998., 14.7, "", "", 3562., 53.7, 3.4813867*^7, 15.322, 31.9, 3.295, 
  1.845, 49045.411, "", 259.538, 17.72, 1.8, 25.4, "", 2.7, 75.13, 0.854}, 
 {"SAU", "Asia", "Saudi Arabia", "2021-04-06", 394169., 792., 678.143, 6711., 
  7., 6.857, 11322.184, 22.75, 19.479, 192.768, 0.201, 0.197, 1.26, "", "", 
  "", "", "", "", "", "", 63992., 1.5533915*^7, 446.199, 1.838, 58258., 
  1.673, 0.012, 85.9, "tests performed", 5.345625*^6, "", "", 227586., 
  145578., 15.35, "", "", 4182., 53.7, 3.4813867*^7, 15.322, 31.9, 3.295, 
  1.845, 49045.411, "", 259.538, 17.72, 1.8, 25.4, "", 2.7, 75.13, 0.854}, 
 {"SAU", "Asia", "Saudi Arabia", "2021-04-07", 394952., 783., 706.429, 6719., 
  8., 7.143, 11344.675, 22.491, 20.292, 192.998, 0.23, 0.205, 1.26, "", "", 
  "", "", "", "", "", "", 71946., 1.5605861*^7, 448.266, 2.067, 60221., 1.73, 
  0.012, 85.2, "tests performed", 5.578229*^6, "", "", 232604., 163665., 
  16.02, "", "", 4701., 53.7, 3.4813867*^7, 15.322, 31.9, 3.295, 1.845, 
  49045.411, "", 259.538, 17.72, 1.8, 25.4, "", 2.7, 75.13, 0.854}, 
 {"SAU", "Asia", "Saudi Arabia", "2021-04-08", 395854., 902., 751., 6728., 
  9., 7.429, 11370.584, 25.909, 21.572, 193.256, 0.259, 0.213, 1.25, "", "", 
  "", "", "", "", "", "", 71044., 1.5676905*^7, 450.306, 2.041, 61644., 
  1.771, 0.012, 82.1, "tests performed", 5.846745*^6, "", "", 268516., 
  180391., 16.79, "", "", 5182., 53.7, 3.4813867*^7, 15.322, 31.9, 3.295, 
  1.845, 49045.411, "", 259.538, 17.72, 1.8, 25.4, "", 2.7, 75.13, 0.854}, 
 {"SAU", "Asia", "Saudi Arabia", "2021-04-09", 396758., 904., 776.143, 6737., 
  9., 7.571, 11396.551, 25.967, 22.294, 193.515, 0.259, 0.217, 1.24, "", "", 
  "", "", "", "", "", "", 61640., 1.5738545*^7, 452.077, 1.771, 62768., 
  1.803, 0.012, 80.9, "tests performed", 5.989026*^6, "", "", 142281., 
  179970., 17.2, "", "", 5169., 53.7, 3.4813867*^7, 15.322, 31.9, 3.295, 
  1.845, 49045.411, "", 259.538, 17.72, 1.8, 25.4, "", 2.7, 75.13, 0.854}, 
 {"SAU", "Asia", "Saudi Arabia", "2021-04-10", 397636., 878., 803.857, 6747., 
  10., 8.143, 11421.771, 25.22, 23.09, 193.802, 0.287, 0.234, 1.23, "", "", 
  "", "", "", "", "", "", 58897., 1.5797442*^7, 453.769, 1.692, 63837., 
  1.834, 0.013, 79.4, "tests performed", 6.132124*^6, "", "", 143098., 
  179240., 17.61, "", "", 5149., 53.7, 3.4813867*^7, 15.322, 31.9, 3.295, 
  1.845, 49045.411, "", 259.538, 17.72, 1.8, 25.4, "", 2.7, 75.13, 0.854}, 
 {"SAU", "Asia", "Saudi Arabia", "2021-04-11", 398435., 799., 821.857, 6754., 
  7., 8.143, 11444.721, 22.951, 23.607, 194.003, 0.201, 0.234, 1.21, "", "", 
  "", "", "", "", "", "", 59793., 1.5857235*^7, 455.486, 1.718, 64249., 
  1.846, 0.013, 78.2, "tests performed", 6.287432*^6, "", "", 155308., 
  183902., 18.06, "", "", 5282., 53.7, 3.4813867*^7, 15.322, 31.9, 3.295, 
  1.845, 49045.411, "", 259.538, 17.72, 1.8, 25.4, "", 2.7, 75.13, 0.854}, 
 {"SAU", "Asia", "Saudi Arabia", "2021-04-12", 399277., 842., 842.857, 6765., 
  11., 8.714, 11468.907, 24.186, 24.21, 194.319, 0.316, 0.25, 1.2, "", "", 
  "", "", "", "", "", "", 61853., 1.5919088*^7, 457.263, 1.777, 64166., 
  1.843, 0.013, 76.1, "tests performed", 6.411162*^6, "", "", 123730., 
  184732., 18.42, "", "", 5306., 53.7, 3.4813867*^7, 15.322, 31.9, 3.295, 
  1.845, 49045.411, "", 259.538, 17.72, 1.8, 25.4, "", 2.7, 75.13, 0.854}, 
 {"SAU", "Asia", "Saudi Arabia", "2021-04-13", 400228., 951., 865.571, 6773., 
  8., 8.857, 11496.224, 27.317, 24.863, 194.549, 0.23, 0.254, 1.19, "", "", 
  "", "", "", "", "", "", 53931., 1.5973019*^7, 458.812, 1.549, 62729., 
  1.802, 0.014, 72.5, "tests performed", 6.527823*^6, "", "", 116661., 
  168885., 18.75, "", "", 4851., 53.7, 3.4813867*^7, 15.322, 31.9, 3.295, 
  1.845, 49045.411, "", 259.538, 17.72, 1.8, 25.4, "", 2.7, 75.13, 0.854}, 
 {"SAU", "Asia", "Saudi Arabia", "2021-04-14", 401157., 929., 886.429, 6781., 
  8., 8.857, 11522.908, 26.685, 25.462, 194.779, 0.23, 0.254, 1.18, "", "", 
  "", "", "", "", "", "", 45843., 1.6018862*^7, 460.129, 1.317, 59000., 
  1.695, 0.015, 66.6, "tests performed", 6.584*^6, "", "", 56177., 143682., 
  18.91, "", "", 4127., 53.7, 3.4813867*^7, 15.322, 31.9, 3.295, 1.845, 
  49045.411, "", 259.538, 17.72, 1.8, 25.4, "", 2.7, 75.13, 0.854}, 
 {"SAU", "Asia", "Saudi Arabia", "2021-04-15", 402142., 985., 898.286, 6791., 
  10., 9., 11551.202, 28.293, 25.803, 195.066, 0.287, 0.259, 1.17, "", "", 
  "", "", "", "", "", "", 53744., 1.6072606*^7, 461.673, 1.544, 56529., 
  1.624, 0.016, 62.9, "tests performed", 6.723186*^6, "", "", 139186., 
  125206., 19.31, "", "", 3596., 53.7, 3.4813867*^7, 15.322, 31.9, 3.295, 
  1.845, 49045.411, "", 259.538, 17.72, 1.8, 25.4, "", 2.7, 75.13, 0.854}, 
 {"SAU", "Asia", "Saudi Arabia", "2021-04-16", 403106., 964., 906.857, 6801., 
  10., 9.143, 11578.892, 27.69, 26.049, 195.353, 0.287, 0.263, 1.16, "", "", 
  "", "", "", "", "", "", 51126., 1.6123732*^7, 463.141, 1.469, 55027., 
  1.581, 0.016, 60.7, "tests performed", 6.83144*^6, "", "", 108254., 
  120345., 19.62, "", "", 3457., 53.7, 3.4813867*^7, 15.322, 31.9, 3.295, 
  1.845, 49045.411, "", 259.538, 17.72, 1.8, 25.4, "", 2.7, 75.13, 0.854}, 
 {"SAU", "Asia", "Saudi Arabia", "2021-04-17", 404054., 948., 916.857, 6810., 
  9., 9., 11606.122, 27.231, 26.336, 195.612, 0.259, 0.259, 1.15, "", "", "", 
  "", "", "", "", "", 51225., 1.6174957*^7, 464.612, 1.471, 53931., 1.549, 
  0.017, 58.8, "tests performed", 6.992242*^6, "", "", 160802., 122874., 
  20.08, "", "", 3529., 53.7, 3.4813867*^7, 15.322, 31.9, 3.295, 1.845, 
  49045.411, "", 259.538, 17.72, 1.8, 25.4, "", 2.7, 75.13, 0.854}, 
 {"SAU", "Asia", "Saudi Arabia", "2021-04-18", 404970., 916., 933.571, 6823., 
  13., 9.857, 11632.434, 26.311, 26.816, 195.985, 0.373, 0.283, 1.14, "", "", 
  "", "", "", "", "", "", 56583., 1.623154*^7, 466.238, 1.625, 53472., 1.536, 
  0.017, 57.3, "tests performed", 7.190402*^6, "", "", 198160., 128996., 
  20.65, "", "", 3705., 53.7, 3.4813867*^7, 15.322, 31.9, 3.295, 1.845, 
  49045.411, "", 259.538, 17.72, 1.8, 25.4, "", 2.7, 75.13, 0.854}, 
 {"SAU", "Asia", "Saudi Arabia", "2021-04-19", 405940., 970., 951.857, 6834., 
  11., 9.857, 11660.296, 27.862, 27.341, 196.301, 0.316, 0.283, 1.14, "", "", 
  "", "", "", "", "", "", 62069., 1.6293609*^7, 468.021, 1.783, 53503., 
  1.537, 0.018, 56.2, "tests performed", 7.325016*^6, "", "", 134614., 
  130551., 21.04, "", "", 3750., 53.7, 3.4813867*^7, 15.322, 31.9, 3.295, 
  1.845, 49045.411, "", 259.538, 17.72, 1.8, 25.4, "", 2.7, 75.13, 0.854}, 
 {"SAU", "Asia", "Saudi Arabia", "2021-04-20", 407010., 1070., 968.857, 
  6846., 12., 10.429, 11691.031, 30.735, 27.83, 196.646, 0.345, 0.3, 1.13, 
  "", "", "", "", "", "", "", "", 58507., 1.6352116*^7, 469.701, 1.681, 
  54157., 1.556, 0.018, 55.9, "tests performed", 7.459261*^6, "", "", 
  134245., 133063., 21.43, "", "", 3822., 53.7, 3.4813867*^7, 15.322, 31.9, 
  3.295, 1.845, 49045.411, "", 259.538, 17.72, 1.8, 25.4, "", 2.7, 75.13, 
  0.854}, {"SAU", "Asia", "Saudi Arabia", "2021-04-21", 408038., 1028., 983., 
  6858., 12., 11., 11720.56, 29.528, 28.236, 196.99, 0.345, 0.316, 1.12, "", 
  "", "", "", "", "", "", "", 61923., 1.6414039*^7, 471.48, 1.779, 56454., 
  1.622, 0.017, 57.4, "tests performed", 7.653634*^6, "", "", 194373., 
  152805., 21.98, "", "", 4389., 53.7, 3.4813867*^7, 15.322, 31.9, 3.295, 
  1.845, 49045.411, "", 259.538, 17.72, 1.8, 25.4, "", 2.7, 75.13, 0.854}, 
 {"SAU", "Asia", "Saudi Arabia", "2021-04-22", 409093., 1055., 993., 6869., 
  11., 11.143, 11750.864, 30.304, 28.523, 197.306, 0.316, 0.32, 1.11, "", "", 
  "", "", "", "", "", "", 63320., 1.6477359*^7, 473.299, 1.819, 57822., 
  1.661, 0.017, 58.2, "tests performed", 7.809612*^6, "", "", 155978., 
  155204., 22.43, "", "", 4458., 53.7, 3.4813867*^7, 15.322, 31.9, 3.295, 
  1.845, 49045.411, "", 259.538, 17.72, 1.8, 25.4, "", 2.7, 75.13, 0.854}, 
 {"SAU", "Asia", "Saudi Arabia", "2021-04-23", 410191., 1098., 1012.143, 
  6878., 9., 11., 11782.403, 31.539, 29.073, 197.565, 0.259, 0.316, 1.1, "", 
  "", "", "", "", "", "", "", 58733., 1.6536092*^7, 474.986, 1.687, 58909., 
  1.692, 0.017, 58.2, "tests performed", 7.94495*^6, "", "", 135338., 
  159073., 22.82, "", "", 4569., 53.7, 3.4813867*^7, 15.322, 31.9, 3.295, 
  1.845, 49045.411, "", 259.538, 17.72, 1.8, 25.4, "", 2.7, 75.13, 0.854}, 
 {"SAU", "Asia", "Saudi Arabia", "2021-04-24", 411263., 1072., 1029.857, 
  6887., 9., 11., 11813.195, 30.792, 29.582, 197.823, 0.259, 0.316, 1.09, "", 
  "", "", "", "", "", "", "", 50346., 1.6586438*^7, 476.432, 1.446, 58783., 
  1.688, 0.018, 57.1, "tests performed", 8.059757*^6, "", "", 114807., 
  152502., 23.15, "", "", 4380., 53.7, 3.4813867*^7, 15.322, 31.9, 3.295, 
  1.845, 49045.411, "", 259.538, 17.72, 1.8, 25.4, "", 2.7, 75.13, 0.854}, 
 {"SAU", "Asia", "Saudi Arabia", "2021-04-25", 412216., 953., 1035.143, 
  6900., 13., 11., 11840.569, 27.374, 29.734, 198.197, 0.373, 0.316, 1.07, 
  "", "", "", "", "", "", "", "", 57483., 1.6643921*^7, 478.083, 1.651, 
  58912., 1.692, 0.018, 56.9, "tests performed", 8.263836*^6, "", "", 
  204079., 153348., 23.74, "", "", 4405., 53.7, 3.4813867*^7, 15.322, 31.9, 
  3.295, 1.845, 49045.411, "", 259.538, 17.72, 1.8, 25.4, "", 2.7, 75.13, 
  0.854}, {"SAU", "Asia", "Saudi Arabia", "2021-04-26", 413174., 958., 
  1033.429, 6913., 13., 11.286, 11868.087, 27.518, 29.684, 198.57, 0.373, 
  0.324, 1.06, "", "", "", "", "", "", "", "", 64782., 1.6708703*^7, 479.944, 
  1.861, 59299., 1.703, 0.017, 57.4, "tests performed", 8.488862*^6, "", "", 
  225026., 166264., 24.38, "", "", 4776., 53.7, 3.4813867*^7, 15.322, 31.9, 
  3.295, 1.845, 49045.411, "", 259.538, 17.72, 1.8, 25.4, "", 2.7, 75.13, 
  0.854}, {"SAU", "Asia", "Saudi Arabia", "2021-04-27", 414219., 1045., 
  1029.857, 6922., 9., 10.857, 11898.104, 30.017, 29.582, 198.829, 0.259, 
  0.312, 1.05, "", "", "", "", "", "", "", "", 66185., 1.6774888*^7, 481.845, 
  1.901, 60396., 1.735, 0.017, 58.6, "tests performed", 8.693407*^6, "", "", 
  204545., 176307., 24.97, "", "", 5064., 53.7, 3.4813867*^7, 15.322, 31.9, 
  3.295, 1.845, 49045.411, "", 259.538, 17.72, 1.8, 25.4, "", 2.7, 75.13, 
  0.854}, {"SAU", "Asia", "Saudi Arabia", "2021-04-28", 415281., 1062., 
  1034.714, 6935., 13., 11., 11928.609, 30.505, 29.721, 199.202, 0.373, 
  0.316, 1.04, "", "", "", "", "", "", "", "", 63731., 1.6838619*^7, 483.676, 
  1.831, 60654., 1.742, 0.017, 58.6, "tests performed", 8.880219*^6, "", "", 
  186812., 175226., 25.51, "", "", 5033., 53.7, 3.4813867*^7, 15.322, 31.9, 
  3.295, 1.845, 49045.411, "", 259.538, 17.72, 1.8, 25.4, "", 2.7, 75.13, 
  0.854}, {"SAU", "Asia", "Saudi Arabia", "2021-04-29", 416307., 1026., 
  1030.571, 6946., 11., 11., 11958.08, 29.471, 29.602, 199.518, 0.316, 0.316, 
  1.03, "", "", "", "", "", "", "", "", 65194., 1.6903813*^7, 485.548, 1.873, 
  60922., 1.75, 0.017, 59.1, "tests performed", 9.032921*^6, "", "", 152702., 
  174758., 25.95, "", "", 5020., 53.7, 3.4813867*^7, 15.322, 31.9, 3.295, 
  1.845, 49045.411, "", 259.538, 17.72, 1.8, 25.4, "", 2.7, 75.13, 0.854}, 
 {"SAU", "Asia", "Saudi Arabia", "2021-04-30", 417363., 1056., 1024.571, 
  6957., 11., 11.286, 11988.413, 30.333, 29.43, 199.834, 0.316, 0.324, 1.03, 
  "", "", "", "", "", "", "", "", 65454., 1.6969267*^7, 487.428, 1.88, 
  61882., 1.778, 0.017, 60.4, "tests performed", 9.343991*^6, "", "", 
  311070., 199863., 26.84, "", "", 5741., 53.7, 3.4813867*^7, 15.322, 31.9, 
  3.295, 1.845, 49045.411, "", 259.538, 17.72, 1.8, 25.4, "", 2.7, 75.13, 
  0.854}, {"SAU", "Asia", "Saudi Arabia", "2021-05-01", 418411., 1048., 
  1021.143, 6968., 11., 11.571, 12018.515, 30.103, 29.331, 200.15, 0.316, 
  0.332, 1.03, "", "", "", "", "", "", "", "", 62447., 1.7031714*^7, 489.222, 
  1.794, 63611., 1.827, 0.016, 62.3, "tests performed", 9.488912*^6, "", "", 
  144921., 204165., 27.26, "", "", 5864., 53.7, 3.4813867*^7, 15.322, 31.9, 
  3.295, 1.845, 49045.411, "", 259.538, 17.72, 1.8, 25.4, "", 2.7, 75.13, 
  0.854}, {"SAU", "Asia", "Saudi Arabia", "2021-05-02", 419348., 937., 
  1018.857, 6979., 11., 11.286, 12045.43, 26.915, 29.266, 200.466, 0.316, 
  0.324, 1.02, "", "", "", "", "", "", "", "", 65317., 1.7097031*^7, 491.098, 
  1.876, 64730., 1.859, 0.016, 63.5, "tests performed", 9.655519*^6, "", "", 
  166607., 198812., 27.73, "", "", 5711., 53.7, 3.4813867*^7, 15.322, 31.9, 
  3.295, 1.845, 49045.411, "", 259.538, 17.72, 1.8, 25.4, "", 2.7, 75.13, 
  0.854}, {"SAU", "Asia", "Saudi Arabia", "2021-05-03", 420301., 953., 
  1018.143, 6992., 13., 11.286, 12072.804, 27.374, 29.245, 200.84, 0.373, 
  0.324, 1.01, "", "", "", "", "", "", "", "", 68997., 1.7166028*^7, 493.08, 
  1.982, 65332., 1.877, 0.016, 64.2, "tests performed", 9.772409*^6, "", "", 
  116890., 183364., 28.07, "", "", 5267., 53.7, 3.4813867*^7, 15.322, 31.9, 
  3.295, 1.845, 49045.411, "", 259.538, 17.72, 1.8, 25.4, "", 2.7, 75.13, 
  0.854}, {"SAU", "Asia", "Saudi Arabia", "2021-05-04", 421300., 999., 
  1011.571, 7006., 14., 12., 12101.5, 28.695, 29.057, 201.242, 0.402, 0.345, 
  1.01, "", "", "", "", "", "", "", "", 72118., 1.7238146*^7, 495.152, 2.072, 
  66180., 1.901, 0.015, 65.4, "tests performed", 9.838285*^6, "", "", 65876., 
  163554., 28.26, "", "", 4698., 53.7, 3.4813867*^7, 15.322, 31.9, 3.295, 
  1.845, 49045.411, "", 259.538, 17.72, 1.8, 25.4, "", 2.7, 75.13, 0.854}, 
 {"SAU", "Asia", "Saudi Arabia", "2021-05-05", 422316., 1016., 1005., 7018., 
  12., 11.857, 12130.683, 29.184, 28.868, 201.586, 0.345, 0.341, 1.01, "", 
  "", "", "", "", "", "", "", 76717., 1.7314863*^7, 497.355, 2.204, 68035., 
  1.954, 0.015, 67.7, "tests performed", 9.949971*^6, "", "", 111686., 
  152822., 28.58, "", "", 4390., 53.7, 3.4813867*^7, 15.322, 31.9, 3.295, 
  1.845, 49045.411, "", 259.538, 17.72, 1.8, 25.4, "", 2.7, 75.13, 0.854}, 
 {"SAU", "Asia", "Saudi Arabia", "2021-05-06", 423406., 1090., 1014.143, 
  7032., 14., 12.286, 12161.993, 31.309, 29.13, 201.988, 0.402, 0.353, 1.01, 
  "", "", "", "", "", "", "", "", 74940., 1.7389803*^7, 499.508, 2.153, 
  69427., 1.994, 0.015, 68.5, "tests performed", 1.0110907*^7, "", "", 
  160936., 153998., 29.04, "", "", 4423., 53.7, 3.4813867*^7, 15.322, 31.9, 
  3.295, 1.845, 49045.411, "", 259.538, 17.72, 1.8, 25.4, "", 2.7, 75.13, 
  0.854}, {"SAU", "Asia", "Saudi Arabia", "2021-05-07", 424445., 1039., 
  1011.714, 7045., 13., 12.571, 12191.837, 29.844, 29.061, 202.362, 0.373, 
  0.361, 1.01, "", "", "", "", "", "", "", "", 69482., 1.7459285*^7, 501.504, 
  1.996, 70003., 2.011, 0.014, 69.2, "tests performed", 1.0271299*^7, "", "", 
  160392., 132473., 29.5, "", "", 3805., 53.7, 3.4813867*^7, 15.322, 31.9, 
  3.295, 1.845, 49045.411, "", 259.538, 17.72, 1.8, 25.4, "", 2.7, 75.13, 
  0.854}, {"SAU", "Asia", "Saudi Arabia", "2021-05-08", 425442., 997., 
  1004.429, 7059., 14., 13., 12220.475, 28.638, 28.851, 202.764, 0.402, 
  0.373, 1.01, "", "", "", "", "", "", "", "", 67980., 1.7527265*^7, 503.456, 
  1.953, 70793., 2.033, 0.014, 70.5, "tests performed", 1.0441854*^7, "", "", 
  170555., 136135., 29.99, "", "", 3910., 53.7, 3.4813867*^7, 15.322, 31.9, 
  3.295, 1.845, 49045.411, "", 259.538, 17.72, 1.8, 25.4, "", 2.7, 75.13, 
  0.854}, {"SAU", "Asia", "Saudi Arabia", "2021-05-09", 426384., 942., 
  1005.143, 7072., 13., 13.286, 12247.533, 27.058, 28.872, 203.137, 0.373, 
  0.382, 1.01, "", "", "", "", "", "", "", "", 70822., 1.7598087*^7, 505.491, 
  2.034, 71579., 2.056, 0.014, 71.2, "tests performed", 1.062932*^7, "", "", 
  187466., 139114., 30.53, "", "", 3996., 53.7, 3.4813867*^7, 15.322, 31.9, 
  3.295, 1.845, 49045.411, "", 259.538, 17.72, 1.8, 25.4, "", 2.7, 75.13, 
  0.854}, {"SAU", "Asia", "Saudi Arabia", "2021-05-10", 427370., 986., 
  1009.857, 7085., 13., 13.286, 12275.855, 28.322, 29.007, 203.511, 0.373, 
  0.382, 1., "", "", "", "", "", "", "", "", 71792., 1.7669879*^7, 507.553, 
  2.062, 71979., 2.068, 0.014, 71.3, "tests performed", 1.075871*^7, "", "", 
  129390., 140900., 30.9, "", "", 4047., 53.7, 3.4813867*^7, 15.322, 31.9, 
  3.295, 1.845, 49045.411, "", 259.538, 17.72, 1.8, 25.4, "", 2.7, 75.13, 
  0.854}, {"SAU", "Asia", "Saudi Arabia", "2021-05-11", 428369., 999., 
  1009.857, 7098., 13., 13.143, 12304.551, 28.695, 29.007, 203.884, 0.373, 
  0.378, 1., "", "", "", "", "", "", "", "", 71040., 1.7740919*^7, 509.593, 
  2.041, 71825., 2.063, 0.014, 71.1, "tests performed", 1.096082*^7, "", "", 
  202110., 160362., 31.48, "", "", 4606., 53.7, 3.4813867*^7, 15.322, 31.9, 
  3.295, 1.845, 49045.411, "", 259.538, 17.72, 1.8, 25.4, "", 2.7, 75.13, 
  0.854}, {"SAU", "Asia", "Saudi Arabia", "2021-05-12", 429389., 1020., 
  1010.429, 7111., 13., 13.286, 12333.85, 29.299, 29.024, 204.258, 0.373, 
  0.382, 0.99, "", "", "", "", "", "", "", "", 71457., 1.7812376*^7, 511.646, 
  2.053, 71073., 2.042, 0.014, 70.3, "tests performed", 1.1098788*^7, "", "", 
  137968., 164117., 31.88, "", "", 4714., 53.7, 3.4813867*^7, 15.322, 31.9, 
  3.295, 1.845, 49045.411, "", 259.538, 17.72, 1.8, 25.4, "", 2.7, 75.13, 
  0.854}, {"SAU", "Asia", "Saudi Arabia", "2021-05-13", 430505., 1116., 
  1014.143, 7122., 11., 12.857, 12365.906, 32.056, 29.13, 204.574, 0.316, 
  0.369, 0.99, "", "", "", "", "", "", "", "", 56495., 1.7868871*^7, 513.269, 
  1.623, 68438., 1.966, 0.015, 67.5, "tests performed", 1.1195164*^7, "", "", 
  96376., 154894., 32.16, "", "", 4449., 53.7, 3.4813867*^7, 15.322, 31.9, 
  3.295, 1.845, 49045.411, "", 259.538, 17.72, 1.8, 25.4, "", 2.7, 75.13, 
  0.854}, {"SAU", "Asia", "Saudi Arabia", "2021-05-14", 431432., 927., 
  998.143, 7134., 12., 12.714, 12392.533, 26.627, 28.671, 204.918, 0.345, 
  0.365, 0.99, "", "", "", "", "", "", "", "", 47586., 1.7916457*^7, 514.636, 
  1.367, 65310., 1.876, 0.015, 65.4, "tests performed", 1.1312391*^7, "", "", 
  117227., 148727., 32.49, "", "", 4272., 53.7, 3.4813867*^7, 15.322, 31.9, 
  3.295, 1.845, 49045.411, "", 259.538, 17.72, 1.8, 25.4, "", 2.7, 75.13, 
  0.854}, {"SAU", "Asia", "Saudi Arabia", "2021-05-15", 432269., 837., 
  975.286, 7147., 13., 12.571, 12416.575, 24.042, 28.014, 205.292, 0.373, 
  0.361, 1., "", "", "", "", "", "", "", "", 54049., 1.7970506*^7, 516.188, 
  1.553, 63320., 1.819, 0.015, 64.9, "tests performed", 1.1489358*^7, "", "", 
  176967., 149643., 33., "", "", 4298., 53.7, 3.4813867*^7, 15.322, 31.9, 
  3.295, 1.845, 49045.411, "", 259.538, 17.72, 1.8, 25.4, "", 2.7, 75.13, 
  0.854}, {"SAU", "Asia", "Saudi Arabia", "2021-05-16", 433094., 825., 
  958.571, 7162., 15., 12.857, 12440.273, 23.697, 27.534, 205.723, 0.431, 
  0.369, 1.01, "", "", "", "", "", "", "", "", 61665., 1.8032171*^7, 517.959, 
  1.771, 62012., 1.781, 0.015, 64.7, "tests performed", 1.1668767*^7, "", "", 
  179409., 148492., 33.52, "", "", 4265., 53.7, 3.4813867*^7, 15.322, 31.9, 
  3.295, 1.845, 49045.411, "", 259.538, 17.72, 1.8, 25.4, "", 2.7, 75.13, 
  0.854}, {"SAU", "Asia", "Saudi Arabia", "2021-05-17", 433980., 886., 
  944.286, 7174., 12., 12.714, 12465.722, 25.45, 27.124, 206.067, 0.345, 
  0.365, 1.03, "", "", "", "", "", "", "", "", 73933., 1.8106104*^7, 520.083, 
  2.124, 62318., 1.79, 0.015, 66., "tests performed", 1.1828549*^7, "", "", 
  159782., 152834., 33.98, "", "", 4390., 53.7, 3.4813867*^7, 15.322, 31.9, 
  3.295, 1.845, 49045.411, "", 259.538, 17.72, 1.8, 25.4, "", 2.7, 75.13, 
  0.854}, {"SAU", "Asia", "Saudi Arabia", "2021-05-18", 435027., 1047., 
  951.143, 7188., 14., 12.857, 12495.797, 30.074, 27.321, 206.469, 0.402, 
  0.369, 1.05, "", "", "", "", "", "", "", "", 88859., 1.8194963*^7, 522.636, 
  2.552, 64863., 1.863, 0.015, 68.2, "tests performed", 1.2020008*^7, "", "", 
  191459., 151313., 34.53, "", "", 4346., 53.7, 3.4813867*^7, 15.322, 31.9, 
  3.295, 1.845, 49045.411, "", 259.538, 17.72, 1.8, 25.4, "", 2.7, 75.13, 
  0.854}, {"SAU", "Asia", "Saudi Arabia", "2021-05-19", 436239., 1212., 
  978.571, 7201., 13., 12.857, 12530.61, 34.814, 28.109, 206.843, 0.373, 
  0.369, 1.08, "", "", "", "", "", "", "", "", 93896., 1.8288859*^7, 525.333, 
  2.697, 68069., 1.955, 0.014, 69.6, "tests performed", 1.2225726*^7, "", "", 
  205718., 160991., 35.12, "", "", 4624., 53.7, 3.4813867*^7, 15.322, 31.9, 
  3.295, 1.845, 49045.411, "", 259.538, 17.72, 1.8, 25.4, "", 2.7, 75.13, 
  0.854}, {"SAU", "Asia", "Saudi Arabia", "2021-05-20", 437569., 1330., 
  1009.143, 7214., 13., 13.143, 12568.813, 38.203, 28.987, 207.216, 0.373, 
  0.378, 1.09, "", "", "", "", "", "", "", "", 81678., 1.8370537*^7, 527.679, 
  2.346, 71667., 2.059, 0.014, 71., "tests performed", 1.2436389*^7, "", "", 
  210663., 177318., 35.72, "", "", 5093., 53.7, 3.4813867*^7, 15.322, 31.9, 
  3.295, 1.845, 49045.411, "", 259.538, 17.72, 1.8, 25.4, "", 2.7, 75.13, 
  0.854}, {"SAU", "Asia", "Saudi Arabia", "2021-05-21", 438705., 1136., 
  1039., 7224., 10., 12.857, 12601.444, 32.631, 29.844, 207.504, 0.287, 
  0.369, 1.09, "", "", "", "", "", "", "", "", 78608., 1.8449145*^7, 529.937, 
  2.258, 76098., 2.186, 0.014, 73.2, "tests performed", 1.261668*^7, "", "", 
  180291., 186327., 36.24, "", "", 5352., 53.7, 3.4813867*^7, 15.322, 31.9, 
  3.295, 1.845, 49045.411, "", 259.538, 17.72, 1.8, 25.4, "", 2.7, 75.13, 
  0.854}, {"SAU", "Asia", "Saudi Arabia", "2021-05-22", 439847., 1142., 
  1082.571, 7237., 13., 12.857, 12634.247, 32.803, 31.096, 207.877, 0.373, 
  0.369, 1.1, "", "", "", "", "", "", "", "", 77269., 1.8526414*^7, 532.156, 
  2.219, 79415., 2.281, 0.014, 73.4, "tests performed", 1.2791781*^7, "", "", 
  175101., 186060., 36.74, "", "", 5344., 53.7, 3.4813867*^7, 15.322, 31.9, 
  3.295, 1.845, 49045.411, "", 259.538, 17.72, 1.8, 25.4, "", 2.7, 75.13, 
  0.854}, {"SAU", "Asia", "Saudi Arabia", "2021-05-23", 440914., 1067., 
  1117.143, 7249., 12., 12.429, 12664.896, 30.649, 32.089, 208.222, 0.345, 
  0.357, 1.1, "", "", "", "", "", "", "", "", 81094., 1.8607508*^7, 534.486, 
  2.329, 82191., 2.361, 0.014, 73.6, "tests performed", 1.2882532*^7, "", "", 
  90751., 173395., 37., "", "", 4981., 53.7, 3.4813867*^7, 15.322, 31.9, 
  3.295, 1.845, 49045.411, "", 259.538, 17.72, 1.8, 25.4, "", 2.7, 75.13, 
  0.854}, {"SAU", "Asia", "Saudi Arabia", "2021-05-24", 442071., 1157., 
  1155.857, 7264., 15., 12.857, 12698.13, 33.234, 33.201, 208.652, 0.431, 
  0.369, 1.09, "", "", "", "", "", "", "", "", 88182., 1.869569*^7, 537.018, 
  2.533, 84227., 2.419, 0.014, 72.9, "tests performed", 1.3013462*^7, "", "", 
  130930., 169273., 37.38, "", "", 4862., 53.7, 3.4813867*^7, 15.322, 31.9, 
  3.295, 1.845, 49045.411, "", 259.538, 17.72, 1.8, 25.4, "", 2.7, 75.13, 
  0.854}, {"SAU", "Asia", "Saudi Arabia", "2021-05-25", 443460., 1389., 
  1204.714, 7278., 14., 12.857, 12738.028, 39.898, 34.604, 209.055, 0.402, 
  0.369, 1.09, "", "", "", "", "", "", "", "", 93145., 1.8788835*^7, 539.694, 
  2.676, 84839., 2.437, 0.014, 70.4, "tests performed", 1.3183309*^7, "", "", 
  169847., 166186., 37.87, "", "", 4774., 53.7, 3.4813867*^7, 15.322, 31.9, 
  3.295, 1.845, 49045.411, "", 259.538, 17.72, 1.8, 25.4, "", 2.7, 75.13, 
  0.854}, {"SAU", "Asia", "Saudi Arabia", "2021-05-26", 444780., 1320., 
  1220.143, 7295., 17., 13.429, 12775.944, 37.916, 35.048, 209.543, 0.488, 
  0.386, 1.07, "", "", "", "", "", "", "", "", 86629., 1.8875464*^7, 542.182, 
  2.488, 83801., 2.407, 0.015, 68.7, "tests performed", 1.3401177*^7, "", "", 
  217868., 167922., 38.49, "", "", 4823., 53.7, 3.4813867*^7, 15.322, 31.9, 
  3.295, 1.845, 49045.411, "", 259.538, 17.72, 1.8, 25.4, "", 2.7, 75.13, 
  0.854}, {"SAU", "Asia", "Saudi Arabia", "2021-05-27", 445963., 1183., 
  1199.143, 7309., 14., 13.571, 12809.924, 33.981, 34.444, 209.945, 0.402, 
  0.39, 1.06, "", "", "", "", "", "", "", "", 92566., 1.896803*^7, 544.841, 
  2.659, 85356., 2.452, 0.014, 71.2, "tests performed", 1.3583574*^7, "", "", 
  182397., 163884., 39.02, "", "", 4707., 53.7, 3.4813867*^7, 15.322, 31.9, 
  3.295, 1.845, 49045.411, "", 259.538, 17.72, 1.8, 25.4, "", 2.7, 75.13, 
  0.854}, {"SAU", "Asia", "Saudi Arabia", "2021-05-28", 447178., 1215., 
  1210.429, 7320., 11., 13.714, 12844.824, 34.9, 34.769, 210.261, 0.316, 
  0.394, 1.05, "", "", "", "", "", "", "", "", 78087., 1.9046117*^7, 547.084, 
  2.243, 85282., 2.45, 0.014, 70.5, "tests performed", 1.3723119*^7, "", "", 
  139545., 158063., 39.42, "", "", 4540., 53.7, 3.4813867*^7, 15.322, 31.9, 
  3.295, 1.845, 49045.411, "", 259.538, 17.72, 1.8, 25.4, "", 2.7, 75.13, 
  0.854}, {"SAU", "Asia", "Saudi Arabia", "2021-05-29", 448284., 1106., 
  1205.286, 7334., 14., 13.857, 12876.593, 31.769, 34.621, 210.663, 0.402, 
  0.398, 1.04, "", "", "", "", "", "", "", "", 76003., 1.912212*^7, 549.267, 
  2.183, 85101., 2.444, 0.014, 70.6, "tests performed", 1.3828247*^7, "", "", 
  105128., 148067., 39.72, "", "", 4253., 53.7, 3.4813867*^7, 15.322, 31.9, 
  3.295, 1.845, 49045.411, "", 259.538, 17.72, 1.8, 25.4, "", 2.7, 75.13, 
  0.854}, {"SAU", "Asia", "Saudi Arabia", "2021-05-30", 449191., 907., 
  1182.429, 7347., 13., 14., 12902.646, 26.053, 33.964, 211.037, 0.373, 
  0.402, 1.04, "", "", "", "", "", "", "", "", 92458., 1.9214578*^7, 551.923, 
  2.656, 86724., 2.491, 0.014, 73.3, "tests performed", 1.4043763*^7, "", "", 
  215516., 165890., 40.34, "", "", 4765., 53.7, 3.4813867*^7, 15.322, 31.9, 
  3.295, 1.845, 49045.411, "", 259.538, 17.72, 1.8, 25.4, "", 2.7, 75.13, 
  0.854}, {"SAU", "Asia", "Saudi Arabia", "2021-05-31", 450436., 1245., 
  1195., 7362., 15., 14., 12938.408, 35.762, 34.325, 211.467, 0.431, 0.402, 
  1.04, "", "", "", "", "", "", "", "", 92433., 1.9307011*^7, 554.578, 2.655, 
  87332., 2.509, 0.014, 73.1, "tests performed", 1.4208292*^7, "", "", 
  164529., 170690., 40.81, "", "", 4903., "", 3.4813867*^7, 15.322, 31.9, 
  3.295, 1.845, 49045.411, "", 259.538, 17.72, 1.8, 25.4, "", 2.7, 75.13, 
  0.854}, {"SAU", "Asia", "Saudi Arabia", "2021-06-01", 451687., 1251., 
  1175.286, 7377., 15., 14.143, 12974.342, 35.934, 33.759, 211.898, 0.431, 
  0.406, 1.03, "", "", "", "", "", "", "", "", 93209., 1.940022*^7, 557.256, 
  2.677, 87341., 2.509, 0.013, 74.3, "tests performed", 1.4331774*^7, "", "", 
  123482., 164066., 41.17, "", "", 4713., "", 3.4813867*^7, 15.322, 31.9, 
  3.295, 1.845, 49045.411, "", 259.538, 17.72, 1.8, 25.4, "", 2.7, 75.13, 
  0.854}, {"SAU", "Asia", "Saudi Arabia", "2021-06-02", 452956., 1269., 
  1168., 7393., 16., 14., 13010.793, 36.451, 33.55, 212.358, 0.46, 0.402, 
  1.03, "", "", "", "", "", "", "", "", 96230., 1.949645*^7, 560.02, 2.764, 
  88712., 2.548, 0.013, 76., "tests performed", 1.4512466*^7, "", "", 
  180692., 158756., 41.69, "", "", 4560., "", 3.4813867*^7, 15.322, 31.9, 
  3.295, 1.845, 49045.411, "", 259.538, 17.72, 1.8, 25.4, "", 2.7, 75.13, 
  0.854}, {"SAU", "Asia", "Saudi Arabia", "2021-06-03", 454217., 1261., 
  1179.143, 7408., 15., 14.143, 13047.014, 36.221, 33.87, 212.789, 0.431, 
  0.406, 1.03, "", "", "", "", "", "", "", "", 96393., 1.9592843*^7, 562.788, 
  2.769, 89259., 2.564, 0.013, 75.7, "tests performed", 1.4629297*^7, "", "", 
  116831., 149389., 42.02, "", "", 4291., "", 3.4813867*^7, 15.322, 31.9, 
  3.295, 1.845, 49045.411, "", 259.538, 17.72, 1.8, 25.4, "", 2.7, 75.13, 
  0.854}, {"SAU", "Asia", "Saudi Arabia", "2021-06-04", 455418., 1201., 
  1177.143, 7424., 16., 14.857, 13081.511, 34.498, 33.812, 213.248, 0.46, 
  0.427, 1.03, "", "", "", "", "", "", "", "", 83768., 1.9676611*^7, 565.195, 
  2.406, 90071., 2.587, 0.013, 76.5, "tests performed", 1.4731457*^7, "", "", 
  102160., 144048., 42.31, "", "", 4138., "", 3.4813867*^7, 15.322, 31.9, 
  3.295, 1.845, 49045.411, "", 259.538, 17.72, 1.8, 25.4, "", 2.7, 75.13, 
  0.854}, {"SAU", "Asia", "Saudi Arabia", "2021-06-05", 456562., 1144., 
  1182.571, 7440., 16., 15.143, 13114.372, 32.86, 33.968, 213.708, 0.46, 
  0.435, 1.02, "", "", "", "", "", "", "", "", 73955., 1.9750566*^7, 567.319, 
  2.124, 89778., 2.579, 0.013, 75.9, "tests performed", 1.4843196*^7, "", "", 
  111739., 144993., 42.64, "", "", 4165., "", 3.4813867*^7, 15.322, 31.9, 
  3.295, 1.845, 49045.411, "", 259.538, 17.72, 1.8, 25.4, "", 2.7, 75.13, 
  0.854}, {"SAU", "Asia", "Saudi Arabia", "2021-06-06", 457546., 984., 
  1193.571, 7456., 16., 15.571, 13142.637, 28.265, 34.284, 214.168, 0.46, 
  0.447, 1.02, "", "", "", "", "", "", "", "", 86073., 1.9836639*^7, 569.791, 
  2.472, 88866., 2.553, 0.013, 74.5, "tests performed", 1.4977476*^7, "", "", 
  134280., 133388., 43.02, "", "", 3831., "", 3.4813867*^7, 15.322, 31.9, 
  3.295, 1.845, 49045.411, "", 259.538, 17.72, 1.8, 25.4, "", 2.7, 75.13, 
  0.854}, {"SAU", "Asia", "Saudi Arabia", "2021-06-07", 458707., 1161., 
  1181.571, 7471., 15., 15.571, 13175.985, 33.349, 33.94, 214.598, 0.431, 
  0.447, "", "", "", "", "", "", "", "", "", "", "", "", "", "", "", "", "", 
  "", 1.5099896*^7, "", "", 122420., 127372., 43.37, "", "", 3659., "", 
  3.4813867*^7, 15.322, 31.9, 3.295, 1.845, 49045.411, "", 259.538, 17.72, 
  1.8, 25.4, "", 2.7, 75.13, 0.854}, {"SEN", "Africa", "Senegal", 
  "2020-02-28", "", "", "", "", "", "", "", "", "", "", "", "", "", "", "", 
  "", "", "", "", "", "", 1., 1., 0., 0., "", "", "", "", "tests performed", 
  "", "", "", "", "", "", "", "", "", 0., 1.674393*^7, 82.328, 18.7, 3.008, 
  1.796, 2470.58, 38., 241.219, 2.42, 0.4, 16.6, 20.859, "", 67.94, 0.512}, 
 {"SEN", "Africa", "Senegal", "2020-02-29", "", "", "", "", "", "", "", "", 
  "", "", "", "", "", "", "", "", "", "", "", "", "", "", "", "", "", "", "", 
  "", "", "tests performed", "", "", "", "", "", "", "", "", "", 0., 
  1.674393*^7, 82.328, 18.7, 3.008, 1.796, 2470.58, 38., 241.219, 2.42, 0.4, 
  16.6, 20.859, "", 67.94, 0.512}, {"SEN", "Africa", "Senegal", "2020-03-01", 
  "", "", "", "", "", "", "", "", "", "", "", "", "", "", "", "", "", "", "", 
  "", "", "", "", "", "", "", "", "", "", "tests performed", "", "", "", "", 
  "", "", "", "", "", 0., 1.674393*^7, 82.328, 18.7, 3.008, 1.796, 2470.58, 
  38., 241.219, 2.42, 0.4, 16.6, 20.859, "", 67.94, 0.512}, 
 {"SEN", "Africa", "Senegal", "2020-03-02", 1., 1., "", "", "", "", 0.06, 
  0.06, "", "", "", "", "", "", "", "", "", "", "", "", "", "", "", "", "", 
  "", "", "", "", "tests performed", "", "", "", "", "", "", "", "", "", 0., 
  1.674393*^7, 82.328, 18.7, 3.008, 1.796, 2470.58, 38., 241.219, 2.42, 0.4, 
  16.6, 20.859, "", 67.94, 0.512}, {"SEN", "Africa", "Senegal", "2020-03-03", 
  2., 1., "", "", "", "", 0.119, 0.06, "", "", "", "", "", "", "", "", "", 
  "", "", "", "", 2., 3., 0., 0., "", "", "", "", "tests performed", "", "", 
  "", "", "", "", "", "", "", 0., 1.674393*^7, 82.328, 18.7, 3.008, 1.796, 
  2470.58, 38., 241.219, 2.42, 0.4, 16.6, 20.859, "", 67.94, 0.512}, 
 {"SEN", "Africa", "Senegal", "2020-03-04", 4., 2., "", "", "", "", 0.239, 
  0.119, "", "", "", "", "", "", "", "", "", "", "", "", "", 11., 14., 0.001, 
  0.001, "", "", "", "", "tests performed", "", "", "", "", "", "", "", "", 
  "", 0., 1.674393*^7, 82.328, 18.7, 3.008, 1.796, 2470.58, 38., 241.219, 
  2.42, 0.4, 16.6, 20.859, "", 67.94, 0.512}, {"SEN", "Africa", "Senegal", 
  "2020-03-05", 4., 0., "", "", "", "", 0.239, 0., "", "", "", "", "", "", 
  "", "", "", "", "", "", "", "", "", "", "", "", "", "", "", 
  "tests performed", "", "", "", "", "", "", "", "", "", 0., 1.674393*^7, 
  82.328, 18.7, 3.008, 1.796, 2470.58, 38., 241.219, 2.42, 0.4, 16.6, 20.859, 
  "", 67.94, 0.512}, {"SEN", "Africa", "Senegal", "2020-03-06", 4., 0., "", 
  "", "", "", 0.239, 0., "", "", "", "", "", "", "", "", "", "", "", "", "", 
  2., 16., 0.001, 0., 2., 0., "", "", "tests performed", "", "", "", "", "", 
  "", "", "", "", 0., 1.674393*^7, 82.328, 18.7, 3.008, 1.796, 2470.58, 38., 
  241.219, 2.42, 0.4, 16.6, 20.859, "", 67.94, 0.512}, 
 {"SEN", "Africa", "Senegal", "2020-03-07", 4., 0., 0.571, "", "", 0., 0.239, 
  0., 0.034, "", "", 0., "", "", "", "", "", "", "", "", "", 2., 18., 0.001, 
  0., 2., 0., 0.286, 3.5, "tests performed", "", "", "", "", "", "", "", "", 
  "", 0., 1.674393*^7, 82.328, 18.7, 3.008, 1.796, 2470.58, 38., 241.219, 
  2.42, 0.4, 16.6, 20.859, "", 67.94, 0.512}, {"SEN", "Africa", "Senegal", 
  "2020-03-08", 4., 0., 0.571, "", "", 0., 0.239, 0., 0.034, "", "", 0., "", 
  "", "", "", "", "", "", "", "", 2., 20., 0.001, 0., 3., 0., 0.19, 5.3, 
  "tests performed", "", "", "", "", "", "", "", "", "", 0., 1.674393*^7, 
  82.328, 18.7, 3.008, 1.796, 2470.58, 38., 241.219, 2.42, 0.4, 16.6, 20.859, 
  "", 67.94, 0.512}, {"SEN", "Africa", "Senegal", "2020-03-09", 4., 0., 
  0.429, "", "", 0., 0.239, 0., 0.026, "", "", 0., "", "", "", "", "", "", 
  "", "", "", 6., 26., 0.002, 0., 3., 0., 0.143, 7., "tests performed", "", 
  "", "", "", "", "", "", "", "", 0., 1.674393*^7, 82.328, 18.7, 3.008, 
  1.796, 2470.58, 38., 241.219, 2.42, 0.4, 16.6, 20.859, "", 67.94, 0.512}, 
 {"SEN", "Africa", "Senegal", "2020-03-10", 4., 0., 0.286, "", "", 0., 0.239, 
  0., 0.017, "", "", 0., "", "", "", "", "", "", "", "", "", 1., 27., 0.002, 
  0., 3., 0., 0.095, 10.5, "tests performed", "", "", "", "", "", "", "", "", 
  "", 0., 1.674393*^7, 82.328, 18.7, 3.008, 1.796, 2470.58, 38., 241.219, 
  2.42, 0.4, 16.6, 20.859, "", 67.94, 0.512}, {"SEN", "Africa", "Senegal", 
  "2020-03-11", 4., 0., 0., "", "", 0., 0.239, 0., 0., "", "", 0., "", "", 
  "", "", "", "", "", "", "", 8., 35., 0.002, 0., 3., 0., 0., "", 
  "tests performed", "", "", "", "", "", "", "", "", "", 0., 1.674393*^7, 
  82.328, 18.7, 3.008, 1.796, 2470.58, 38., 241.219, 2.42, 0.4, 16.6, 20.859, 
  "", 67.94, 0.512}, {"SEN", "Africa", "Senegal", "2020-03-12", 4., 0., 0., 
  "", "", 0., 0.239, 0., 0., "", "", 0., "", "", "", "", "", "", "", "", "", 
  6., 41., 0.002, 0., 4., 0., 0., "", "tests performed", "", "", "", "", "", 
  "", "", "", "", 0., 1.674393*^7, 82.328, 18.7, 3.008, 1.796, 2470.58, 38., 
  241.219, 2.42, 0.4, 16.6, 20.859, "", 67.94, 0.512}, 
 {"SEN", "Africa", "Senegal", "2020-03-13", 10., 6., 0.857, "", "", 0., 
  0.597, 0.358, 0.051, "", "", 0., "", "", "", "", "", "", "", "", "", 12., 
  53., 0.003, 0.001, 5., 0., 0.171, 5.8, "tests performed", "", "", "", "", 
  "", "", "", "", "", 0., 1.674393*^7, 82.328, 18.7, 3.008, 1.796, 2470.58, 
  38., 241.219, 2.42, 0.4, 16.6, 20.859, "", 67.94, 0.512}, 
 {"SEN", "Africa", "Senegal", "2020-03-14", 10., 0., 0.857, "", "", 0., 
  0.597, 0., 0.051, "", "", 0., "", "", "", "", "", "", "", "", "", 3., 56., 
  0.003, 0., 5., 0., 0.171, 5.8, "tests performed", "", "", "", "", "", "", 
  "", "", "", 27.78, 1.674393*^7, 82.328, 18.7, 3.008, 1.796, 2470.58, 38., 
  241.219, 2.42, 0.4, 16.6, 20.859, "", 67.94, 0.512}, 
 {"SEN", "Africa", "Senegal", "2020-03-15", 24., 14., 2.857, "", "", 0., 
  1.433, 0.836, 0.171, "", "", 0., "", "", "", "", "", "", "", "", "", 2., 
  58., 0.003, 0., 5., 0., 0.571, 1.8, "tests performed", "", "", "", "", "", 
  "", "", "", "", 30.56, 1.674393*^7, 82.328, 18.7, 3.008, 1.796, 2470.58, 
  38., 241.219, 2.42, 0.4, 16.6, 20.859, "", 67.94, 0.512}, 
 {"SEN", "Africa", "Senegal", "2020-03-16", 24., 0., 2.857, "", "", 0., 
  1.433, 0., 0.171, "", "", 0., "", "", "", "", "", "", "", "", "", 9., 67., 
  0.004, 0.001, 6., 0., 0.476, 2.1, "tests performed", "", "", "", "", "", 
  "", "", "", "", 41.67, 1.674393*^7, 82.328, 18.7, 3.008, 1.796, 2470.58, 
  38., 241.219, 2.42, 0.4, 16.6, 20.859, "", 67.94, 0.512}, 
 {"SEN", "Africa", "Senegal", "2020-03-17", 26., 2., 3.143, "", "", 0., 
  1.553, 0.119, 0.188, "", "", 0., "", "", "", "", "", "", "", "", "", 44., 
  111., 0.007, 0.003, 12., 0.001, 0.262, 3.8, "tests performed", "", "", "", 
  "", "", "", "", "", "", 41.67, 1.674393*^7, 82.328, 18.7, 3.008, 1.796, 
  2470.58, 38., 241.219, 2.42, 0.4, 16.6, 20.859, "", 67.94, 0.512}, 
 {"SEN", "Africa", "Senegal", "2020-03-18", 31., 5., 3.857, "", "", 0., 
  1.851, 0.299, 0.23, "", "", 0., "", "", "", "", "", "", "", "", "", 27., 
  138., 0.008, 0.002, 15., 0.001, 0.257, 3.9, "tests performed", "", "", "", 
  "", "", "", "", "", "", 47.22, 1.674393*^7, 82.328, 18.7, 3.008, 1.796, 
  2470.58, 38., 241.219, 2.42, 0.4, 16.6, 20.859, "", 67.94, 0.512}, 
 {"SEN", "Africa", "Senegal", "2020-03-19", 31., 0., 3.857, "", "", 0., 
  1.851, 0., 0.23, "", "", 0., "", "", "", "", "", "", "", "", "", 22., 160., 
  0.01, 0.001, 17., 0.001, 0.227, 4.4, "tests performed", "", "", "", "", "", 
  "", "", "", "", 47.22, 1.674393*^7, 82.328, 18.7, 3.008, 1.796, 2470.58, 
  38., 241.219, 2.42, 0.4, 16.6, 20.859, "", 67.94, 0.512}, 
 {"SEN", "Africa", "Senegal", "2020-03-20", 38., 7., 4., "", "", 0., 2.269, 
  0.418, 0.239, "", "", 0., "", "", "", "", "", "", "", "", "", 56., 216., 
  0.013, 0.003, 23., 0.001, 0.174, 5.8, "tests performed", "", "", "", "", 
  "", "", "", "", "", 50., 1.674393*^7, 82.328, 18.7, 3.008, 1.796, 2470.58, 
  38., 241.219, 2.42, 0.4, 16.6, 20.859, "", 67.94, 0.512}, 
 {"SEN", "Africa", "Senegal", "2020-03-21", 47., 9., 5.286, "", "", 0., 
  2.807, 0.538, 0.316, "", "", 0., "", "", "", "", "", "", "", "", "", 31., 
  247., 0.015, 0.002, 27., 0.002, 0.196, 5.1, "tests performed", "", "", "", 
  "", "", "", "", "", "", 50., 1.674393*^7, 82.328, 18.7, 3.008, 1.796, 
  2470.58, 38., 241.219, 2.42, 0.4, 16.6, 20.859, "", 67.94, 0.512}, 
 {"SEN", "Africa", "Senegal", "2020-03-22", 67., 20., 6.143, "", "", 0., 
  4.001, 1.194, 0.367, "", "", 0., "", "", "", "", "", "", "", "", "", 85., 
  332., 0.02, 0.005, 39., 0.002, 0.158, 6.3, "tests performed", "", "", "", 
  "", "", "", "", "", "", 50., 1.674393*^7, 82.328, 18.7, 3.008, 1.796, 
  2470.58, 38., 241.219, 2.42, 0.4, 16.6, 20.859, "", 67.94, 0.512}, 
 {"SEN", "Africa", "Senegal", "2020-03-23", 79., 12., 7.857, "", "", 0., 
  4.718, 0.717, 0.469, "", "", 0., "", "", "", "", "", "", "", "", "", 60., 
  392., 0.023, 0.004, 46., 0.003, 0.171, 5.9, "tests performed", "", "", "", 
  "", "", "", "", "", "", 66.67, 1.674393*^7, 82.328, 18.7, 3.008, 1.796, 
  2470.58, 38., 241.219, 2.42, 0.4, 16.6, 20.859, "", 67.94, 0.512}, 
 {"SEN", "Africa", "Senegal", "2020-03-24", 86., 7., 8.571, "", "", 0., 
  5.136, 0.418, 0.512, "", "", 0., "", "", "", "", "", "", "", "", "", 59., 
  451., 0.027, 0.004, 49., 0.003, 0.175, 5.7, "tests performed", "", "", "", 
  "", "", "", "", "", "", 66.67, 1.674393*^7, 82.328, 18.7, 3.008, 1.796, 
  2470.58, 38., 241.219, 2.42, 0.4, 16.6, 20.859, "", 67.94, 0.512}, 
 {"SEN", "Africa", "Senegal", "2020-03-25", 99., 13., 9.714, "", "", 0., 
  5.913, 0.776, 0.58, "", "", 0., "", "", "", "", "", "", "", "", "", 142., 
  593., 0.035, 0.008, 65., 0.004, 0.149, 6.7, "tests performed", "", "", "", 
  "", "", "", "", "", "", 77.78, 1.674393*^7, 82.328, 18.7, 3.008, 1.796, 
  2470.58, 38., 241.219, 2.42, 0.4, 16.6, 20.859, "", 67.94, 0.512}, 
 {"SEN", "Africa", "Senegal", "2020-03-26", 105., 6., 10.571, "", "", 0., 
  6.271, 0.358, 0.631, "", "", 0., "", "", "", "", "", "", "", "", "", 130., 
  723., 0.043, 0.008, 80., 0.005, 0.132, 7.6, "tests performed", "", "", "", 
  "", "", "", "", "", "", 77.78, 1.674393*^7, 82.328, 18.7, 3.008, 1.796, 
  2470.58, 38., 241.219, 2.42, 0.4, 16.6, 20.859, "", 67.94, 0.512}, 
 {"SEN", "Africa", "Senegal", "2020-03-27", 119., 14., 11.571, "", "", 0., 
  7.107, 0.836, 0.691, "", "", 0., 0.92, "", "", "", "", "", "", "", "", 
  144., 867., 0.052, 0.009, 93., 0.006, 0.124, 8., "tests performed", "", "", 
  "", "", "", "", "", "", "", 77.78, 1.674393*^7, 82.328, 18.7, 3.008, 1.796, 
  2470.58, 38., 241.219, 2.42, 0.4, 16.6, 20.859, "", 67.94, 0.512}, 
 {"SEN", "Africa", "Senegal", "2020-03-28", 130., 11., 11.857, "", "", 0., 
  7.764, 0.657, 0.708, "", "", 0., 0.92, "", "", "", "", "", "", "", "", 98., 
  965., 0.058, 0.006, 103., 0.006, 0.115, 8.7, "tests performed", "", "", "", 
  "", "", "", "", "", "", 77.78, 1.674393*^7, 82.328, 18.7, 3.008, 1.796, 
  2470.58, 38., 241.219, 2.42, 0.4, 16.6, 20.859, "", 67.94, 0.512}, 
 {"SEN", "Africa", "Senegal", "2020-03-29", 142., 12., 10.714, "", "", 0., 
  8.481, 0.717, 0.64, "", "", 0., 0.92, "", "", "", "", "", "", "", "", 151., 
  1116., 0.067, 0.009, 112., 0.007, 0.096, 10.5, "tests performed", "", "", 
  "", "", "", "", "", "", "", 77.78, 1.674393*^7, 82.328, 18.7, 3.008, 1.796, 
  2470.58, 38., 241.219, 2.42, 0.4, 16.6, 20.859, "", 67.94, 0.512}, 
 {"SEN", "Africa", "Senegal", "2020-03-30", 162., 20., 11.857, "", "", 0., 
  9.675, 1.194, 0.708, "", "", 0., 0.92, "", "", "", "", "", "", "", "", 87., 
  1203., 0.072, 0.005, 116., 0.007, 0.102, 9.8, "tests performed", "", "", 
  "", "", "", "", "", "", "", 77.78, 1.674393*^7, 82.328, 18.7, 3.008, 1.796, 
  2470.58, 38., 241.219, 2.42, 0.4, 16.6, 20.859, "", 67.94, 0.512}, 
 {"SEN", "Africa", "Senegal", "2020-03-31", 175., 13., 12.714, "", "", 0., 
  10.452, 0.776, 0.759, "", "", 0., 0.89, "", "", "", "", "", "", "", "", 
  97., 1300., 0.078, 0.006, 121., 0.007, 0.105, 9.5, "tests performed", "", 
  "", "", "", "", "", "", "", "", 77.78, 1.674393*^7, 82.328, 18.7, 3.008, 
  1.796, 2470.58, 38., 241.219, 2.42, 0.4, 16.6, 20.859, "", 67.94, 0.512}, 
 {"SEN", "Africa", "Senegal", "2020-04-01", 190., 15., 13., 1., 1., 0.143, 
  11.347, 0.896, 0.776, 0.06, 0.06, 0.009, 0.87, "", "", "", "", "", "", "", 
  "", 195., 1495., 0.089, 0.012, 129., 0.008, 0.101, 9.9, "tests performed", 
  "", "", "", "", "", "", "", "", "", 77.78, 1.674393*^7, 82.328, 18.7, 
  3.008, 1.796, 2470.58, 38., 241.219, 2.42, 0.4, 16.6, 20.859, "", 67.94, 
  0.512}, {"SEN", "Africa", "Senegal", "2020-04-02", 195., 5., 12.857, 1., 
  0., 0.143, 11.646, 0.299, 0.768, 0.06, 0., 0.009, 0.84, "", "", "", "", "", 
  "", "", "", 127., 1622., 0.097, 0.008, 128., 0.008, 0.1, 10., 
  "tests performed", "", "", "", "", "", "", "", "", "", 77.78, 1.674393*^7, 
  82.328, 18.7, 3.008, 1.796, 2470.58, 38., 241.219, 2.42, 0.4, 16.6, 20.859, 
  "", 67.94, 0.512}, {"SEN", "Africa", "Senegal", "2020-04-03", 207., 12., 
  12.571, 1., 0., 0.143, 12.363, 0.717, 0.751, 0.06, 0., 0.009, 0.83, "", "", 
  "", "", "", "", "", "", 153., 1775., 0.106, 0.009, 130., 0.008, 0.097, 
  10.3, "tests performed", "", "", "", "", "", "", "", "", "", 77.78, 
  1.674393*^7, 82.328, 18.7, 3.008, 1.796, 2470.58, 38., 241.219, 2.42, 0.4, 
  16.6, 20.859, "", 67.94, 0.512}, {"SEN", "Africa", "Senegal", "2020-04-04", 
  219., 12., 12.714, 2., 1., 0.286, 13.079, 0.717, 0.759, 0.119, 0.06, 0.017, 
  0.83, "", "", "", "", "", "", "", "", 177., 1952., 0.117, 0.011, 141., 
  0.008, 0.09, 11.1, "tests performed", "", "", "", "", "", "", "", "", "", 
  77.78, 1.674393*^7, 82.328, 18.7, 3.008, 1.796, 2470.58, 38., 241.219, 
  2.42, 0.4, 16.6, 20.859, "", 67.94, 0.512}, {"SEN", "Africa", "Senegal", 
  "2020-04-05", 222., 3., 11.429, 2., 0., 0.286, 13.259, 0.179, 0.683, 0.119, 
  0., 0.017, 0.82, "", "", "", "", "", "", "", "", 92., 2044., 0.122, 0.005, 
  133., 0.008, 0.086, 11.6, "tests performed", "", "", "", "", "", "", "", 
  "", "", 77.78, 1.674393*^7, 82.328, 18.7, 3.008, 1.796, 2470.58, 38., 
  241.219, 2.42, 0.4, 16.6, 20.859, "", 67.94, 0.512}, 
 {"SEN", "Africa", "Senegal", "2020-04-06", 226., 4., 9.143, 2., 0., 0.286, 
  13.497, 0.239, 0.546, 0.119, 0., 0.017, 0.83, "", "", "", "", "", "", "", 
  "", 95., 2139., 0.128, 0.006, 134., 0.008, 0.068, 14.7, "tests performed", 
  "", "", "", "", "", "", "", "", "", 77.78, 1.674393*^7, 82.328, 18.7, 
  3.008, 1.796, 2470.58, 38., 241.219, 2.42, 0.4, 16.6, 20.859, "", 67.94, 
  0.512}, {"SEN", "Africa", "Senegal", "2020-04-07", 237., 11., 8.857, 2., 
  0., 0.286, 14.154, 0.657, 0.529, 0.119, 0., 0.017, 0.87, "", "", "", "", 
  "", "", "", "", 110., 2249., 0.134, 0.007, 136., 0.008, 0.065, 15.4, 
  "tests performed", "", "", "", "", "", "", "", "", "", 77.78, 1.674393*^7, 
  82.328, 18.7, 3.008, 1.796, 2470.58, 38., 241.219, 2.42, 0.4, 16.6, 20.859, 
  "", 67.94, 0.512}, {"SEN", "Africa", "Senegal", "2020-04-08", 244., 7., 
  7.714, 2., 0., 0.143, 14.572, 0.418, 0.461, 0.119, 0., 0.009, 0.9, "", "", 
  "", "", "", "", "", "", 108., 2357., 0.141, 0.006, 123., 0.007, 0.063, 
  15.9, "tests performed", "", "", "", "", "", "", "", "", "", 77.78, 
  1.674393*^7, 82.328, 18.7, 3.008, 1.796, 2470.58, 38., 241.219, 2.42, 0.4, 
  16.6, 20.859, "", 67.94, 0.512}, {"SEN", "Africa", "Senegal", "2020-04-09", 
  250., 6., 7.857, 2., 0., 0.143, 14.931, 0.358, 0.469, 0.119, 0., 0.009, 
  0.94, "", "", "", "", "", "", "", "", 199., 2556., 0.153, 0.012, 133., 
  0.008, 0.059, 16.9, "tests performed", "", "", "", "", "", "", "", "", "", 
  77.78, 1.674393*^7, 82.328, 18.7, 3.008, 1.796, 2470.58, 38., 241.219, 
  2.42, 0.4, 16.6, 20.859, "", 67.94, 0.512}, {"SEN", "Africa", "Senegal", 
  "2020-04-10", 265., 15., 8.286, 2., 0., 0.143, 15.827, 0.896, 0.495, 0.119, 
  0., 0.009, 1., "", "", "", "", "", "", "", "", 195., 2751., 0.164, 0.012, 
  139., 0.008, 0.06, 16.8, "tests performed", "", "", "", "", "", "", "", "", 
  "", 77.78, 1.674393*^7, 82.328, 18.7, 3.008, 1.796, 2470.58, 38., 241.219, 
  2.42, 0.4, 16.6, 20.859, "", 67.94, 0.512}, {"SEN", "Africa", "Senegal", 
  "2020-04-11", 278., 13., 8.429, 2., 0., 0., 16.603, 0.776, 0.503, 0.119, 
  0., 0., 1.04, "", "", "", "", "", "", "", "", 173., 2924., 0.175, 0.01, 
  139., 0.008, 0.061, 16.5, "tests performed", "", "", "", "", "", "", "", 
  "", "", 77.78, 1.674393*^7, 82.328, 18.7, 3.008, 1.796, 2470.58, 38., 
  241.219, 2.42, 0.4, 16.6, 20.859, "", 67.94, 0.512}, 
 {"SEN", "Africa", "Senegal", "2020-04-12", 280., 2., 8.286, 2., 0., 0., 
  16.722, 0.119, 0.495, 0.119, 0., 0., 1.07, "", "", "", "", "", "", "", "", 
  104., 3028., 0.181, 0.006, 141., 0.008, 0.059, 17., "tests performed", "", 
  "", "", "", "", "", "", "", "", 77.78, 1.674393*^7, 82.328, 18.7, 3.008, 
  1.796, 2470.58, 38., 241.219, 2.42, 0.4, 16.6, 20.859, "", 67.94, 0.512}, 
 {"SEN", "Africa", "Senegal", "2020-04-13", 291., 11., 9.286, 2., 0., 0., 
  17.379, 0.657, 0.555, 0.119, 0., 0., 1.13, "", "", "", "", "", "", "", "", 
  144., 3172., 0.189, 0.009, 148., 0.009, 0.063, 15.9, "tests performed", "", 
  "", "", "", "", "", "", "", "", 77.78, 1.674393*^7, 82.328, 18.7, 3.008, 
  1.796, 2470.58, 38., 241.219, 2.42, 0.4, 16.6, 20.859, "", 67.94, 0.512}, 
 {"SEN", "Africa", "Senegal", "2020-04-14", 299., 8., 8.857, 2., 0., 0., 
  17.857, 0.478, 0.529, 0.119, 0., 0., 1.18, "", "", "", "", "", "", "", "", 
  272., 3444., 0.206, 0.016, 171., 0.01, 0.052, 19.3, "tests performed", "", 
  "", "", "", "", "", "", "", "", 77.78, 1.674393*^7, 82.328, 18.7, 3.008, 
  1.796, 2470.58, 38., 241.219, 2.42, 0.4, 16.6, 20.859, "", 67.94, 0.512}, 
 {"SEN", "Africa", "Senegal", "2020-04-15", 314., 15., 10., 2., 0., 0., 
  18.753, 0.896, 0.597, 0.119, 0., 0., 1.26, "", "", "", "", "", "", "", "", 
  227., 3671., 0.219, 0.014, 188., 0.011, 0.053, 18.8, "tests performed", "", 
  "", "", "", "", "", "", "", "", 77.78, 1.674393*^7, 82.328, 18.7, 3.008, 
  1.796, 2470.58, 38., 241.219, 2.42, 0.4, 16.6, 20.859, "", 67.94, 0.512}, 
 {"SEN", "Africa", "Senegal", "2020-04-16", 335., 21., 12.143, 2., 0., 0., 
  20.007, 1.254, 0.725, 0.119, 0., 0., 1.33, "", "", "", "", "", "", "", "", 
  435., 4106., 0.245, 0.026, 221., 0.013, 0.055, 18.2, "tests performed", "", 
  "", "", "", "", "", "", "", "", 77.78, 1.674393*^7, 82.328, 18.7, 3.008, 
  1.796, 2470.58, 38., 241.219, 2.42, 0.4, 16.6, 20.859, "", 67.94, 0.512}, 
 {"SEN", "Africa", "Senegal", "2020-04-17", 342., 7., 11., 2., 0., 0., 
  20.425, 0.418, 0.657, 0.119, 0., 0., 1.35, "", "", "", "", "", "", "", "", 
  287., 4393., 0.262, 0.017, 235., 0.014, 0.047, 21.4, "tests performed", "", 
  "", "", "", "", "", "", "", "", 77.78, 1.674393*^7, 82.328, 18.7, 3.008, 
  1.796, 2470.58, 38., 241.219, 2.42, 0.4, 16.6, 20.859, "", 67.94, 0.512}, 
 {"SEN", "Africa", "Senegal", "2020-04-18", 350., 8., 10.286, 3., 1., 0.143, 
  20.903, 0.478, 0.614, 0.179, 0.06, 0.009, 1.42, "", "", "", "", "", "", "", 
  "", 226., 4619., 0.276, 0.013, 242., 0.014, 0.043, 23.5, "tests performed", 
  "", "", "", "", "", "", "", "", "", 77.78, 1.674393*^7, 82.328, 18.7, 
  3.008, 1.796, 2470.58, 38., 241.219, 2.42, 0.4, 16.6, 20.859, "", 67.94, 
  0.512}, {"SEN", "Africa", "Senegal", "2020-04-19", 367., 17., 12.429, 3., 
  0., 0.143, 21.918, 1.015, 0.742, 0.179, 0., 0.009, 1.54, "", "", "", "", 
  "", "", "", "", 313., 4932., 0.295, 0.019, 272., 0.016, 0.046, 21.9, 
  "tests performed", "", "", "", "", "", "", "", "", "", 77.78, 1.674393*^7, 
  82.328, 18.7, 3.008, 1.796, 2470.58, 38., 241.219, 2.42, 0.4, 16.6, 20.859, 
  "", 67.94, 0.512}, {"SEN", "Africa", "Senegal", "2020-04-20", 377., 10., 
  12.286, 5., 2., 0.429, 22.516, 0.597, 0.734, 0.299, 0.119, 0.026, 1.63, "", 
  "", "", "", "", "", "", "", 281., 5213., 0.311, 0.017, 292., 0.017, 0.042, 
  23.8, "tests performed", "", "", "", "", "", "", "", "", "", 77.78, 
  1.674393*^7, 82.328, 18.7, 3.008, 1.796, 2470.58, 38., 241.219, 2.42, 0.4, 
  16.6, 20.859, "", 67.94, 0.512}, {"SEN", "Africa", "Senegal", "2020-04-21", 
  412., 35., 16.143, 5., 0., 0.429, 24.606, 2.09, 0.964, 0.299, 0., 0.026, 
  1.76, "", "", "", "", "", "", "", "", 466., 5679., 0.339, 0.028, 319., 
  0.019, 0.051, 19.8, "tests performed", "", "", "", "", "", "", "", "", "", 
  77.78, 1.674393*^7, 82.328, 18.7, 3.008, 1.796, 2470.58, 38., 241.219, 
  2.42, 0.4, 16.6, 20.859, "", 67.94, 0.512}, {"SEN", "Africa", "Senegal", 
  "2020-04-22", 442., 30., 18.286, 6., 1., 0.571, 26.398, 1.792, 1.092, 
  0.358, 0.06, 0.034, 1.84, "", "", "", "", "", "", "", "", 482., 6161., 
  0.368, 0.029, 356., 0.021, 0.051, 19.5, "tests performed", "", "", "", "", 
  "", "", "", "", "", 77.78, 1.674393*^7, 82.328, 18.7, 3.008, 1.796, 
  2470.58, 38., 241.219, 2.42, 0.4, 16.6, 20.859, "", 67.94, 0.512}, 
 {"SEN", "Africa", "Senegal", "2020-04-23", 479., 37., 20.571, 6., 0., 0.571, 
  28.607, 2.21, 1.229, 0.358, 0., 0.034, 1.9, "", "", "", "", "", "", "", "", 
  387., 6548., 0.391, 0.023, 349., 0.021, 0.059, 17., "tests performed", "", 
  "", "", "", "", "", "", "", "", 77.78, 1.674393*^7, 82.328, 18.7, 3.008, 
  1.796, 2470.58, 38., 241.219, 2.42, 0.4, 16.6, 20.859, "", 67.94, 0.512}, 
 {"SEN", "Africa", "Senegal", "2020-04-24", 545., 66., 29., 7., 1., 0.714, 
  32.549, 3.942, 1.732, 0.418, 0.06, 0.043, 1.94, "", "", "", "", "", "", "", 
  "", 528., 7076., 0.423, 0.032, 383., 0.023, 0.076, 13.2, "tests performed", 
  "", "", "", "", "", "", "", "", "", 77.78, 1.674393*^7, 82.328, 18.7, 
  3.008, 1.796, 2470.58, 38., 241.219, 2.42, 0.4, 16.6, 20.859, "", 67.94, 
  0.512}, {"SEN", "Africa", "Senegal", "2020-04-25", 614., 69., 37.714, 7., 
  0., 0.571, 36.67, 4.121, 2.252, 0.418, 0., 0.034, 1.92, "", "", "", "", "", 
  "", "", "", 703., 7779., 0.465, 0.042, 451., 0.027, 0.084, 12., 
  "tests performed", "", "", "", "", "", "", "", "", "", 77.78, 1.674393*^7, 
  82.328, 18.7, 3.008, 1.796, 2470.58, 38., 241.219, 2.42, 0.4, 16.6, 20.859, 
  "", 67.94, 0.512}, {"SEN", "Africa", "Senegal", "2020-04-26", 671., 57., 
  43.429, 9., 2., 0.857, 40.074, 3.404, 2.594, 0.538, 0.119, 0.051, 1.86, "", 
  "", "", "", "", "", "", "", 579., 8358., 0.499, 0.035, 489., 0.029, 0.089, 
  11.3, "tests performed", "", "", "", "", "", "", "", "", "", 77.78, 
  1.674393*^7, 82.328, 18.7, 3.008, 1.796, 2470.58, 38., 241.219, 2.42, 0.4, 
  16.6, 20.859, "", 67.94, 0.512}, {"SEN", "Africa", "Senegal", "2020-04-27", 
  736., 65., 51.286, 9., 0., 0.571, 43.956, 3.882, 3.063, 0.538, 0., 0.034, 
  1.79, "", "", "", "", "", "", "", "", 677., 9035., 0.54, 0.04, 546., 0.033, 
  0.094, 10.6, "tests performed", "", "", "", "", "", "", "", "", "", 77.78, 
  1.674393*^7, 82.328, 18.7, 3.008, 1.796, 2470.58, 38., 241.219, 2.42, 0.4, 
  16.6, 20.859, "", 67.94, 0.512}, {"SEN", "Africa", "Senegal", "2020-04-28", 
  823., 87., 58.714, 9., 0., 0.571, 49.152, 5.196, 3.507, 0.538, 0., 0.034, 
  1.72, "", "", "", "", "", "", "", "", 873., 9908., 0.592, 0.052, 604., 
  0.036, 0.097, 10.3, "tests performed", "", "", "", "", "", "", "", "", "", 
  77.78, 1.674393*^7, 82.328, 18.7, 3.008, 1.796, 2470.58, 38., 241.219, 
  2.42, 0.4, 16.6, 20.859, "", 67.94, 0.512}, {"SEN", "Africa", "Senegal", 
  "2020-04-29", 882., 59., 62.857, 9., 0., 0.429, 52.676, 3.524, 3.754, 
  0.538, 0., 0.026, 1.64, "", "", "", "", "", "", "", "", 800., 10708., 0.64, 
  0.048, 650., 0.039, 0.097, 10.3, "tests performed", "", "", "", "", "", "", 
  "", "", "", 77.78, 1.674393*^7, 82.328, 18.7, 3.008, 1.796, 2470.58, 38., 
  241.219, 2.42, 0.4, 16.6, 20.859, "", 67.94, 0.512}, 
 {"SEN", "Africa", "Senegal", "2020-04-30", 933., 51., 64.857, 9., 0., 0.429, 
  55.722, 3.046, 3.873, 0.538, 0., 0.026, 1.58, "", "", "", "", "", "", "", 
  "", 1161., 11869., 0.709, 0.069, 760., 0.045, 0.085, 11.7, 
  "tests performed", "", "", "", "", "", "", "", "", "", 77.78, 1.674393*^7, 
  82.328, 18.7, 3.008, 1.796, 2470.58, 38., 241.219, 2.42, 0.4, 16.6, 20.859, 
  "", 67.94, 0.512}, {"SEN", "Africa", "Senegal", "2020-05-01", 1024., 91., 
  68.429, 9., 0., 0.286, 61.156, 5.435, 4.087, 0.538, 0., 0.017, 1.54, "", 
  "", "", "", "", "", "", "", 901., 12770., 0.763, 0.054, 813., 0.049, 0.084, 
  11.9, "tests performed", "", "", "", "", "", "", "", "", "", 77.78, 
  1.674393*^7, 82.328, 18.7, 3.008, 1.796, 2470.58, 38., 241.219, 2.42, 0.4, 
  16.6, 20.859, "", 67.94, 0.512}, {"SEN", "Africa", "Senegal", "2020-05-02", 
  1115., 91., 71.571, 9., 0., 0.286, 66.591, 5.435, 4.274, 0.538, 0., 0.017, 
  1.49, "", "", "", "", "", "", "", "", 1190., 13960., 0.834, 0.071, 883., 
  0.053, 0.081, 12.3, "tests performed", "", "", "", "", "", "", "", "", "", 
  77.78, 1.674393*^7, 82.328, 18.7, 3.008, 1.796, 2470.58, 38., 241.219, 
  2.42, 0.4, 16.6, 20.859, "", 67.94, 0.512}, {"SEN", "Africa", "Senegal", 
  "2020-05-03", 1182., 67., 73., 9., 0., 0., 70.593, 4.001, 4.36, 0.538, 0., 
  0., 1.44, "", "", "", "", "", "", "", "", 810., 14770., 0.882, 0.048, 916., 
  0.055, 0.08, 12.5, "tests performed", "", "", "", "", "", "", "", "", "", 
  77.78, 1.674393*^7, 82.328, 18.7, 3.008, 1.796, 2470.58, 38., 241.219, 
  2.42, 0.4, 16.6, 20.859, "", 67.94, 0.512}, {"SEN", "Africa", "Senegal", 
  "2020-05-04", 1271., 89., 76.429, 10., 1., 0.143, 75.908, 5.315, 4.565, 
  0.597, 0.06, 0.009, 1.39, "", "", "", "", "", "", "", "", 807., 15577., 
  0.93, 0.048, 935., 0.056, 0.082, 12.2, "tests performed", "", "", "", "", 
  "", "", "", "", "", 77.78, 1.674393*^7, 82.328, 18.7, 3.008, 1.796, 
  2470.58, 38., 241.219, 2.42, 0.4, 16.6, 20.859, "", 67.94, 0.512}, 
 {"SEN", "Africa", "Senegal", "2020-05-05", 1329., 58., 72.286, 11., 1., 
  0.286, 79.372, 3.464, 4.317, 0.657, 0.06, 0.017, 1.35, "", "", "", "", "", 
  "", "", "", 702., 16279., 0.972, 0.042, 910., 0.054, 0.079, 12.6, 
  "tests performed", "", "", "", "", "", "", "", "", "", 77.78, 1.674393*^7, 
  82.328, 18.7, 3.008, 1.796, 2470.58, 38., 241.219, 2.42, 0.4, 16.6, 20.859, 
  "", 67.94, 0.512}, {"SEN", "Africa", "Senegal", "2020-05-06", 1433., 104., 
  78.714, 12., 1., 0.429, 85.583, 6.211, 4.701, 0.717, 0.06, 0.026, 1.32, "", 
  "", "", "", "", "", "", "", 1182., 17461., 1.043, 0.071, 965., 0.058, 
  0.082, 12.3, "tests performed", "", "", "", "", "", "", "", "", "", 77.78, 
  1.674393*^7, 82.328, 18.7, 3.008, 1.796, 2470.58, 38., 241.219, 2.42, 0.4, 
  16.6, 20.859, "", 67.94, 0.512}, {"SEN", "Africa", "Senegal", "2020-05-07", 
  1492., 59., 79.857, 13., 1., 0.571, 89.107, 3.524, 4.769, 0.776, 0.06, 
  0.034, 1.28, "", "", "", "", "", "", "", "", 1027., 18488., 1.104, 0.061, 
  946., 0.056, 0.084, 11.8, "tests performed", "", "", "", "", "", "", "", 
  "", "", 77.78, 1.674393*^7, 82.328, 18.7, 3.008, 1.796, 2470.58, 38., 
  241.219, 2.42, 0.4, 16.6, 20.859, "", 67.94, 0.512}, 
 {"SEN", "Africa", "Senegal", "2020-05-08", 1551., 59., 75.286, 13., 0., 
  0.571, 92.631, 3.524, 4.496, 0.776, 0., 0.034, 1.27, "", "", "", "", "", 
  "", "", "", 872., 19360., 1.156, 0.052, 941., 0.056, 0.08, 12.5, 
  "tests performed", "", "", "", "", "", "", "", "", "", 77.78, 1.674393*^7, 
  82.328, 18.7, 3.008, 1.796, 2470.58, 38., 241.219, 2.42, 0.4, 16.6, 20.859, 
  "", 67.94, 0.512}, {"SEN", "Africa", "Senegal", "2020-05-09", 1634., 83., 
  74.143, 17., 4., 1.143, 97.588, 4.957, 4.428, 1.015, 0.239, 0.068, 1.28, 
  "", "", "", "", "", "", "", "", 848., 20208., 1.207, 0.051, 893., 0.053, 
  0.083, 12., "tests performed", "", "", "", "", "", "", "", "", "", 77.78, 
  1.674393*^7, 82.328, 18.7, 3.008, 1.796, 2470.58, 38., 241.219, 2.42, 0.4, 
  16.6, 20.859, "", 67.94, 0.512}, {"SEN", "Africa", "Senegal", "2020-05-10", 
  1709., 75., 75.286, 19., 2., 1.429, 102.067, 4.479, 4.496, 1.135, 0.119, 
  0.085, 1.3, "", "", "", "", "", "", "", "", 1356., 21564., 1.288, 0.081, 
  971., 0.058, 0.078, 12.9, "tests performed", "", "", "", "", "", "", "", 
  "", "", 77.78, 1.674393*^7, 82.328, 18.7, 3.008, 1.796, 2470.58, 38., 
  241.219, 2.42, 0.4, 16.6, 20.859, "", 67.94, 0.512}, 
 {"SEN", "Africa", "Senegal", "2020-05-11", 1886., 177., 87.857, 19., 0., 
  1.286, 112.638, 10.571, 5.247, 1.135, 0., 0.077, 1.31, "", "", "", "", "", 
  "", "", "", 917., 22481., 1.343, 0.055, 986., 0.059, 0.089, 11.2, 
  "tests performed", "", "", "", "", "", "", "", "", "", 72.22, 1.674393*^7, 
  82.328, 18.7, 3.008, 1.796, 2470.58, 38., 241.219, 2.42, 0.4, 16.6, 20.859, 
  "", 67.94, 0.512}, {"SEN", "Africa", "Senegal", "2020-05-12", 1995., 109., 
  95.143, 19., 0., 1.143, 119.148, 6.51, 5.682, 1.135, 0., 0.068, 1.27, "", 
  "", "", "", "", "", "", "", 1099., 23580., 1.408, 0.066, 1043., 0.062, 
  0.091, 11., "tests performed", "", "", "", "", "", "", "", "", "", 72.22, 
  1.674393*^7, 82.328, 18.7, 3.008, 1.796, 2470.58, 38., 241.219, 2.42, 0.4, 
  16.6, 20.859, "", 67.94, 0.512}, {"SEN", "Africa", "Senegal", "2020-05-13", 
  2105., 110., 96., 21., 2., 1.286, 125.717, 6.57, 5.733, 1.254, 0.119, 
  0.077, 1.22, "", "", "", "", "", "", "", "", 920., 24500., 1.463, 0.055, 
  1006., 0.06, 0.095, 10.5, "tests performed", "", "", "", "", "", "", "", 
  "", "", 72.22, 1.674393*^7, 82.328, 18.7, 3.008, 1.796, 2470.58, 38., 
  241.219, 2.42, 0.4, 16.6, 20.859, "", 67.94, 0.512}, 
 {"SEN", "Africa", "Senegal", "2020-05-14", 2189., 84., 99.571, 23., 2., 
  1.429, 130.734, 5.017, 5.947, 1.374, 0.119, 0.085, 1.17, "", "", "", "", 
  "", "", "", "", 992., 25492., 1.522, 0.059, 1001., 0.06, 0.099, 10.1, 
  "tests performed", "", "", "", "", "", "", "", "", "", 72.22, 1.674393*^7, 
  82.328, 18.7, 3.008, 1.796, 2470.58, 38., 241.219, 2.42, 0.4, 16.6, 20.859, 
  "", 67.94, 0.512}, {"SEN", "Africa", "Senegal", "2020-05-15", 2310., 121., 
  108.429, 25., 2., 1.714, 137.96, 7.226, 6.476, 1.493, 0.119, 0.102, 1.13, 
  "", "", "", "", "", "", "", "", 1128., 26620., 1.59, 0.067, 1037., 0.062, 
  0.105, 9.6, "tests performed", "", "", "", "", "", "", "", "", "", 72.22, 
  1.674393*^7, 82.328, 18.7, 3.008, 1.796, 2470.58, 38., 241.219, 2.42, 0.4, 
  16.6, 20.859, "", 67.94, 0.512}, {"SEN", "Africa", "Senegal", "2020-05-16", 
  2429., 119., 113.571, 25., 0., 1.143, 145.067, 7.107, 6.783, 1.493, 0., 
  0.068, 1.09, "", "", "", "", "", "", "", "", 989., 27609., 1.649, 0.059, 
  1057., 0.063, 0.107, 9.3, "tests performed", "", "", "", "", "", "", "", 
  "", "", 72.22, 1.674393*^7, 82.328, 18.7, 3.008, 1.796, 2470.58, 38., 
  241.219, 2.42, 0.4, 16.6, 20.859, "", 67.94, 0.512}, 
 {"SEN", "Africa", "Senegal", "2020-05-17", 2480., 51., 110.143, 25., 0., 
  0.857, 148.113, 3.046, 6.578, 1.493, 0., 0.051, 1.05, "", "", "", "", "", 
  "", "", "", 816., 28425., 1.698, 0.049, 980., 0.059, 0.112, 8.9, 
  "tests performed", "", "", "", "", "", "", "", "", "", 72.22, 1.674393*^7, 
  82.328, 18.7, 3.008, 1.796, 2470.58, 38., 241.219, 2.42, 0.4, 16.6, 20.859, 
  "", 67.94, 0.512}, {"SEN", "Africa", "Senegal", "2020-05-18", 2544., 64., 
  94., 26., 1., 1., 151.936, 3.822, 5.614, 1.553, 0.06, 0.06, 1.02, "", "", 
  "", "", "", "", "", "", 1172., 29597., 1.768, 0.07, 1017., 0.061, 0.092, 
  10.8, "tests performed", "", "", "", "", "", "", "", "", "", 72.22, 
  1.674393*^7, 82.328, 18.7, 3.008, 1.796, 2470.58, 38., 241.219, 2.42, 0.4, 
  16.6, 20.859, "", 67.94, 0.512}, {"SEN", "Africa", "Senegal", "2020-05-19", 
  2617., 73., 88.857, 30., 4., 1.571, 156.295, 4.36, 5.307, 1.792, 0.239, 
  0.094, 1.01, "", "", "", "", "", "", "", "", 930., 30527., 1.823, 0.056, 
  992., 0.059, 0.09, 11.2, "tests performed", "", "", "", "", "", "", "", "", 
  "", 72.22, 1.674393*^7, 82.328, 18.7, 3.008, 1.796, 2470.58, 38., 241.219, 
  2.42, 0.4, 16.6, 20.859, "", 67.94, 0.512}, {"SEN", "Africa", "Senegal", 
  "2020-05-20", 2714., 97., 87., 30., 0., 1.286, 162.089, 5.793, 5.196, 
  1.792, 0., 0.077, 1.01, "", "", "", "", "", "", "", "", 1042., 31569., 
  1.885, 0.062, 1010., 0.06, 0.086, 11.6, "tests performed", "", "", "", "", 
  "", "", "", "", "", 72.22, 1.674393*^7, 82.328, 18.7, 3.008, 1.796, 
  2470.58, 38., 241.219, 2.42, 0.4, 16.6, 20.859, "", 67.94, 0.512}, 
 {"SEN", "Africa", "Senegal", "2020-05-21", 2812., 98., 89., 33., 3., 1.429, 
  167.941, 5.853, 5.315, 1.971, 0.179, 0.085, 1., "", "", "", "", "", "", "", 
  "", 1215., 32784., 1.958, 0.073, 1042., 0.062, 0.085, 11.7, 
  "tests performed", "", "", "", "", "", "", "", "", "", 72.22, 1.674393*^7, 
  82.328, 18.7, 3.008, 1.796, 2470.58, 38., 241.219, 2.42, 0.4, 16.6, 20.859, 
  "", 67.94, 0.512}, {"SEN", "Africa", "Senegal", "2020-05-22", 2909., 97., 
  85.571, 33., 0., 1.143, 173.735, 5.793, 5.111, 1.971, 0., 0.068, 0.99, "", 
  "", "", "", "", "", "", "", 1199., 33983., 2.03, 0.072, 1052., 0.063, 
  0.081, 12.3, "tests performed", "", "", "", "", "", "", "", "", "", 72.22, 
  1.674393*^7, 82.328, 18.7, 3.008, 1.796, 2470.58, 38., 241.219, 2.42, 0.4, 
  16.6, 20.859, "", 67.94, 0.512}, {"SEN", "Africa", "Senegal", "2020-05-23", 
  2976., 67., 78.143, 34., 1., 1.286, 177.736, 4.001, 4.667, 2.031, 0.06, 
  0.077, 0.98, "", "", "", "", "", "", "", "", 934., 34917., 2.085, 0.056, 
  1044., 0.062, 0.075, 13.4, "tests performed", "", "", "", "", "", "", "", 
  "", "", 72.22, 1.674393*^7, 82.328, 18.7, 3.008, 1.796, 2470.58, 38., 
  241.219, 2.42, 0.4, 16.6, 20.859, "", 67.94, 0.512}, 
 {"SEN", "Africa", "Senegal", "2020-05-24", 3047., 71., 81., 35., 1., 1.429, 
  181.976, 4.24, 4.838, 2.09, 0.06, 0.085, 0.98, "", "", "", "", "", "", "", 
  "", 889., 35806., 2.138, 0.053, 1054., 0.063, 0.077, 13., 
  "tests performed", "", "", "", "", "", "", "", "", "", 72.22, 1.674393*^7, 
  82.328, 18.7, 3.008, 1.796, 2470.58, 38., 241.219, 2.42, 0.4, 16.6, 20.859, 
  "", 67.94, 0.512}, {"SEN", "Africa", "Senegal", "2020-05-25", 3130., 83., 
  83.714, 35., 0., 1.286, 186.933, 4.957, 5., 2.09, 0., 0.077, 0.98, "", "", 
  "", "", "", "", "", "", 1091., 36897., 2.204, 0.065, 1043., 0.062, 0.08, 
  12.5, "tests performed", "", "", "", "", "", "", "", "", "", 72.22, 
  1.674393*^7, 82.328, 18.7, 3.008, 1.796, 2470.58, 38., 241.219, 2.42, 0.4, 
  16.6, 20.859, "", 67.94, 0.512}, {"SEN", "Africa", "Senegal", "2020-05-26", 
  3161., 31., 77.714, 36., 1., 0.857, 188.785, 1.851, 4.641, 2.15, 0.06, 
  0.051, 0.99, "", "", "", "", "", "", "", "", 551., 37448., 2.237, 0.033, 
  989., 0.059, 0.079, 12.7, "tests performed", "", "", "", "", "", "", "", 
  "", "", 72.22, 1.674393*^7, 82.328, 18.7, 3.008, 1.796, 2470.58, 38., 
  241.219, 2.42, 0.4, 16.6, 20.859, "", 67.94, 0.512}, 
 {"SEN", "Africa", "Senegal", "2020-05-27", 3253., 92., 77., 38., 2., 1.143, 
  194.279, 5.495, 4.599, 2.269, 0.119, 0.068, 1.01, "", "", "", "", "", "", 
  "", "", 961., 38409., 2.294, 0.057, 977., 0.058, 0.079, 12.7, 
  "tests performed", "", "", "", "", "", "", "", "", "", 72.22, 1.674393*^7, 
  82.328, 18.7, 3.008, 1.796, 2470.58, 38., 241.219, 2.42, 0.4, 16.6, 20.859, 
  "", 67.94, 0.512}, {"SEN", "Africa", "Senegal", "2020-05-28", 3348., 95., 
  76.571, 39., 1., 0.857, 199.953, 5.674, 4.573, 2.329, 0.06, 0.051, 1.04, 
  "", "", "", "", "", "", "", "", 991., 39400., 2.353, 0.059, 945., 0.056, 
  0.081, 12.3, "tests performed", "", "", "", "", "", "", "", "", "", 72.22, 
  1.674393*^7, 82.328, 18.7, 3.008, 1.796, 2470.58, 38., 241.219, 2.42, 0.4, 
  16.6, 20.859, "", 67.94, 0.512}, {"SEN", "Africa", "Senegal", "2020-05-29", 
  3429., 81., 74.286, 41., 2., 1.143, 204.791, 4.838, 4.437, 2.449, 0.119, 
  0.068, 1.05, "", "", "", "", "", "", "", "", 1236., 40636., 2.427, 0.074, 
  950., 0.057, 0.078, 12.8, "tests performed", "", "", "", "", "", "", "", 
  "", "", 72.22, 1.674393*^7, 82.328, 18.7, 3.008, 1.796, 2470.58, 38., 
  241.219, 2.42, 0.4, 16.6, 20.859, "", 67.94, 0.512}, 
 {"SEN", "Africa", "Senegal", "2020-05-30", 3535., 106., 79.857, 42., 1., 
  1.143, 211.121, 6.331, 4.769, 2.508, 0.06, 0.068, 1.08, "", "", "", "", "", 
  "", "", "", 1370., 42006., 2.509, 0.082, 1013., 0.06, 0.079, 12.7, 
  "tests performed", "", "", "", "", "", "", "", "", "", 72.22, 1.674393*^7, 
  82.328, 18.7, 3.008, 1.796, 2470.58, 38., 241.219, 2.42, 0.4, 16.6, 20.859, 
  "", 67.94, 0.512}, {"SEN", "Africa", "Senegal", "2020-05-31", 3645., 110., 
  85.429, 42., 0., 1., 217.691, 6.57, 5.102, 2.508, 0., 0.06, 1.09, "", "", 
  "", "", "", "", "", "", 1024., 43030., 2.57, 0.061, 1032., 0.062, 0.083, 
  12.1, "tests performed", "", "", "", "", "", "", "", "", "", 72.22, 
  1.674393*^7, 82.328, 18.7, 3.008, 1.796, 2470.58, 38., 241.219, 2.42, 0.4, 
  16.6, 20.859, "", 67.94, 0.512}, {"SEN", "Africa", "Senegal", "2020-06-01", 
  3739., 94., 87., 42., 0., 1., 223.305, 5.614, 5.196, 2.508, 0., 0.06, 1.09, 
  "", "", "", "", "", "", "", "", 1820., 44850., 2.679, 0.109, 1136., 0.068, 
  0.077, 13.1, "tests performed", "", "", "", "", "", "", "", "", "", 72.22, 
  1.674393*^7, 82.328, 18.7, 3.008, 1.796, 2470.58, 38., 241.219, 2.42, 0.4, 
  16.6, 20.859, "", 67.94, 0.512}, {"SEN", "Africa", "Senegal", "2020-06-02", 
  3836., 97., 96.429, 43., 1., 1., 229.098, 5.793, 5.759, 2.568, 0.06, 0.06, 
  1.09, "", "", "", "", "", "", "", "", 1339., 46189., 2.759, 0.08, 1249., 
  0.075, 0.077, 13., "tests performed", "", "", "", "", "", "", "", "", "", 
  72.22, 1.674393*^7, 82.328, 18.7, 3.008, 1.796, 2470.58, 38., 241.219, 
  2.42, 0.4, 16.6, 20.859, "", 67.94, 0.512}, {"SEN", "Africa", "Senegal", 
  "2020-06-03", 3932., 96., 97., 45., 2., 1., 234.831, 5.733, 5.793, 2.688, 
  0.119, 0.06, 1.08, "", "", "", "", "", "", "", "", 1549., 47738., 2.851, 
  0.093, 1333., 0.08, 0.073, 13.7, "tests performed", "", "", "", "", "", "", 
  "", "", "", 72.22, 1.674393*^7, 82.328, 18.7, 3.008, 1.796, 2470.58, 38., 
  241.219, 2.42, 0.4, 16.6, 20.859, "", 67.94, 0.512}, 
 {"SEN", "Africa", "Senegal", "2020-06-04", 4021., 89., 96.143, 45., 0., 
  0.857, 240.147, 5.315, 5.742, 2.688, 0., 0.051, 1.08, "", "", "", "", "", 
  "", "", "", 1348., 49086., 2.932, 0.081, 1384., 0.083, 0.069, 14.4, 
  "tests performed", "", "", "", "", "", "", "", "", "", 72.22, 1.674393*^7, 
  82.328, 18.7, 3.008, 1.796, 2470.58, 38., 241.219, 2.42, 0.4, 16.6, 20.859, 
  "", 67.94, 0.512}, {"SEN", "Africa", "Senegal", "2020-06-05", 4155., 134., 
  103.714, 45., 0., 0.571, 248.15, 8.003, 6.194, 2.688, 0., 0.034, 1.08, "", 
  "", "", "", "", "", "", "", 1700., 50786., 3.033, 0.102, 1450., 0.087, 
  0.072, 14., "tests performed", "", "", "", "", "", "", "", "", "", 72.22, 
  1.674393*^7, 82.328, 18.7, 3.008, 1.796, 2470.58, 38., 241.219, 2.42, 0.4, 
  16.6, 20.859, "", 67.94, 0.512}, {"SEN", "Africa", "Senegal", "2020-06-06", 
  4249., 94., 102., 47., 2., 0.714, 253.764, 5.614, 6.092, 2.807, 0.119, 
  0.043, 1.07, "", "", "", "", "", "", "", "", 1166., 51952., 3.103, 0.07, 
  1421., 0.085, 0.072, 13.9, "tests performed", "", "", "", "", "", "", "", 
  "", "", 72.22, 1.674393*^7, 82.328, 18.7, 3.008, 1.796, 2470.58, 38., 
  241.219, 2.42, 0.4, 16.6, 20.859, "", 67.94, 0.512}, 
 {"SEN", "Africa", "Senegal", "2020-06-07", 4328., 79., 97.571, 49., 2., 1., 
  258.482, 4.718, 5.827, 2.926, 0.119, 0.06, 1.07, "", "", "", "", "", "", 
  "", "", 1266., 53218., 3.178, 0.076, 1455., 0.087, 0.067, 14.9, 
  "tests performed", "", "", "", "", "", "", "", "", "", 61.11, 1.674393*^7, 
  82.328, 18.7, 3.008, 1.796, 2470.58, 38., 241.219, 2.42, 0.4, 16.6, 20.859, 
  "", 67.94, 0.512}, {"SEN", "Africa", "Senegal", "2020-06-08", 4427., 99., 
  98.286, 49., 0., 1., 264.394, 5.913, 5.87, 2.926, 0., 0.06, 1.07, "", "", 
  "", "", "", "", "", "", 1010., 54228., 3.239, 0.06, 1340., 0.08, 0.073, 
  13.6, "tests performed", "", "", "", "", "", "", "", "", "", 61.11, 
  1.674393*^7, 82.328, 18.7, 3.008, 1.796, 2470.58, 38., 241.219, 2.42, 0.4, 
  16.6, 20.859, "", 67.94, 0.512}, {"SEN", "Africa", "Senegal", "2020-06-09", 
  4516., 89., 97.143, 52., 3., 1.286, 269.71, 5.315, 5.802, 3.106, 0.179, 
  0.077, 1.08, "", "", "", "", "", "", "", "", 1402., 55630., 3.322, 0.084, 
  1349., 0.081, 0.072, 13.9, "tests performed", "", "", "", "", "", "", "", 
  "", "", 61.11, 1.674393*^7, 82.328, 18.7, 3.008, 1.796, 2470.58, 38., 
  241.219, 2.42, 0.4, 16.6, 20.859, "", 67.94, 0.512}, 
 {"SEN", "Africa", "Senegal", "2020-06-10", 4640., 124., 101.143, 52., 0., 
  1., 277.115, 7.406, 6.041, 3.106, 0., 0.06, 1.08, "", "", "", "", "", "", 
  "", "", 1205., 56835., 3.394, 0.072, 1300., 0.078, 0.078, 12.9, 
  "tests performed", "", "", "", "", "", "", "", "", "", 61.11, 1.674393*^7, 
  82.328, 18.7, 3.008, 1.796, 2470.58, 38., 241.219, 2.42, 0.4, 16.6, 20.859, 
  "", 67.94, 0.512}, {"SEN", "Africa", "Senegal", "2020-06-11", 4759., 119., 
  105.429, 55., 3., 1.429, 284.222, 7.107, 6.297, 3.285, 0.179, 0.085, 1.07, 
  "", "", "", "", "", "", "", "", 1164., 57999., 3.464, 0.07, 1273., 0.076, 
  0.083, 12.1, "tests performed", "", "", "", "", "", "", "", "", "", 61.11, 
  1.674393*^7, 82.328, 18.7, 3.008, 1.796, 2470.58, 38., 241.219, 2.42, 0.4, 
  16.6, 20.859, "", 67.94, 0.512}, {"SEN", "Africa", "Senegal", "2020-06-12", 
  4851., 92., 99.429, 56., 1., 1.571, 289.717, 5.495, 5.938, 3.344, 0.06, 
  0.094, 1.06, "", "", "", "", "", "", "", "", 1005., 59004., 3.524, 0.06, 
  1174., 0.07, 0.085, 11.8, "tests performed", "", "", "", "", "", "", "", 
  "", "", 61.11, 1.674393*^7, 82.328, 18.7, 3.008, 1.796, 2470.58, 38., 
  241.219, 2.42, 0.4, 16.6, 20.859, "", 67.94, 0.512}, 
 {"SEN", "Africa", "Senegal", "2020-06-13", 4996., 145., 106.714, 60., 4., 
  1.857, 298.377, 8.66, 6.373, 3.583, 0.239, 0.111, 1.07, "", "", "", "", "", 
  "", "", "", 1378., 60382., 3.606, 0.082, 1204., 0.072, 0.089, 11.3, 
  "tests performed", "", "", "", "", "", "", "", "", "", 61.11, 1.674393*^7, 
  82.328, 18.7, 3.008, 1.796, 2470.58, 38., 241.219, 2.42, 0.4, 16.6, 20.859, 
  "", 67.94, 0.512}, {"SEN", "Africa", "Senegal", "2020-06-14", 5090., 94., 
  108.857, 60., 0., 1.571, 303.991, 5.614, 6.501, 3.583, 0., 0.094, 1.06, "", 
  "", "", "", "", "", "", "", 1223., 61605., 3.679, 0.073, 1198., 0.072, 
  0.091, 11., "tests performed", "", "", "", "", "", "", "", "", "", 61.11, 
  1.674393*^7, 82.328, 18.7, 3.008, 1.796, 2470.58, 38., 241.219, 2.42, 0.4, 
  16.6, 20.859, "", 67.94, 0.512}, {"SEN", "Africa", "Senegal", "2020-06-15", 
  5173., 83., 106.571, 64., 4., 2.143, 308.948, 4.957, 6.365, 3.822, 0.239, 
  0.128, 1.05, "", "", "", "", "", "", "", "", 1254., 62859., 3.754, 0.075, 
  1233., 0.074, 0.086, 11.6, "tests performed", "", "", "", "", "", "", "", 
  "", "", 61.11, 1.674393*^7, 82.328, 18.7, 3.008, 1.796, 2470.58, 38., 
  241.219, 2.42, 0.4, 16.6, 20.859, "", 67.94, 0.512}, 
 {"SEN", "Africa", "Senegal", "2020-06-16", 5247., 74., 104.429, 70., 6., 
  2.571, 313.367, 4.42, 6.237, 4.181, 0.358, 0.154, 1.05, "", "", "", "", "", 
  "", "", "", 999., 63858., 3.814, 0.06, 1175., 0.07, 0.089, 11.3, 
  "tests performed", "", "", "", "", "", "", "", "", "", 61.11, 1.674393*^7, 
  82.328, 18.7, 3.008, 1.796, 2470.58, 38., 241.219, 2.42, 0.4, 16.6, 20.859, 
  "", 67.94, 0.512}, {"SEN", "Africa", "Senegal", "2020-06-17", 5369., 122., 
  104.143, 73., 3., 3., 320.654, 7.286, 6.22, 4.36, 0.179, 0.179, 1.06, "", 
  "", "", "", "", "", "", "", 970., 64828., 3.872, 0.058, 1142., 0.068, 
  0.091, 11., "tests performed", "", "", "", "", "", "", "", "", "", 61.11, 
  1.674393*^7, 82.328, 18.7, 3.008, 1.796, 2470.58, 38., 241.219, 2.42, 0.4, 
  16.6, 20.859, "", 67.94, 0.512}, {"SEN", "Africa", "Senegal", "2020-06-18", 
  5475., 106., 102.286, 76., 3., 3., 326.984, 6.331, 6.109, 4.539, 0.179, 
  0.179, 1.06, "", "", "", "", "", "", "", "", 1406., 66234., 3.956, 0.084, 
  1176., 0.07, 0.087, 11.5, "tests performed", "", "", "", "", "", "", "", 
  "", "", 61.11, 1.674393*^7, 82.328, 18.7, 3.008, 1.796, 2470.58, 38., 
  241.219, 2.42, 0.4, 16.6, 20.859, "", 67.94, 0.512}, 
 {"SEN", "Africa", "Senegal", "2020-06-19", 5639., 164., 112.571, 79., 3., 
  3.286, 336.779, 9.795, 6.723, 4.718, 0.179, 0.196, 1.07, "", "", "", "", 
  "", "", "", "", 1617., 67851., 4.052, 0.097, 1264., 0.075, 0.089, 11.2, 
  "tests performed", "", "", "", "", "", "", "", "", "", 61.11, 1.674393*^7, 
  82.328, 18.7, 3.008, 1.796, 2470.58, 38., 241.219, 2.42, 0.4, 16.6, 20.859, 
  "", 67.94, 0.512}, {"SEN", "Africa", "Senegal", "2020-06-20", 5783., 144., 
  112.429, 82., 3., 3.143, 345.379, 8.6, 6.715, 4.897, 0.179, 0.188, 1.05, 
  "", "", "", "", "", "", "", "", 1247., 69098., 4.127, 0.074, 1245., 0.074, 
  0.09, 11.1, "tests performed", "", "", "", "", "", "", "", "", "", 61.11, 
  1.674393*^7, 82.328, 18.7, 3.008, 1.796, 2470.58, 38., 241.219, 2.42, 0.4, 
  16.6, 20.859, "", 67.94, 0.512}, {"SEN", "Africa", "Senegal", "2020-06-21", 
  5888., 105., 114., 84., 2., 3.429, 351.65, 6.271, 6.808, 5.017, 0.119, 
  0.205, 1.03, "", "", "", "", "", "", "", "", 978., 70076., 4.185, 0.058, 
  1210., 0.072, 0.094, 10.6, "tests performed", "", "", "", "", "", "", "", 
  "", "", 61.11, 1.674393*^7, 82.328, 18.7, 3.008, 1.796, 2470.58, 38., 
  241.219, 2.42, 0.4, 16.6, 20.859, "", 67.94, 0.512}, 
 {"SEN", "Africa", "Senegal", "2020-06-22", 5970., 82., 113.857, 86., 2., 
  3.143, 356.547, 4.897, 6.8, 5.136, 0.119, 0.188, 1.01, "", "", "", "", "", 
  "", "", "", 1040., 71116., 4.247, 0.062, 1180., 0.07, 0.096, 10.4, 
  "tests performed", "", "", "", "", "", "", "", "", "", 61.11, 1.674393*^7, 
  82.328, 18.7, 3.008, 1.796, 2470.58, 38., 241.219, 2.42, 0.4, 16.6, 20.859, 
  "", 67.94, 0.512}, {"SEN", "Africa", "Senegal", "2020-06-23", 6034., 64., 
  112.429, 89., 3., 2.714, 360.369, 3.822, 6.715, 5.315, 0.179, 0.162, 1., 
  "", "", "", "", "", "", "", "", 1045., 72161., 4.31, 0.062, 1186., 0.071, 
  0.095, 10.5, "tests performed", "", "", "", "", "", "", "", "", "", 61.11, 
  1.674393*^7, 82.328, 18.7, 3.008, 1.796, 2470.58, 38., 241.219, 2.42, 0.4, 
  16.6, 20.859, "", 67.94, 0.512}, {"SEN", "Africa", "Senegal", "2020-06-24", 
  6129., 95., 108.571, 93., 4., 2.857, 366.043, 5.674, 6.484, 5.554, 0.239, 
  0.171, 0.99, "", "", "", "", "", "", "", "", 987., 73148., 4.369, 0.059, 
  1189., 0.071, 0.091, 11., "tests performed", "", "", "", "", "", "", "", 
  "", "", 61.11, 1.674393*^7, 82.328, 18.7, 3.008, 1.796, 2470.58, 38., 
  241.219, 2.42, 0.4, 16.6, 20.859, "", 67.94, 0.512}, 
 {"SEN", "Africa", "Senegal", "2020-06-25", 6233., 104., 108.286, 94., 1., 
  2.571, 372.254, 6.211, 6.467, 5.614, 0.06, 0.154, 1., "", "", "", "", "", 
  "", "", "", 985., 74133., 4.427, 0.059, 1128., 0.067, 0.096, 10.4, 
  "tests performed", "", "", "", "", "", "", "", "", "", 57.41, 1.674393*^7, 
  82.328, 18.7, 3.008, 1.796, 2470.58, 38., 241.219, 2.42, 0.4, 16.6, 20.859, 
  "", 67.94, 0.512}, {"SEN", "Africa", "Senegal", "2020-06-26", 6354., 121., 
  102.143, 98., 4., 2.714, 379.481, 7.226, 6.1, 5.853, 0.239, 0.162, 1.01, 
  "", "", "", "", "", "", "", "", 1057., 75190., 4.491, 0.063, 1048., 0.063, 
  0.097, 10.3, "tests performed", "", "", "", "", "", "", "", "", "", 57.41, 
  1.674393*^7, 82.328, 18.7, 3.008, 1.796, 2470.58, 38., 241.219, 2.42, 0.4, 
  16.6, 20.859, "", 67.94, 0.512}, {"SEN", "Africa", "Senegal", "2020-06-27", 
  6459., 105., 96.571, 102., 4., 2.857, 385.752, 6.271, 5.768, 6.092, 0.239, 
  0.171, 1.02, "", "", "", "", "", "", "", "", 1009., 76199., 4.551, 0.06, 
  1014., 0.061, 0.095, 10.5, "tests performed", "", "", "", "", "", "", "", 
  "", "", 57.41, 1.674393*^7, 82.328, 18.7, 3.008, 1.796, 2470.58, 38., 
  241.219, 2.42, 0.4, 16.6, 20.859, "", 67.94, 0.512}, 
 {"SEN", "Africa", "Senegal", "2020-06-28", 6586., 127., 99.714, 105., 3., 
  3., 393.337, 7.585, 5.955, 6.271, 0.179, 0.179, 1.04, "", "", "", "", "", 
  "", "", "", 1179., 77378., 4.621, 0.07, 1043., 0.062, 0.096, 10.5, 
  "tests performed", "", "", "", "", "", "", "", "", "", 57.41, 1.674393*^7, 
  82.328, 18.7, 3.008, 1.796, 2470.58, 38., 241.219, 2.42, 0.4, 16.6, 20.859, 
  "", 67.94, 0.512}, {"SEN", "Africa", "Senegal", "2020-06-29", 6698., 112., 
  104., 108., 3., 3.143, 400.026, 6.689, 6.211, 6.45, 0.179, 0.188, 1.04, "", 
  "", "", "", "", "", "", "", 956., 78334., 4.678, 0.057, 1031., 0.062, 
  0.101, 9.9, "tests performed", "", "", "", "", "", "", "", "", "", 57.41, 
  1.674393*^7, 82.328, 18.7, 3.008, 1.796, 2470.58, 38., 241.219, 2.42, 0.4, 
  16.6, 20.859, "", 67.94, 0.512}, {"SEN", "Africa", "Senegal", "2020-06-30", 
  6793., 95., 108.429, 112., 4., 3.286, 405.699, 5.674, 6.476, 6.689, 0.239, 
  0.196, 1.04, "", "", "", "", "", "", "", "", 1274., 79608., 4.754, 0.076, 
  1064., 0.064, 0.102, 9.8, "tests performed", "", "", "", "", "", "", "", 
  "", "", 46.3, 1.674393*^7, 82.328, 18.7, 3.008, 1.796, 2470.58, 38., 
  241.219, 2.42, 0.4, 16.6, 20.859, "", 67.94, 0.512}, 
 {"SEN", "Africa", "Senegal", "2020-07-01", 6925., 132., 113.714, 116., 4., 
  3.286, 413.583, 7.883, 6.791, 6.928, 0.239, 0.196, 1.03, "", "", "", "", 
  "", "", "", "", 907., 80515., 4.809, 0.054, 1052., 0.063, 0.108, 9.3, 
  "tests performed", "", "", "", "", "", "", "", "", "", 46.3, 1.674393*^7, 
  82.328, 18.7, 3.008, 1.796, 2470.58, 38., 241.219, 2.42, 0.4, 16.6, 20.859, 
  "", 67.94, 0.512}, {"SEN", "Africa", "Senegal", "2020-07-02", 7054., 129., 
  117.286, 121., 5., 3.857, 421.287, 7.704, 7.005, 7.226, 0.299, 0.23, 1.02, 
  "", "", "", "", "", "", "", "", 1160., 81675., 4.878, 0.069, 1077., 0.064, 
  0.109, 9.2, "tests performed", "", "", "", "", "", "", "", "", "", 46.3, 
  1.674393*^7, 82.328, 18.7, 3.008, 1.796, 2470.58, 38., 241.219, 2.42, 0.4, 
  16.6, 20.859, "", 67.94, 0.512}, {"SEN", "Africa", "Senegal", "2020-07-03", 
  7164., 110., 115.714, 125., 4., 3.857, 427.857, 6.57, 6.911, 7.465, 0.239, 
  0.23, 1., "", "", "", "", "", "", "", "", 1078., 82753., 4.942, 0.064, 
  1080., 0.065, 0.107, 9.3, "tests performed", "", "", "", "", "", "", "", 
  "", "", 46.3, 1.674393*^7, 82.328, 18.7, 3.008, 1.796, 2470.58, 38., 
  241.219, 2.42, 0.4, 16.6, 20.859, "", 67.94, 0.512}, 
 {"SEN", "Africa", "Senegal", "2020-07-04", 7272., 108., 116.143, 129., 4., 
  3.857, 434.307, 6.45, 6.936, 7.704, 0.239, 0.23, 0.99, "", "", "", "", "", 
  "", "", "", 959., 83712., 5., 0.057, 1073., 0.064, 0.108, 9.2, 
  "tests performed", "", "", "", "", "", "", "", "", "", 46.3, 1.674393*^7, 
  82.328, 18.7, 3.008, 1.796, 2470.58, 38., 241.219, 2.42, 0.4, 16.6, 20.859, 
  "", 67.94, 0.512}, {"SEN", "Africa", "Senegal", "2020-07-05", 7400., 128., 
  116.286, 133., 4., 4., 441.951, 7.645, 6.945, 7.943, 0.239, 0.239, 0.99, 
  "", "", "", "", "", "", "", "", 756., 84468., 5.045, 0.045, 1013., 0.06, 
  0.115, 8.7, "tests performed", "", "", "", "", "", "", "", "", "", 46.3, 
  1.674393*^7, 82.328, 18.7, 3.008, 1.796, 2470.58, 38., 241.219, 2.42, 0.4, 
  16.6, 20.859, "", 67.94, 0.512}, {"SEN", "Africa", "Senegal", "2020-07-06", 
  7478., 78., 111.429, 136., 3., 4., 446.61, 4.658, 6.655, 8.122, 0.179, 
  0.239, 0.98, "", "", "", "", "", "", "", "", 838., 85306., 5.095, 0.05, 
  996., 0.059, 0.112, 8.9, "tests performed", "", "", "", "", "", "", "", "", 
  "", 46.3, 1.674393*^7, 82.328, 18.7, 3.008, 1.796, 2470.58, 38., 241.219, 
  2.42, 0.4, 16.6, 20.859, "", 67.94, 0.512}, {"SEN", "Africa", "Senegal", 
  "2020-07-07", 7547., 69., 107.714, 137., 1., 3.571, 450.731, 4.121, 6.433, 
  8.182, 0.06, 0.213, 0.98, "", "", "", "", "", "", "", "", 693., 85999., 
  5.136, 0.041, 913., 0.055, 0.118, 8.5, "tests performed", "", "", "", "", 
  "", "", "", "", "", 46.3, 1.674393*^7, 82.328, 18.7, 3.008, 1.796, 2470.58, 
  38., 241.219, 2.42, 0.4, 16.6, 20.859, "", 67.94, 0.512}, 
 {"SEN", "Africa", "Senegal", "2020-07-08", 7657., 110., 104.571, 141., 4., 
  3.571, 457.3, 6.57, 6.245, 8.421, 0.239, 0.213, 0.98, "", "", "", "", "", 
  "", "", "", 788., 86787., 5.183, 0.047, 896., 0.054, 0.117, 8.6, 
  "tests performed", "", "", "", "", "", "", "", "", "", 46.3, 1.674393*^7, 
  82.328, 18.7, 3.008, 1.796, 2470.58, 38., 241.219, 2.42, 0.4, 16.6, 20.859, 
  "", 67.94, 0.512}, {"SEN", "Africa", "Senegal", "2020-07-09", 7784., 127., 
  104.286, 143., 2., 3.143, 464.885, 7.585, 6.228, 8.54, 0.119, 0.188, 0.98, 
  "", "", "", "", "", "", "", "", 970., 87757., 5.241, 0.058, 869., 0.052, 
  0.12, 8.3, "tests performed", "", "", "", "", "", "", "", "", "", 46.3, 
  1.674393*^7, 82.328, 18.7, 3.008, 1.796, 2470.58, 38., 241.219, 2.42, 0.4, 
  16.6, 20.859, "", 67.94, 0.512}, {"SEN", "Africa", "Senegal", "2020-07-10", 
  7882., 98., 102.571, 145., 2., 2.857, 470.738, 5.853, 6.126, 8.66, 0.119, 
  0.171, 0.98, "", "", "", "", "", "", "", "", 868., 88625., 5.293, 0.052, 
  839., 0.05, 0.122, 8.2, "tests performed", "", "", "", "", "", "", "", "", 
  "", 46.3, 1.674393*^7, 82.328, 18.7, 3.008, 1.796, 2470.58, 38., 241.219, 
  2.42, 0.4, 16.6, 20.859, "", 67.94, 0.512}, {"SEN", "Africa", "Senegal", 
  "2020-07-11", 8014., 132., 106., 145., 0., 2.286, 478.621, 7.883, 6.331, 
  8.66, 0., 0.137, 0.99, "", "", "", "", "", "", "", "", 790., 89415., 5.34, 
  0.047, 815., 0.049, 0.13, 7.7, "tests performed", "", "", "", "", "", "", 
  "", "", "", 46.3, 1.674393*^7, 82.328, 18.7, 3.008, 1.796, 2470.58, 38., 
  241.219, 2.42, 0.4, 16.6, 20.859, "", 67.94, 0.512}, 
 {"SEN", "Africa", "Senegal", "2020-07-12", 8135., 121., 105., 148., 3., 
  2.143, 485.848, 7.226, 6.271, 8.839, 0.179, 0.128, 0.98, "", "", "", "", 
  "", "", "", "", 1108., 90523., 5.406, 0.066, 865., 0.052, 0.121, 8.2, 
  "tests performed", "", "", "", "", "", "", "", "", "", 46.3, 1.674393*^7, 
  82.328, 18.7, 3.008, 1.796, 2470.58, 38., 241.219, 2.42, 0.4, 16.6, 20.859, 
  "", 67.94, 0.512}, {"SEN", "Africa", "Senegal", "2020-07-13", 8198., 63., 
  102.857, 150., 2., 2., 489.61, 3.763, 6.143, 8.958, 0.119, 0.119, 0.97, "", 
  "", "", "", "", "", "", "", 710., 91233., 5.449, 0.042, 847., 0.051, 0.121, 
  8.2, "tests performed", "", "", "", "", "", "", "", "", "", 46.3, 
  1.674393*^7, 82.328, 18.7, 3.008, 1.796, 2470.58, 38., 241.219, 2.42, 0.4, 
  16.6, 20.859, "", 67.94, 0.512}, {"SEN", "Africa", "Senegal", "2020-07-14", 
  8243., 45., 99.429, 150., 0., 1.857, 492.298, 2.688, 5.938, 8.958, 0., 
  0.111, 0.98, "", "", "", "", "", "", "", "", 764., 91997., 5.494, 0.046, 
  857., 0.051, 0.116, 8.6, "tests performed", "", "", "", "", "", "", "", "", 
  "", 46.3, 1.674393*^7, 82.328, 18.7, 3.008, 1.796, 2470.58, 38., 241.219, 
  2.42, 0.4, 16.6, 20.859, "", 67.94, 0.512}, {"SEN", "Africa", "Senegal", 
  "2020-07-15", 8369., 126., 101.714, 153., 3., 1.714, 499.823, 7.525, 6.075, 
  9.138, 0.179, 0.102, 0.99, "", "", "", "", "", "", "", "", 804., 92801., 
  5.542, 0.048, 859., 0.051, 0.118, 8.4, "tests performed", "", "", "", "", 
  "", "", "", "", "", 46.3, 1.674393*^7, 82.328, 18.7, 3.008, 1.796, 2470.58, 
  38., 241.219, 2.42, 0.4, 16.6, 20.859, "", 67.94, 0.512}, 
 {"SEN", "Africa", "Senegal", "2020-07-16", 8481., 112., 99.571, 156., 3., 
  1.857, 506.512, 6.689, 5.947, 9.317, 0.179, 0.111, 1., "", "", "", "", "", 
  "", "", "", 1173., 93974., 5.612, 0.07, 888., 0.053, 0.112, 8.9, 
  "tests performed", "", "", "", "", "", "", "", "", "", 46.3, 1.674393*^7, 
  82.328, 18.7, 3.008, 1.796, 2470.58, 38., 241.219, 2.42, 0.4, 16.6, 20.859, 
  "", 67.94, 0.512}, {"SEN", "Africa", "Senegal", "2020-07-17", 8544., 63., 
  94.571, 160., 4., 2.143, 510.274, 3.763, 5.648, 9.556, 0.239, 0.128, 1.01, 
  "", "", "", "", "", "", "", "", 1074., 95048., 5.677, 0.064, 918., 0.055, 
  0.103, 9.7, "tests performed", "", "", "", "", "", "", "", "", "", 32.41, 
  1.674393*^7, 82.328, 18.7, 3.008, 1.796, 2470.58, 38., 241.219, 2.42, 0.4, 
  16.6, 20.859, "", 67.94, 0.512}, {"SEN", "Africa", "Senegal", "2020-07-18", 
  8669., 125., 93.571, 163., 3., 2.571, 517.74, 7.465, 5.588, 9.735, 0.179, 
  0.154, 1.04, "", "", "", "", "", "", "", "", 790., 95838., 5.724, 0.047, 
  918., 0.055, 0.102, 9.8, "tests performed", "", "", "", "", "", "", "", "", 
  "", 32.41, 1.674393*^7, 82.328, 18.7, 3.008, 1.796, 2470.58, 38., 241.219, 
  2.42, 0.4, 16.6, 20.859, "", 67.94, 0.512}, {"SEN", "Africa", "Senegal", 
  "2020-07-19", 8810., 141., 96.429, 167., 4., 2.714, 526.161, 8.421, 5.759, 
  9.974, 0.239, 0.162, 1.07, "", "", "", "", "", "", "", "", 712., 96550., 
  5.766, 0.043, 861., 0.051, 0.112, 8.9, "tests performed", "", "", "", "", 
  "", "", "", "", "", 32.41, 1.674393*^7, 82.328, 18.7, 3.008, 1.796, 
  2470.58, 38., 241.219, 2.42, 0.4, 16.6, 20.859, "", 67.94, 0.512}, 
 {"SEN", "Africa", "Senegal", "2020-07-20", 8948., 138., 107.143, 170., 3., 
  2.857, 534.403, 8.242, 6.399, 10.153, 0.179, 0.171, 1.08, "", "", "", "", 
  "", "", "", "", 639., 97189., 5.804, 0.038, 851., 0.051, 0.126, 7.9, 
  "tests performed", "", "", "", "", "", "", "", "", "", 32.41, 1.674393*^7, 
  82.328, 18.7, 3.008, 1.796, 2470.58, 38., 241.219, 2.42, 0.4, 16.6, 20.859, 
  "", 67.94, 0.512}, {"SEN", "Africa", "Senegal", "2020-07-21", 8985., 37., 
  106., 174., 4., 3.429, 536.612, 2.21, 6.331, 10.392, 0.239, 0.205, 1.07, 
  "", "", "", "", "", "", "", "", 369., 97558., 5.826, 0.022, 794., 0.047, 
  0.134, 7.5, "tests performed", "", "", "", "", "", "", "", "", "", 32.41, 
  1.674393*^7, 82.328, 18.7, 3.008, 1.796, 2470.58, 38., 241.219, 2.42, 0.4, 
  16.6, 20.859, "", 67.94, 0.512}, {"SEN", "Africa", "Senegal", "2020-07-22", 
  9121., 136., 107.429, 177., 3., 3.429, 544.735, 8.122, 6.416, 10.571, 
  0.179, 0.205, 1.07, "", "", "", "", "", "", "", "", 1244., 98802., 5.901, 
  0.074, 857., 0.051, 0.125, 8., "tests performed", "", "", "", "", "", "", 
  "", "", "", 32.41, 1.674393*^7, 82.328, 18.7, 3.008, 1.796, 2470.58, 38., 
  241.219, 2.42, 0.4, 16.6, 20.859, "", 67.94, 0.512}, 
 {"SEN", "Africa", "Senegal", "2020-07-23", 9266., 145., 112.143, 178., 1., 
  3.143, 553.395, 8.66, 6.698, 10.631, 0.06, 0.188, 1.07, "", "", "", "", "", 
  "", "", "", 1170., 99972., 5.971, 0.07, 857., 0.051, 0.131, 7.6, 
  "tests performed", "", "", "", "", "", "", "", "", "", 32.41, 1.674393*^7, 
  82.328, 18.7, 3.008, 1.796, 2470.58, 38., 241.219, 2.42, 0.4, 16.6, 20.859, 
  "", 67.94, 0.512}, {"SEN", "Africa", "Senegal", "2020-07-24", 9422., 156., 
  125.429, 182., 4., 3.143, 562.711, 9.317, 7.491, 10.87, 0.239, 0.188, 1.07, 
  "", "", "", "", "", "", "", "", 1602., 101574., 6.066, 0.096, 932., 0.056, 
  0.135, 7.4, "tests performed", "", "", "", "", "", "", "", "", "", 32.41, 
  1.674393*^7, 82.328, 18.7, 3.008, 1.796, 2470.58, 38., 241.219, 2.42, 0.4, 
  16.6, 20.859, "", 67.94, 0.512}, {"SEN", "Africa", "Senegal", "2020-07-25", 
  9552., 130., 126.143, 187., 5., 3.429, 570.475, 7.764, 7.534, 11.168, 
  0.299, 0.205, 1.05, "", "", "", "", "", "", "", "", 1315., 102889., 6.145, 
  0.079, 1007., 0.06, 0.125, 8., "tests performed", "", "", "", "", "", "", 
  "", "", "", 32.41, 1.674393*^7, 82.328, 18.7, 3.008, 1.796, 2470.58, 38., 
  241.219, 2.42, 0.4, 16.6, 20.859, "", 67.94, 0.512}, 
 {"SEN", "Africa", "Senegal", "2020-07-26", 9681., 129., 124.429, 191., 4., 
  3.429, 578.18, 7.704, 7.431, 11.407, 0.239, 0.205, 1.03, "", "", "", "", 
  "", "", "", "", 1367., 104256., 6.226, 0.082, 1101., 0.066, 0.113, 8.8, 
  "tests performed", "", "", "", "", "", "", "", "", "", 32.41, 1.674393*^7, 
  82.328, 18.7, 3.008, 1.796, 2470.58, 38., 241.219, 2.42, 0.4, 16.6, 20.859, 
  "", 67.94, 0.512}, {"SEN", "Africa", "Senegal", "2020-07-27", 9764., 83., 
  116.571, 194., 3., 3.429, 583.137, 4.957, 6.962, 11.586, 0.179, 0.205, 
  1.01, "", "", "", "", "", "", "", "", 1083., 105339., 6.291, 0.065, 1164., 
  0.07, 0.1, 10., "tests performed", "", "", "", "", "", "", "", "", "", 
  32.41, 1.674393*^7, 82.328, 18.7, 3.008, 1.796, 2470.58, 38., 241.219, 
  2.42, 0.4, 16.6, 20.859, "", 67.94, 0.512}, {"SEN", "Africa", "Senegal", 
  "2020-07-28", 9805., 41., 117.143, 198., 4., 3.429, 585.585, 2.449, 6.996, 
  11.825, 0.239, 0.205, 1., "", "", "", "", "", "", "", "", 824., 106163., 
  6.34, 0.049, 1229., 0.073, 0.095, 10.5, "tests performed", "", "", "", "", 
  "", "", "", "", "", 32.41, 1.674393*^7, 82.328, 18.7, 3.008, 1.796, 
  2470.58, 38., 241.219, 2.42, 0.4, 16.6, 20.859, "", 67.94, 0.512}, 
 {"SEN", "Africa", "Senegal", "2020-07-29", 9961., 156., 120., 200., 2., 
  3.286, 594.902, 9.317, 7.167, 11.945, 0.119, 0.196, 0.99, "", "", "", "", 
  "", "", "", "", 1963., 108126., 6.458, 0.117, 1332., 0.08, 0.09, 11.1, 
  "tests performed", "", "", "", "", "", "", "", "", "", 32.41, 1.674393*^7, 
  82.328, 18.7, 3.008, 1.796, 2470.58, 38., 241.219, 2.42, 0.4, 16.6, 20.859, 
  "", 67.94, 0.512}, {"SEN", "Africa", "Senegal", "2020-07-30", 10106., 145., 
  120., 204., 4., 3.714, 603.562, 8.66, 7.167, 12.184, 0.239, 0.222, 0.98, 
  "", "", "", "", "", "", "", "", 1547., 109673., 6.55, 0.092, 1386., 0.083, 
  0.087, 11.6, "tests performed", "", "", "", "", "", "", "", "", "", 32.41, 
  1.674393*^7, 82.328, 18.7, 3.008, 1.796, 2470.58, 38., 241.219, 2.42, 0.4, 
  16.6, 20.859, "", 67.94, 0.512}, {"SEN", "Africa", "Senegal", "2020-07-31", 
  10232., 126., 115.714, 205., 1., 3.286, 611.087, 7.525, 6.911, 12.243, 
  0.06, 0.196, 0.96, "", "", "", "", "", "", "", "", 1374., 111047., 6.632, 
  0.082, 1353., 0.081, 0.086, 11.7, "tests performed", "", "", "", "", "", 
  "", "", "", "", 32.41, 1.674393*^7, 82.328, 18.7, 3.008, 1.796, 2470.58, 
  38., 241.219, 2.42, 0.4, 16.6, 20.859, "", 67.94, 0.512}, 
 {"SEN", "Africa", "Senegal", "2020-08-01", 10284., 52., 104.571, 209., 4., 
  3.143, 614.193, 3.106, 6.245, 12.482, 0.239, 0.188, 0.94, "", "", "", "", 
  "", "", "", "", 850., 111897., 6.683, 0.051, 1287., 0.077, 0.081, 12.3, 
  "tests performed", "", "", "", "", "", "", "", "", "", 32.41, 1.674393*^7, 
  82.328, 18.7, 3.008, 1.796, 2470.58, 38., 241.219, 2.42, 0.4, 16.6, 20.859, 
  "", 67.94, 0.512}, {"SEN", "Africa", "Senegal", "2020-08-02", 10344., 60., 
  94.714, 209., 0., 2.571, 617.776, 3.583, 5.657, 12.482, 0., 0.154, 0.94, 
  "", "", "", "", "", "", "", "", 915., 112812., 6.737, 0.055, 1222., 0.073, 
  0.078, 12.9, "tests performed", "", "", "", "", "", "", "", "", "", 32.41, 
  1.674393*^7, 82.328, 18.7, 3.008, 1.796, 2470.58, 38., 241.219, 2.42, 0.4, 
  16.6, 20.859, "", 67.94, 0.512}, {"SEN", "Africa", "Senegal", "2020-08-03", 
  10386., 42., 88.857, 211., 2., 2.429, 620.284, 2.508, 5.307, 12.602, 0.119, 
  0.145, 0.97, "", "", "", "", "", "", "", "", 946., 113758., 6.794, 0.056, 
  1203., 0.072, 0.074, 13.5, "tests performed", "", "", "", "", "", "", "", 
  "", "", 32.41, 1.674393*^7, 82.328, 18.7, 3.008, 1.796, 2470.58, 38., 
  241.219, 2.42, 0.4, 16.6, 20.859, "", 67.94, 0.512}, 
 {"SEN", "Africa", "Senegal", "2020-08-04", 10432., 46., 89.571, 214., 3., 
  2.286, 623.032, 2.747, 5.349, 12.781, 0.179, 0.137, 1.02, "", "", "", "", 
  "", "", "", "", 1078., 114836., 6.858, 0.064, 1239., 0.074, 0.072, 13.8, 
  "tests performed", "", "", "", "", "", "", "", "", "", 32.41, 1.674393*^7, 
  82.328, 18.7, 3.008, 1.796, 2470.58, 38., 241.219, 2.42, 0.4, 16.6, 20.859, 
  "", 67.94, 0.512}, {"SEN", "Africa", "Senegal", "2020-08-05", 10538., 106., 
  82.429, 218., 4., 2.571, 629.362, 6.331, 4.923, 13.02, 0.239, 0.154, 1.07, 
  "", "", "", "", "", "", "", "", 1241., 116077., 6.932, 0.074, 1136., 0.068, 
  0.073, 13.8, "tests performed", "", "", "", "", "", "", "", "", "", 32.41, 
  1.674393*^7, 82.328, 18.7, 3.008, 1.796, 2470.58, 38., 241.219, 2.42, 0.4, 
  16.6, 20.859, "", 67.94, 0.512}, {"SEN", "Africa", "Senegal", "2020-08-06", 
  10715., 177., 87., 223., 5., 2.714, 639.933, 10.571, 5.196, 13.318, 0.299, 
  0.162, 1.13, "", "", "", "", "", "", "", "", 1917., 117994., 7.047, 0.114, 
  1189., 0.071, 0.073, 13.7, "tests performed", "", "", "", "", "", "", "", 
  "", "", 32.41, 1.674393*^7, 82.328, 18.7, 3.008, 1.796, 2470.58, 38., 
  241.219, 2.42, 0.4, 16.6, 20.859, "", 67.94, 0.512}, 
 {"SEN", "Africa", "Senegal", "2020-08-07", 10887., 172., 93.571, 225., 2., 
  2.857, 650.206, 10.272, 5.588, 13.438, 0.119, 0.171, 1.15, "", "", "", "", 
  "", "", "", "", 1711., 119705., 7.149, 0.102, 1237., 0.074, 0.076, 13.2, 
  "tests performed", "", "", "", "", "", "", "", "", "", 32.41, 1.674393*^7, 
  82.328, 18.7, 3.008, 1.796, 2470.58, 38., 241.219, 2.42, 0.4, 16.6, 20.859, 
  "", 67.94, 0.512}, {"SEN", "Africa", "Senegal", "2020-08-08", 11003., 116., 
  102.714, 229., 4., 2.857, 657.134, 6.928, 6.134, 13.677, 0.239, 0.171, 
  1.15, "", "", "", "", "", "", "", "", 1576., 121281., 7.243, 0.094, 1341., 
  0.08, 0.077, 13.1, "tests performed", "", "", "", "", "", "", "", "", "", 
  32.41, 1.674393*^7, 82.328, 18.7, 3.008, 1.796, 2470.58, 38., 241.219, 
  2.42, 0.4, 16.6, 20.859, "", 67.94, 0.512}, {"SEN", "Africa", "Senegal", 
  "2020-08-09", 11175., 172., 118.714, 232., 3., 3.286, 667.406, 10.272, 
  7.09, 13.856, 0.179, 0.196, 1.16, "", "", "", "", "", "", "", "", 1656., 
  122937., 7.342, 0.099, 1446., 0.086, 0.082, 12.2, "tests performed", "", 
  "", "", "", "", "", "", "", "", 32.41, 1.674393*^7, 82.328, 18.7, 3.008, 
  1.796, 2470.58, 38., 241.219, 2.42, 0.4, 16.6, 20.859, "", 67.94, 0.512}, 
 {"SEN", "Africa", "Senegal", "2020-08-10", 11312., 137., 132.286, 236., 4., 
  3.571, 675.588, 8.182, 7.901, 14.095, 0.239, 0.213, 1.15, "", "", "", "", 
  "", "", "", "", 1402., 124339., 7.426, 0.084, 1512., 0.09, 0.087, 11.4, 
  "tests performed", "", "", "", "", "", "", "", "", "", 32.41, 1.674393*^7, 
  82.328, 18.7, 3.008, 1.796, 2470.58, 38., 241.219, 2.42, 0.4, 16.6, 20.859, 
  "", 67.94, 0.512}, {"SEN", "Africa", "Senegal", "2020-08-11", 11380., 68., 
  135.429, 238., 2., 3.429, 679.649, 4.061, 8.088, 14.214, 0.119, 0.205, 
  1.12, "", "", "", "", "", "", "", "", 876., 125215., 7.478, 0.052, 1483., 
  0.089, 0.091, 11., "tests performed", "", "", "", "", "", "", "", "", "", 
  32.41, 1.674393*^7, 82.328, 18.7, 3.008, 1.796, 2470.58, 38., 241.219, 
  2.42, 0.4, 16.6, 20.859, "", 67.94, 0.512}, {"SEN", "Africa", "Senegal", 
  "2020-08-12", 11587., 207., 149.857, 242., 4., 3.429, 692.012, 12.363, 
  8.95, 14.453, 0.239, 0.205, 1.11, "", "", "", "", "", "", "", "", 1842., 
  127057., 7.588, 0.11, 1569., 0.094, 0.096, 10.5, "tests performed", "", "", 
  "", "", "", "", "", "", "", 32.41, 1.674393*^7, 82.328, 18.7, 3.008, 1.796, 
  2470.58, 38., 241.219, 2.42, 0.4, 16.6, 20.859, "", 67.94, 0.512}, 
 {"SEN", "Africa", "Senegal", "2020-08-13", 11740., 153., 146.429, 244., 2., 
  3., 701.15, 9.138, 8.745, 14.572, 0.119, 0.179, 1.08, "", "", "", "", "", 
  "", "", "", 1730., 128787., 7.692, 0.103, 1542., 0.092, 0.095, 10.5, 
  "tests performed", "", "", "", "", "", "", "", "", "", 32.41, 1.674393*^7, 
  82.328, 18.7, 3.008, 1.796, 2470.58, 38., 241.219, 2.42, 0.4, 16.6, 20.859, 
  "", 67.94, 0.512}, {"SEN", "Africa", "Senegal", "2020-08-14", 11872., 132., 
  140.714, 249., 5., 3.429, 709.033, 7.883, 8.404, 14.871, 0.299, 0.205, 
  1.05, "", "", "", "", "", "", "", "", 1952., 130739., 7.808, 0.117, 1576., 
  0.094, 0.089, 11.2, "tests performed", "", "", "", "", "", "", "", "", "", 
  32.41, 1.674393*^7, 82.328, 18.7, 3.008, 1.796, 2470.58, 38., 241.219, 
  2.42, 0.4, 16.6, 20.859, "", 67.94, 0.512}, {"SEN", "Africa", "Senegal", 
  "2020-08-15", 12032., 160., 147., 251., 2., 3.143, 718.589, 9.556, 8.779, 
  14.991, 0.119, 0.188, 1.03, "", "", "", "", "", "", "", "", 1886., 132625., 
  7.921, 0.113, 1621., 0.097, 0.091, 11., "tests performed", "", "", "", "", 
  "", "", "", "", "", 32.41, 1.674393*^7, 82.328, 18.7, 3.008, 1.796, 
  2470.58, 38., 241.219, 2.42, 0.4, 16.6, 20.859, "", 67.94, 0.512}, 
 {"SEN", "Africa", "Senegal", "2020-08-16", 12162., 130., 141., 253., 2., 3., 
  726.353, 7.764, 8.421, 15.11, 0.119, 0.179, 1., "", "", "", "", "", "", "", 
  "", 1317., 133942., 7.999, 0.079, 1572., 0.094, 0.09, 11.1, 
  "tests performed", "", "", "", "", "", "", "", "", "", 37.96, 1.674393*^7, 
  82.328, 18.7, 3.008, 1.796, 2470.58, 38., 241.219, 2.42, 0.4, 16.6, 20.859, 
  "", 67.94, 0.512}, {"SEN", "Africa", "Senegal", "2020-08-17", 12237., 75., 
  132.143, 256., 3., 2.857, 730.832, 4.479, 7.892, 15.289, 0.179, 0.171, 
  0.97, "", "", "", "", "", "", "", "", 1049., 134991., 8.062, 0.063, 1522., 
  0.091, 0.087, 11.5, "tests performed", "", "", "", "", "", "", "", "", "", 
  37.96, 1.674393*^7, 82.328, 18.7, 3.008, 1.796, 2470.58, 38., 241.219, 
  2.42, 0.4, 16.6, 20.859, "", 67.94, 0.512}, {"SEN", "Africa", "Senegal", 
  "2020-08-18", 12305., 68., 132.143, 256., 0., 2.571, 734.893, 4.061, 7.892, 
  15.289, 0., 0.154, 0.95, "", "", "", "", "", "", "", "", 926., 135917., 
  8.117, 0.055, 1529., 0.091, 0.086, 11.6, "tests performed", "", "", "", "", 
  "", "", "", "", "", 37.96, 1.674393*^7, 82.328, 18.7, 3.008, 1.796, 
  2470.58, 38., 241.219, 2.42, 0.4, 16.6, 20.859, "", 67.94, 0.512}, 
 {"SEN", "Africa", "Senegal", "2020-08-19", 12446., 141., 122.714, 258., 2., 
  2.286, 743.314, 8.421, 7.329, 15.409, 0.119, 0.137, 0.94, "", "", "", "", 
  "", "", "", "", 1463., 137380., 8.205, 0.087, 1475., 0.088, 0.083, 12., 
  "tests performed", "", "", "", "", "", "", "", "", "", 37.96, 1.674393*^7, 
  82.328, 18.7, 3.008, 1.796, 2470.58, 38., 241.219, 2.42, 0.4, 16.6, 20.859, 
  "", 67.94, 0.512}, {"SEN", "Africa", "Senegal", "2020-08-20", 12559., 113., 
  117., 261., 3., 2.429, 750.063, 6.749, 6.988, 15.588, 0.179, 0.145, 0.93, 
  "", "", "", "", "", "", "", "", 1519., 138899., 8.295, 0.091, 1445., 0.086, 
  0.081, 12.4, "tests performed", "", "", "", "", "", "", "", "", "", 37.96, 
  1.674393*^7, 82.328, 18.7, 3.008, 1.796, 2470.58, 38., 241.219, 2.42, 0.4, 
  16.6, 20.859, "", 67.94, 0.512}, {"SEN", "Africa", "Senegal", "2020-08-21", 
  12689., 130., 116.714, 262., 1., 1.857, 757.827, 7.764, 6.971, 15.647, 
  0.06, 0.111, 0.93, "", "", "", "", "", "", "", "", 1421., 140320., 8.38, 
  0.085, 1369., 0.082, 0.085, 11.7, "tests performed", "", "", "", "", "", 
  "", "", "", "", 37.96, 1.674393*^7, 82.328, 18.7, 3.008, 1.796, 2470.58, 
  38., 241.219, 2.42, 0.4, 16.6, 20.859, "", 67.94, 0.512}, 
 {"SEN", "Africa", "Senegal", "2020-08-22", 12850., 161., 116.857, 266., 4., 
  2.143, 767.442, 9.615, 6.979, 15.886, 0.239, 0.128, 0.92, "", "", "", "", 
  "", "", "", "", 1552., 141872., 8.473, 0.093, 1321., 0.079, 0.088, 11.3, 
  "tests performed", "", "", "", "", "", "", "", "", "", 37.96, 1.674393*^7, 
  82.328, 18.7, 3.008, 1.796, 2470.58, 38., 241.219, 2.42, 0.4, 16.6, 20.859, 
  "", 67.94, 0.512}, {"SEN", "Africa", "Senegal", "2020-08-23", 12949., 99., 
  112.429, 269., 3., 2.286, 773.355, 5.913, 6.715, 16.066, 0.179, 0.137, 
  0.89, "", "", "", "", "", "", "", "", 1250., 143122., 8.548, 0.075, 1311., 
  0.078, 0.086, 11.7, "tests performed", "", "", "", "", "", "", "", "", "", 
  37.96, 1.674393*^7, 82.328, 18.7, 3.008, 1.796, 2470.58, 38., 241.219, 
  2.42, 0.4, 16.6, 20.859, "", 67.94, 0.512}, {"SEN", "Africa", "Senegal", 
  "2020-08-24", 13013., 64., 110.857, 272., 3., 2.286, 777.177, 3.822, 6.621, 
  16.245, 0.179, 0.137, 0.87, "", "", "", "", "", "", "", "", 812., 143934., 
  8.596, 0.048, 1278., 0.076, 0.087, 11.5, "tests performed", "", "", "", "", 
  "", "", "", "", "", 37.96, 1.674393*^7, 82.328, 18.7, 3.008, 1.796, 
  2470.58, 38., 241.219, 2.42, 0.4, 16.6, 20.859, "", 67.94, 0.512}, 
 {"SEN", "Africa", "Senegal", "2020-08-25", 13056., 43., 107.286, 274., 2., 
  2.571, 779.745, 2.568, 6.407, 16.364, 0.119, 0.154, 0.85, "", "", "", "", 
  "", "", "", "", 816., 144750., 8.645, 0.049, 1262., 0.075, 0.085, 11.8, 
  "tests performed", "", "", "", "", "", "", "", "", "", 37.96, 1.674393*^7, 
  82.328, 18.7, 3.008, 1.796, 2470.58, 38., 241.219, 2.42, 0.4, 16.6, 20.859, 
  "", 67.94, 0.512}, {"SEN", "Africa", "Senegal", "2020-08-26", 13186., 130., 
  105.714, 275., 1., 2.429, 787.509, 7.764, 6.314, 16.424, 0.06, 0.145, 0.84, 
  "", "", "", "", "", "", "", "", 1384., 146134., 8.728, 0.083, 1251., 0.075, 
  0.085, 11.8, "tests performed", "", "", "", "", "", "", "", "", "", 37.96, 
  1.674393*^7, 82.328, 18.7, 3.008, 1.796, 2470.58, 38., 241.219, 2.42, 0.4, 
  16.6, 20.859, "", 67.94, 0.512}, {"SEN", "Africa", "Senegal", "2020-08-27", 
  13294., 108., 105., 277., 2., 2.286, 793.959, 6.45, 6.271, 16.543, 0.119, 
  0.137, 0.83, "", "", "", "", "", "", "", "", 1242., 147376., 8.802, 0.074, 
  1211., 0.072, 0.087, 11.5, "tests performed", "", "", "", "", "", "", "", 
  "", "", 37.96, 1.674393*^7, 82.328, 18.7, 3.008, 1.796, 2470.58, 38., 
  241.219, 2.42, 0.4, 16.6, 20.859, "", 67.94, 0.512}, 
 {"SEN", "Africa", "Senegal", "2020-08-28", 13384., 90., 99.286, 279., 2., 
  2.429, 799.334, 5.375, 5.93, 16.663, 0.119, 0.145, 0.82, "", "", "", "", 
  "", "", "", "", 1250., 148626., 8.876, 0.075, 1187., 0.071, 0.084, 12., 
  "tests performed", "", "", "", "", "", "", "", "", "", 37.96, 1.674393*^7, 
  82.328, 18.7, 3.008, 1.796, 2470.58, 38., 241.219, 2.42, 0.4, 16.6, 20.859, 
  "", 67.94, 0.512}, {"SEN", "Africa", "Senegal", "2020-08-29", 13456., 72., 
  86.571, 282., 3., 2.286, 803.635, 4.3, 5.17, 16.842, 0.179, 0.137, 0.81, 
  "", "", "", "", "", "", "", "", 1338., 149964., 8.956, 0.08, 1156., 0.069, 
  0.075, 13.4, "tests performed", "", "", "", "", "", "", "", "", "", 37.96, 
  1.674393*^7, 82.328, 18.7, 3.008, 1.796, 2470.58, 38., 241.219, 2.42, 0.4, 
  16.6, 20.859, "", 67.94, 0.512}, {"SEN", "Africa", "Senegal", "2020-08-30", 
  13556., 100., 86.714, 284., 2., 2.143, 809.607, 5.972, 5.179, 16.961, 
  0.119, 0.128, 0.81, "", "", "", "", "", "", "", "", 1276., 151240., 9.033, 
  0.076, 1160., 0.069, 0.075, 13.4, "tests performed", "", "", "", "", "", 
  "", "", "", "", 37.96, 1.674393*^7, 82.328, 18.7, 3.008, 1.796, 2470.58, 
  38., 241.219, 2.42, 0.4, 16.6, 20.859, "", 67.94, 0.512}, 
 {"SEN", "Africa", "Senegal", "2020-08-31", 13611., 55., 85.429, 284., 0., 
  1.714, 812.892, 3.285, 5.102, 16.961, 0., 0.102, 0.79, "", "", "", "", "", 
  "", "", "", 1090., 152330., 9.098, 0.065, 1199., 0.072, 0.071, 14., 
  "tests performed", "", "", "", "", "", "", "", "", "", 37.96, 1.674393*^7, 
  82.328, 18.7, 3.008, 1.796, 2470.58, 38., 241.219, 2.42, 0.4, 16.6, 20.859, 
  "", 67.94, 0.512}, {"SEN", "Africa", "Senegal", "2020-09-01", 13655., 44., 
  85.571, 284., 0., 1.429, 815.519, 2.628, 5.111, 16.961, 0., 0.085, 0.77, 
  "", "", "", "", "", "", "", "", 944., 153274., 9.154, 0.056, 1218., 0.073, 
  0.07, 14.2, "tests performed", "", "", "", "", "", "", "", "", "", 37.96, 
  1.674393*^7, 82.328, 18.7, 3.008, 1.796, 2470.58, 38., 241.219, 2.42, 0.4, 
  16.6, 20.859, "", 67.94, 0.512}, {"SEN", "Africa", "Senegal", "2020-09-02", 
  13743., 88., 79.571, 287., 3., 1.714, 820.775, 5.256, 4.752, 17.141, 0.179, 
  0.102, 0.77, "", "", "", "", "", "", "", "", 1187., 154461., 9.225, 0.071, 
  1190., 0.071, 0.067, 15., "tests performed", "", "", "", "", "", "", "", 
  "", "", 37.96, 1.674393*^7, 82.328, 18.7, 3.008, 1.796, 2470.58, 38., 
  241.219, 2.42, 0.4, 16.6, 20.859, "", 67.94, 0.512}, 
 {"SEN", "Africa", "Senegal", "2020-09-03", 13826., 83., 76., 287., 0., 
  1.429, 825.732, 4.957, 4.539, 17.141, 0., 0.085, 0.76, "", "", "", "", "", 
  "", "", "", 1032., 155493., 9.287, 0.062, 1160., 0.069, 0.066, 15.3, 
  "tests performed", "", "", "", "", "", "", "", "", "", 37.96, 1.674393*^7, 
  82.328, 18.7, 3.008, 1.796, 2470.58, 38., 241.219, 2.42, 0.4, 16.6, 20.859, 
  "", 67.94, 0.512}, {"SEN", "Africa", "Senegal", "2020-09-04", 13881., 55., 
  71., 289., 2., 1.429, 829.017, 3.285, 4.24, 17.26, 0.119, 0.085, 0.75, "", 
  "", "", "", "", "", "", "", 1346., 156839., 9.367, 0.08, 1173., 0.07, 
  0.061, 16.5, "tests performed", "", "", "", "", "", "", "", "", "", 37.96, 
  1.674393*^7, 82.328, 18.7, 3.008, 1.796, 2470.58, 38., 241.219, 2.42, 0.4, 
  16.6, 20.859, "", 67.94, 0.512}, {"SEN", "Africa", "Senegal", "2020-09-05", 
  13948., 67., 70.286, 290., 1., 1.143, 833.018, 4.001, 4.198, 17.32, 0.06, 
  0.068, 0.75, "", "", "", "", "", "", "", "", 1313., 158152., 9.445, 0.078, 
  1170., 0.07, 0.06, 16.6, "tests performed", "", "", "", "", "", "", "", "", 
  "", 37.96, 1.674393*^7, 82.328, 18.7, 3.008, 1.796, 2470.58, 38., 241.219, 
  2.42, 0.4, 16.6, 20.859, "", 67.94, 0.512}, {"SEN", "Africa", "Senegal", 
  "2020-09-06", 13987., 39., 61.571, 290., 0., 0.857, 835.347, 2.329, 3.677, 
  17.32, 0., 0.051, 0.74, "", "", "", "", "", "", "", "", 1166., 159318., 
  9.515, 0.07, 1154., 0.069, 0.053, 18.7, "tests performed", "", "", "", "", 
  "", "", "", "", "", 37.96, 1.674393*^7, 82.328, 18.7, 3.008, 1.796, 
  2470.58, 38., 241.219, 2.42, 0.4, 16.6, 20.859, "", 67.94, 0.512}, 
 {"SEN", "Africa", "Senegal", "2020-09-07", 14014., 27., 57.571, 291., 1., 
  1., 836.96, 1.613, 3.438, 17.379, 0.06, 0.06, 0.75, "", "", "", "", "", "", 
  "", "", 1082., 160400., 9.58, 0.065, 1153., 0.069, 0.05, 20., 
  "tests performed", "", "", "", "", "", "", "", "", "", 37.96, 1.674393*^7, 
  82.328, 18.7, 3.008, 1.796, 2470.58, 38., 241.219, 2.42, 0.4, 16.6, 20.859, 
  "", 67.94, 0.512}, {"SEN", "Africa", "Senegal", "2020-09-08", 14044., 30., 
  55.571, 292., 1., 1.143, 838.752, 1.792, 3.319, 17.439, 0.06, 0.068, 0.75, 
  "", "", "", "", "", "", "", "", 788., 161188., 9.627, 0.047, 1131., 0.068, 
  0.049, 20.4, "tests performed", "", "", "", "", "", "", "", "", "", 37.96, 
  1.674393*^7, 82.328, 18.7, 3.008, 1.796, 2470.58, 38., 241.219, 2.42, 0.4, 
  16.6, 20.859, "", 67.94, 0.512}, {"SEN", "Africa", "Senegal", "2020-09-09", 
  14102., 58., 51.286, 293., 1., 0.857, 842.216, 3.464, 3.063, 17.499, 0.06, 
  0.051, 0.78, "", "", "", "", "", "", "", "", 1317., 162505., 9.705, 0.079, 
  1149., 0.069, 0.045, 22.4, "tests performed", "", "", "", "", "", "", "", 
  "", "", 37.96, 1.674393*^7, 82.328, 18.7, 3.008, 1.796, 2470.58, 38., 
  241.219, 2.42, 0.4, 16.6, 20.859, "", 67.94, 0.512}, 
 {"SEN", "Africa", "Senegal", "2020-09-10", 14150., 48., 46.286, 293., 0., 
  0.857, 845.082, 2.867, 2.764, 17.499, 0., 0.051, 0.81, "", "", "", "", "", 
  "", "", "", 933., 163438., 9.761, 0.056, 1135., 0.068, 0.041, 24.5, 
  "tests performed", "", "", "", "", "", "", "", "", "", 37.96, 1.674393*^7, 
  82.328, 18.7, 3.008, 1.796, 2470.58, 38., 241.219, 2.42, 0.4, 16.6, 20.859, 
  "", 67.94, 0.512}, {"SEN", "Africa", "Senegal", "2020-09-11", 14193., 43., 
  44.571, 293., 0., 0.571, 847.65, 2.568, 2.662, 17.499, 0., 0.034, 0.85, "", 
  "", "", "", "", "", "", "", 1261., 164699., 9.836, 0.075, 1123., 0.067, 
  0.04, 25.2, "tests performed", "", "", "", "", "", "", "", "", "", 37.96, 
  1.674393*^7, 82.328, 18.7, 3.008, 1.796, 2470.58, 38., 241.219, 2.42, 0.4, 
  16.6, 20.859, "", 67.94, 0.512}, {"SEN", "Africa", "Senegal", "2020-09-12", 
  14237., 44., 41.286, 295., 2., 0.714, 850.278, 2.628, 2.466, 17.618, 0.119, 
  0.043, 0.89, "", "", "", "", "", "", "", "", 1093., 165792., 9.902, 0.065, 
  1091., 0.065, 0.038, 26.4, "tests performed", "", "", "", "", "", "", "", 
  "", "", 37.96, 1.674393*^7, 82.328, 18.7, 3.008, 1.796, 2470.58, 38., 
  241.219, 2.42, 0.4, 16.6, 20.859, "", 67.94, 0.512}, 
 {"SEN", "Africa", "Senegal", "2020-09-13", 14280., 43., 41.857, 297., 2., 
  1., 852.846, 2.568, 2.5, 17.738, 0.119, 0.06, 0.95, "", "", "", "", "", "", 
  "", "", 1206., 166998., 9.974, 0.072, 1097., 0.066, 0.038, 26.2, 
  "tests performed", "", "", "", "", "", "", "", "", "", 37.96, 1.674393*^7, 
  82.328, 18.7, 3.008, 1.796, 2470.58, 38., 241.219, 2.42, 0.4, 16.6, 20.859, 
  "", 67.94, 0.512}, {"SEN", "Africa", "Senegal", "2020-09-14", 14306., 26., 
  41.714, 297., 0., 0.857, 854.399, 1.553, 2.491, 17.738, 0., 0.051, 1.01, 
  "", "", "", "", "", "", "", "", 852., 167850., 10.025, 0.051, 1064., 0.064, 
  0.039, 25.5, "tests performed", "", "", "", "", "", "", "", "", "", 37.96, 
  1.674393*^7, 82.328, 18.7, 3.008, 1.796, 2470.58, 38., 241.219, 2.42, 0.4, 
  16.6, 20.859, "", 67.94, 0.512}, {"SEN", "Africa", "Senegal", "2020-09-15", 
  14529., 223., 69.286, 298., 1., 0.857, 867.717, 13.318, 4.138, 17.797, 
  0.06, 0.051, 1.07, "", "", "", "", "", "", "", "", 727., 168577., 10.068, 
  0.043, 1056., 0.063, 0.066, 15.2, "tests performed", "", "", "", "", "", 
  "", "", "", "", 37.96, 1.674393*^7, 82.328, 18.7, 3.008, 1.796, 2470.58, 
  38., 241.219, 2.42, 0.4, 16.6, 20.859, "", 67.94, 0.512}, 
 {"SEN", "Africa", "Senegal", "2020-09-16", 14568., 39., 66.571, 299., 1., 
  0.857, 870.047, 2.329, 3.976, 17.857, 0.06, 0.051, 0.97, "", "", "", "", 
  "", "", "", "", 1169., 169746., 10.138, 0.07, 1034., 0.062, 0.064, 15.5, 
  "tests performed", "", "", "", "", "", "", "", "", "", 37.96, 1.674393*^7, 
  82.328, 18.7, 3.008, 1.796, 2470.58, 38., 241.219, 2.42, 0.4, 16.6, 20.859, 
  "", 67.94, 0.512}, {"SEN", "Africa", "Senegal", "2020-09-17", 14618., 50., 
  66.857, 300., 1., 1., 873.033, 2.986, 3.993, 17.917, 0.06, 0.06, 0.89, "", 
  "", "", "", "", "", "", "", 1312., 171058., 10.216, 0.078, 1089., 0.065, 
  0.061, 16.3, "tests performed", "", "", "", "", "", "", "", "", "", 37.96, 
  1.674393*^7, 82.328, 18.7, 3.008, 1.796, 2470.58, 38., 241.219, 2.42, 0.4, 
  16.6, 20.859, "", 67.94, 0.512}, {"SEN", "Africa", "Senegal", "2020-09-18", 
  14645., 27., 64.571, 301., 1., 1.143, 874.645, 1.613, 3.856, 17.977, 0.06, 
  0.068, 0.83, "", "", "", "", "", "", "", "", 1154., 172212., 10.285, 0.069, 
  1073., 0.064, 0.06, 16.6, "tests performed", "", "", "", "", "", "", "", 
  "", "", 43.52, 1.674393*^7, 82.328, 18.7, 3.008, 1.796, 2470.58, 38., 
  241.219, 2.42, 0.4, 16.6, 20.859, "", 67.94, 0.512}, 
 {"SEN", "Africa", "Senegal", "2020-09-19", 14688., 43., 64.429, 302., 1., 
  1., 877.213, 2.568, 3.848, 18.036, 0.06, 0.06, 0.78, "", "", "", "", "", 
  "", "", "", 1334., 173546., 10.365, 0.08, 1108., 0.066, 0.058, 17.2, 
  "tests performed", "", "", "", "", "", "", "", "", "", 43.52, 1.674393*^7, 
  82.328, 18.7, 3.008, 1.796, 2470.58, 38., 241.219, 2.42, 0.4, 16.6, 20.859, 
  "", 67.94, 0.512}, {"SEN", "Africa", "Senegal", "2020-09-20", 14714., 26., 
  62., 302., 0., 0.714, 878.766, 1.553, 3.703, 18.036, 0., 0.043, 0.75, "", 
  "", "", "", "", "", "", "", 1224., 174770., 10.438, 0.073, 1110., 0.066, 
  0.056, 17.9, "tests performed", "", "", "", "", "", "", "", "", "", 43.52, 
  1.674393*^7, 82.328, 18.7, 3.008, 1.796, 2470.58, 38., 241.219, 2.42, 0.4, 
  16.6, 20.859, "", 67.94, 0.512}, {"SEN", "Africa", "Senegal", "2020-09-21", 
  14738., 24., 61.714, 302., 0., 0.714, 880.2, 1.433, 3.686, 18.036, 0., 
  0.043, 0.73, "", "", "", "", "", "", "", "", 997., 175767., 10.497, 0.06, 
  1131., 0.068, 0.055, 18.3, "tests performed", "", "", "", "", "", "", "", 
  "", "", 43.52, 1.674393*^7, 82.328, 18.7, 3.008, 1.796, 2470.58, 38., 
  241.219, 2.42, 0.4, 16.6, 20.859, "", 67.94, 0.512}, 
 {"SEN", "Africa", "Senegal", "2020-09-22", 14759., 21., 32.857, 302., 0., 
  0.571, 881.454, 1.254, 1.962, 18.036, 0., 0.034, 0.7, "", "", "", "", "", 
  "", "", "", 857., 176624., 10.549, 0.051, 1150., 0.069, 0.029, 35., 
  "tests performed", "", "", "", "", "", "", "", "", "", 43.52, 1.674393*^7, 
  82.328, 18.7, 3.008, 1.796, 2470.58, 38., 241.219, 2.42, 0.4, 16.6, 20.859, 
  "", 67.94, 0.512}, {"SEN", "Africa", "Senegal", "2020-09-23", 14795., 36., 
  32.429, 303., 1., 0.571, 883.604, 2.15, 1.937, 18.096, 0.06, 0.034, 0.7, 
  "", "", "", "", "", "", "", "", 1005., 177629., 10.609, 0.06, 1126., 0.067, 
  0.029, 34.7, "tests performed", "", "", "", "", "", "", "", "", "", 43.52, 
  1.674393*^7, 82.328, 18.7, 3.008, 1.796, 2470.58, 38., 241.219, 2.42, 0.4, 
  16.6, 20.859, "", 67.94, 0.512}, {"SEN", "Africa", "Senegal", "2020-09-24", 
  14816., 21., 28.286, 304., 1., 0.571, 884.858, 1.254, 1.689, 18.156, 0.06, 
  0.034, 0.71, "", "", "", "", "", "", "", "", 1005., 178634., 10.669, 0.06, 
  1082., 0.065, 0.026, 38.3, "tests performed", "", "", "", "", "", "", "", 
  "", "", 43.52, 1.674393*^7, 82.328, 18.7, 3.008, 1.796, 2470.58, 38., 
  241.219, 2.42, 0.4, 16.6, 20.859, "", 67.94, 0.512}, 
 {"SEN", "Africa", "Senegal", "2020-09-25", 14839., 23., 27.714, 304., 0., 
  0.429, 886.232, 1.374, 1.655, 18.156, 0., 0.026, 0.72, "", "", "", "", "", 
  "", "", "", 1170., 179804., 10.738, 0.07, 1085., 0.065, 0.026, 39.1, 
  "tests performed", "", "", "", "", "", "", "", "", "", 43.52, 1.674393*^7, 
  82.328, 18.7, 3.008, 1.796, 2470.58, 38., 241.219, 2.42, 0.4, 16.6, 20.859, 
  "", 67.94, 0.512}, {"SEN", "Africa", "Senegal", "2020-09-26", 14869., 30., 
  25.857, 306., 2., 0.571, 888.023, 1.792, 1.544, 18.275, 0.119, 0.034, 0.74, 
  "", "", "", "", "", "", "", "", 1141., 180945., 10.807, 0.068, 1057., 
  0.063, 0.024, 40.9, "tests performed", "", "", "", "", "", "", "", "", "", 
  43.52, 1.674393*^7, 82.328, 18.7, 3.008, 1.796, 2470.58, 38., 241.219, 
  2.42, 0.4, 16.6, 20.859, "", 67.94, 0.512}, {"SEN", "Africa", "Senegal", 
  "2020-09-27", 14909., 40., 27.857, 308., 2., 0.857, 890.412, 2.389, 1.664, 
  18.395, 0.119, 0.051, 0.77, "", "", "", "", "", "", "", "", 1295., 182240., 
  10.884, 0.077, 1067., 0.064, 0.026, 38.3, "tests performed", "", "", "", 
  "", "", "", "", "", "", 43.52, 1.674393*^7, 82.328, 18.7, 3.008, 1.796, 
  2470.58, 38., 241.219, 2.42, 0.4, 16.6, 20.859, "", 67.94, 0.512}, 
 {"SEN", "Africa", "Senegal", "2020-09-28", 14919., 10., 25.857, 309., 1., 
  1., 891.009, 0.597, 1.544, 18.454, 0.06, 0.06, 0.77, "", "", "", "", "", 
  "", "", "", 929., 183169., 10.939, 0.055, 1057., 0.063, 0.024, 40.9, 
  "tests performed", "", "", "", "", "", "", "", "", "", 40.74, 1.674393*^7, 
  82.328, 18.7, 3.008, 1.796, 2470.58, 38., 241.219, 2.42, 0.4, 16.6, 20.859, 
  "", 67.94, 0.512}, {"SEN", "Africa", "Senegal", "2020-09-29", 14945., 26., 
  26.571, 310., 1., 1.143, 892.562, 1.553, 1.587, 18.514, 0.06, 0.068, 0.79, 
  "", "", "", "", "", "", "", "", 920., 184089., 10.994, 0.055, 1066., 0.064, 
  0.025, 40.1, "tests performed", "", "", "", "", "", "", "", "", "", 40.74, 
  1.674393*^7, 82.328, 18.7, 3.008, 1.796, 2470.58, 38., 241.219, 2.42, 0.4, 
  16.6, 20.859, "", 67.94, 0.512}, {"SEN", "Africa", "Senegal", "2020-09-30", 
  14982., 37., 26.714, 311., 1., 1.143, 894.772, 2.21, 1.595, 18.574, 0.06, 
  0.068, 0.81, "", "", "", "", "", "", "", "", 1266., 185355., 11.07, 0.076, 
  1104., 0.066, 0.024, 41.3, "tests performed", "", "", "", "", "", "", "", 
  "", "", 40.74, 1.674393*^7, 82.328, 18.7, 3.008, 1.796, 2470.58, 38., 
  241.219, 2.42, 0.4, 16.6, 20.859, "", 67.94, 0.512}, 
 {"SEN", "Africa", "Senegal", "2020-10-01", 15019., 37., 29., 311., 0., 1., 
  896.982, 2.21, 1.732, 18.574, 0., 0.06, 0.83, "", "", "", "", "", "", "", 
  "", 1351., 186706., 11.151, 0.081, 1153., 0.069, 0.025, 39.8, 
  "tests performed", "", "", "", "", "", "", "", "", "", 40.74, 1.674393*^7, 
  82.328, 18.7, 3.008, 1.796, 2470.58, 38., 241.219, 2.42, 0.4, 16.6, 20.859, 
  "", 67.94, 0.512}, {"SEN", "Africa", "Senegal", "2020-10-02", 15051., 32., 
  30.286, 312., 1., 1.143, 898.893, 1.911, 1.809, 18.634, 0.06, 0.068, 0.83, 
  "", "", "", "", "", "", "", "", 1213., 187919., 11.223, 0.072, 1159., 
  0.069, 0.026, 38.3, "tests performed", "", "", "", "", "", "", "", "", "", 
  40.74, 1.674393*^7, 82.328, 18.7, 3.008, 1.796, 2470.58, 38., 241.219, 
  2.42, 0.4, 16.6, 20.859, "", 67.94, 0.512}, {"SEN", "Africa", "Senegal", 
  "2020-10-03", 15068., 17., 28.429, 312., 0., 0.857, 899.908, 1.015, 1.698, 
  18.634, 0., 0.051, 0.82, "", "", "", "", "", "", "", "", 1337., 189256., 
  11.303, 0.08, 1187., 0.071, 0.024, 41.8, "tests performed", "", "", "", "", 
  "", "", "", "", "", 40.74, 1.674393*^7, 82.328, 18.7, 3.008, 1.796, 
  2470.58, 38., 241.219, 2.42, 0.4, 16.6, 20.859, "", 67.94, 0.512}, 
 {"SEN", "Africa", "Senegal", "2020-10-04", 15094., 26., 26.429, 312., 0., 
  0.571, 901.461, 1.553, 1.578, 18.634, 0., 0.034, 0.83, "", "", "", "", "", 
  "", "", "", 1131., 190387., 11.371, 0.068, 1164., 0.07, 0.023, 44., 
  "tests performed", "", "", "", "", "", "", "", "", "", 40.74, 1.674393*^7, 
  82.328, 18.7, 3.008, 1.796, 2470.58, 38., 241.219, 2.42, 0.4, 16.6, 20.859, 
  "", 67.94, 0.512}, {"SEN", "Africa", "Senegal", "2020-10-05", 15122., 28., 
  29., 312., 0., 0.429, 903.133, 1.672, 1.732, 18.634, 0., 0.026, 0.84, "", 
  "", "", "", "", "", "", "", 929., 191316., 11.426, 0.055, 1164., 0.07, 
  0.025, 40.1, "tests performed", "", "", "", "", "", "", "", "", "", 40.74, 
  1.674393*^7, 82.328, 18.7, 3.008, 1.796, 2470.58, 38., 241.219, 2.42, 0.4, 
  16.6, 20.859, "", 67.94, 0.512}, {"SEN", "Africa", "Senegal", "2020-10-06", 
  15141., 19., 28., 312., 0., 0.286, 904.268, 1.135, 1.672, 18.634, 0., 
  0.017, 0.84, "", "", "", "", "", "", "", "", 777., 192093., 11.472, 0.046, 
  1143., 0.068, 0.024, 40.8, "tests performed", "", "", "", "", "", "", "", 
  "", "", 40.74, 1.674393*^7, 82.328, 18.7, 3.008, 1.796, 2470.58, 38., 
  241.219, 2.42, 0.4, 16.6, 20.859, "", 67.94, 0.512}, 
 {"SEN", "Africa", "Senegal", "2020-10-07", 15174., 33., 27.429, 313., 1., 
  0.286, 906.239, 1.971, 1.638, 18.693, 0.06, 0.017, 0.84, "", "", "", "", 
  "", "", "", "", 1042., 193135., 11.535, 0.062, 1111., 0.066, 0.025, 40.5, 
  "tests performed", "", "", "", "", "", "", "", "", "", 40.74, 1.674393*^7, 
  82.328, 18.7, 3.008, 1.796, 2470.58, 38., 241.219, 2.42, 0.4, 16.6, 20.859, 
  "", 67.94, 0.512}, {"SEN", "Africa", "Senegal", "2020-10-08", 15190., 16., 
  24.429, 313., 0., 0.286, 907.194, 0.956, 1.459, 18.693, 0., 0.017, 0.84, 
  "", "", "", "", "", "", "", "", 987., 194122., 11.594, 0.059, 1059., 0.063, 
  0.023, 43.4, "tests performed", "", "", "", "", "", "", "", "", "", 40.74, 
  1.674393*^7, 82.328, 18.7, 3.008, 1.796, 2470.58, 38., 241.219, 2.42, 0.4, 
  16.6, 20.859, "", 67.94, 0.512}, {"SEN", "Africa", "Senegal", "2020-10-09", 
  15213., 23., 23.143, 313., 0., 0.143, 908.568, 1.374, 1.382, 18.693, 0., 
  0.009, 0.85, "", "", "", "", "", "", "", "", 1059., 195181., 11.657, 0.063, 
  1037., 0.062, 0.022, 44.8, "tests performed", "", "", "", "", "", "", "", 
  "", "", 40.74, 1.674393*^7, 82.328, 18.7, 3.008, 1.796, 2470.58, 38., 
  241.219, 2.42, 0.4, 16.6, 20.859, "", 67.94, 0.512}, 
 {"SEN", "Africa", "Senegal", "2020-10-10", 15244., 31., 25.143, 314., 1., 
  0.286, 910.419, 1.851, 1.502, 18.753, 0.06, 0.017, 0.86, "", "", "", "", 
  "", "", "", "", 1177., 196358., 11.727, 0.07, 1015., 0.061, 0.025, 40.4, 
  "tests performed", "", "", "", "", "", "", "", "", "", 40.74, 1.674393*^7, 
  82.328, 18.7, 3.008, 1.796, 2470.58, 38., 241.219, 2.42, 0.4, 16.6, 20.859, 
  "", 67.94, 0.512}, {"SEN", "Africa", "Senegal", "2020-10-11", 15268., 24., 
  24.857, 314., 0., 0.286, 911.853, 1.433, 1.485, 18.753, 0., 0.017, 0.86, 
  "", "", "", "", "", "", "", "", 1091., 197449., 11.792, 0.065, 1009., 0.06, 
  0.025, 40.6, "tests performed", "", "", "", "", "", "", "", "", "", 40.74, 
  1.674393*^7, 82.328, 18.7, 3.008, 1.796, 2470.58, 38., 241.219, 2.42, 0.4, 
  16.6, 20.859, "", 67.94, 0.512}, {"SEN", "Africa", "Senegal", "2020-10-12", 
  15292., 24., 24.286, 315., 1., 0.429, 913.286, 1.433, 1.45, 18.813, 0.06, 
  0.026, 0.87, "", "", "", "", "", "", "", "", 639., 198088., 11.83, 0.038, 
  967., 0.058, 0.025, 39.8, "tests performed", "", "", "", "", "", "", "", 
  "", "", 40.74, 1.674393*^7, 82.328, 18.7, 3.008, 1.796, 2470.58, 38., 
  241.219, 2.42, 0.4, 16.6, 20.859, "", 67.94, 0.512}, 
 {"SEN", "Africa", "Senegal", "2020-10-13", 15307., 15., 23.714, 315., 0., 
  0.429, 914.182, 0.896, 1.416, 18.813, 0., 0.026, 0.85, "", "", "", "", "", 
  "", "", "", 924., 199012., 11.886, 0.055, 988., 0.059, 0.024, 41.7, 
  "tests performed", "", "", "", "", "", "", "", "", "", 40.74, 1.674393*^7, 
  82.328, 18.7, 3.008, 1.796, 2470.58, 38., 241.219, 2.42, 0.4, 16.6, 20.859, 
  "", 67.94, 0.512}, {"SEN", "Africa", "Senegal", "2020-10-14", 15331., 24., 
  22.429, 316., 1., 0.429, 915.615, 1.433, 1.34, 18.873, 0.06, 0.026, 0.85, 
  "", "", "", "", "", "", "", "", 1293., 200305., 11.963, 0.077, 1024., 
  0.061, 0.022, 45.7, "tests performed", "", "", "", "", "", "", "", "", "", 
  40.74, 1.674393*^7, 82.328, 18.7, 3.008, 1.796, 2470.58, 38., 241.219, 
  2.42, 0.4, 16.6, 20.859, "", 67.94, 0.512}, {"SEN", "Africa", "Senegal", 
  "2020-10-15", 15348., 17., 22.571, 316., 0., 0.429, 916.631, 1.015, 1.348, 
  18.873, 0., 0.026, 0.85, "", "", "", "", "", "", "", "", 1105., 201410., 
  12.029, 0.066, 1041., 0.062, 0.022, 46.1, "tests performed", "", "", "", 
  "", "", "", "", "", "", 40.74, 1.674393*^7, 82.328, 18.7, 3.008, 1.796, 
  2470.58, 38., 241.219, 2.42, 0.4, 16.6, 20.859, "", 67.94, 0.512}, 
 {"SEN", "Africa", "Senegal", "2020-10-16", 15368., 20., 22.143, 317., 1., 
  0.571, 917.825, 1.194, 1.322, 18.932, 0.06, 0.034, 0.86, "", "", "", "", 
  "", "", "", "", 1084., 202494., 12.094, 0.065, 1045., 0.062, 0.021, 47.2, 
  "tests performed", "", "", "", "", "", "", "", "", "", 43.52, 1.674393*^7, 
  82.328, 18.7, 3.008, 1.796, 2470.58, 38., 241.219, 2.42, 0.4, 16.6, 20.859, 
  "", 67.94, 0.512}, {"SEN", "Africa", "Senegal", "2020-10-17", 15392., 24., 
  21.143, 317., 0., 0.429, 919.259, 1.433, 1.263, 18.932, 0., 0.026, 0.87, 
  "", "", "", "", "", "", "", "", 982., 203476., 12.152, 0.059, 1017., 0.061, 
  0.021, 48.1, "tests performed", "", "", "", "", "", "", "", "", "", 43.52, 
  1.674393*^7, 82.328, 18.7, 3.008, 1.796, 2470.58, 38., 241.219, 2.42, 0.4, 
  16.6, 20.859, "", 67.94, 0.512}, {"SEN", "Africa", "Senegal", "2020-10-18", 
  15418., 26., 21.429, 317., 0., 0.429, 920.811, 1.553, 1.28, 18.932, 0., 
  0.026, 0.88, "", "", "", "", "", "", "", "", 1156., 204632., 12.221, 0.069, 
  1026., 0.061, 0.021, 47.9, "tests performed", "", "", "", "", "", "", "", 
  "", "", 43.52, 1.674393*^7, 82.328, 18.7, 3.008, 1.796, 2470.58, 38., 
  241.219, 2.42, 0.4, 16.6, 20.859, "", 67.94, 0.512}, 
 {"SEN", "Africa", "Senegal", "2020-10-19", 15432., 14., 20., 319., 2., 
  0.571, 921.647, 0.836, 1.194, 19.052, 0.119, 0.034, 0.89, "", "", "", "", 
  "", "", "", "", 829., 205461., 12.271, 0.05, 1053., 0.063, 0.019, 52.7, 
  "tests performed", "", "", "", "", "", "", "", "", "", 45.37, 1.674393*^7, 
  82.328, 18.7, 3.008, 1.796, 2470.58, 38., 241.219, 2.42, 0.4, 16.6, 20.859, 
  "", 67.94, 0.512}, {"SEN", "Africa", "Senegal", "2020-10-20", 15459., 27., 
  21.714, 320., 1., 0.714, 923.26, 1.613, 1.297, 19.111, 0.06, 0.043, 0.89, 
  "", "", "", "", "", "", "", "", 816., 206277., 12.32, 0.049, 1038., 0.062, 
  0.021, 47.8, "tests performed", "", "", "", "", "", "", "", "", "", 45.37, 
  1.674393*^7, 82.328, 18.7, 3.008, 1.796, 2470.58, 38., 241.219, 2.42, 0.4, 
  16.6, 20.859, "", 67.94, 0.512}, {"SEN", "Africa", "Senegal", "2020-10-21", 
  15484., 25., 21.857, 321., 1., 0.714, 924.753, 1.493, 1.305, 19.171, 0.06, 
  0.043, 0.86, "", "", "", "", "", "", "", "", 1010., 207287., 12.38, 0.06, 
  997., 0.06, 0.022, 45.6, "tests performed", "", "", "", "", "", "", "", "", 
  "", 45.37, 1.674393*^7, 82.328, 18.7, 3.008, 1.796, 2470.58, 38., 241.219, 
  2.42, 0.4, 16.6, 20.859, "", 67.94, 0.512}, {"SEN", "Africa", "Senegal", 
  "2020-10-22", 15508., 24., 22.857, 321., 0., 0.714, 926.186, 1.433, 1.365, 
  19.171, 0., 0.043, 0.83, "", "", "", "", "", "", "", "", 899., 208186., 
  12.434, 0.054, 968., 0.058, 0.024, 42.4, "tests performed", "", "", "", "", 
  "", "", "", "", "", 45.37, 1.674393*^7, 82.328, 18.7, 3.008, 1.796, 
  2470.58, 38., 241.219, 2.42, 0.4, 16.6, 20.859, "", 67.94, 0.512}, 
 {"SEN", "Africa", "Senegal", "2020-10-23", 15525., 17., 22.429, 321., 0., 
  0.571, 927.202, 1.015, 1.34, 19.171, 0., 0.034, 0.8, "", "", "", "", "", 
  "", "", "", 1379., 209565., 12.516, 0.082, 1010., 0.06, 0.022, 45., 
  "tests performed", "", "", "", "", "", "", "", "", "", 37.96, 1.674393*^7, 
  82.328, 18.7, 3.008, 1.796, 2470.58, 38., 241.219, 2.42, 0.4, 16.6, 20.859, 
  "", 67.94, 0.512}, {"SEN", "Africa", "Senegal", "2020-10-24", 15543., 18., 
  21.571, 321., 0., 0.571, 928.277, 1.075, 1.288, 19.171, 0., 0.034, 0.76, 
  "", "", "", "", "", "", "", "", 937., 210502., 12.572, 0.056, 1004., 0.06, 
  0.021, 46.5, "tests performed", "", "", "", "", "", "", "", "", "", 37.96, 
  1.674393*^7, 82.328, 18.7, 3.008, 1.796, 2470.58, 38., 241.219, 2.42, 0.4, 
  16.6, 20.859, "", 67.94, 0.512}, {"SEN", "Africa", "Senegal", "2020-10-25", 
  15551., 8., 19., 321., 0., 0.571, 928.754, 0.478, 1.135, 19.171, 0., 0.034, 
  0.74, "", "", "", "", "", "", "", "", 1017., 211519., 12.633, 0.061, 984., 
  0.059, 0.019, 51.8, "tests performed", "", "", "", "", "", "", "", "", "", 
  37.96, 1.674393*^7, 82.328, 18.7, 3.008, 1.796, 2470.58, 38., 241.219, 
  2.42, 0.4, 16.6, 20.859, "", 67.94, 0.512}, {"SEN", "Africa", "Senegal", 
  "2020-10-26", 15565., 14., 19., 322., 1., 0.429, 929.591, 0.836, 1.135, 
  19.231, 0.06, 0.026, 0.74, "", "", "", "", "", "", "", "", 576., 212095., 
  12.667, 0.034, 948., 0.057, 0.02, 49.9, "tests performed", "", "", "", "", 
  "", "", "", "", "", 37.96, 1.674393*^7, 82.328, 18.7, 3.008, 1.796, 
  2470.58, 38., 241.219, 2.42, 0.4, 16.6, 20.859, "", 67.94, 0.512}, 
 {"SEN", "Africa", "Senegal", "2020-10-27", 15571., 6., 16., 322., 0., 0.286, 
  929.949, 0.358, 0.956, 19.231, 0., 0.017, 0.72, "", "", "", "", "", "", "", 
  "", 453., 212548., 12.694, 0.027, 896., 0.054, 0.018, 56., 
  "tests performed", "", "", "", "", "", "", "", "", "", 37.96, 1.674393*^7, 
  82.328, 18.7, 3.008, 1.796, 2470.58, 38., 241.219, 2.42, 0.4, 16.6, 20.859, 
  "", 67.94, 0.512}, {"SEN", "Africa", "Senegal", "2020-10-28", 15582., 11., 
  14., 322., 0., 0.143, 930.606, 0.657, 0.836, 19.231, 0., 0.009, 0.72, "", 
  "", "", "", "", "", "", "", 721., 213269., 12.737, 0.043, 855., 0.051, 
  0.016, 61.1, "tests performed", "", "", "", "", "", "", "", "", "", 37.96, 
  1.674393*^7, 82.328, 18.7, 3.008, 1.796, 2470.58, 38., 241.219, 2.42, 0.4, 
  16.6, 20.859, "", 67.94, 0.512}, {"SEN", "Africa", "Senegal", "2020-10-29", 
  15593., 11., 12.143, 323., 1., 0.286, 931.263, 0.657, 0.725, 19.291, 0.06, 
  0.017, 0.72, "", "", "", "", "", "", "", "", 689., 213958., 12.778, 0.041, 
  825., 0.049, 0.015, 67.9, "tests performed", "", "", "", "", "", "", "", 
  "", "", 37.96, 1.674393*^7, 82.328, 18.7, 3.008, 1.796, 2470.58, 38., 
  241.219, 2.42, 0.4, 16.6, 20.859, "", 67.94, 0.512}, 
 {"SEN", "Africa", "Senegal", "2020-10-30", 15605., 12., 11.429, 323., 0., 
  0.286, 931.98, 0.717, 0.683, 19.291, 0., 0.017, 0.74, "", "", "", "", "", 
  "", "", "", 805., 214763., 12.826, 0.048, 743., 0.044, 0.015, 65., 
  "tests performed", "", "", "", "", "", "", "", "", "", 37.96, 1.674393*^7, 
  82.328, 18.7, 3.008, 1.796, 2470.58, 38., 241.219, 2.42, 0.4, 16.6, 20.859, 
  "", 67.94, 0.512}, {"SEN", "Africa", "Senegal", "2020-10-31", 15616., 11., 
  10.429, 324., 1., 0.429, 932.636, 0.657, 0.623, 19.35, 0.06, 0.026, 0.75, 
  "", "", "", "", "", "", "", "", 954., 215717., 12.883, 0.057, 745., 0.044, 
  0.014, 71.4, "tests performed", "", "", "", "", "", "", "", "", "", 37.96, 
  1.674393*^7, 82.328, 18.7, 3.008, 1.796, 2470.58, 38., 241.219, 2.42, 0.4, 
  16.6, 20.859, "", 67.94, 0.512}, {"SEN", "Africa", "Senegal", "2020-11-01", 
  15630., 14., 11.286, 325., 1., 0.571, 933.473, 0.836, 0.674, 19.41, 0.06, 
  0.034, 0.78, "", "", "", "", "", "", "", "", 1038., 216755., 12.945, 0.062, 
  748., 0.045, 0.015, 66.3, "tests performed", "", "", "", "", "", "", "", 
  "", "", 37.96, 1.674393*^7, 82.328, 18.7, 3.008, 1.796, 2470.58, 38., 
  241.219, 2.42, 0.4, 16.6, 20.859, "", 67.94, 0.512}, 
 {"SEN", "Africa", "Senegal", "2020-11-02", 15637., 7., 10.286, 325., 0., 
  0.429, 933.891, 0.418, 0.614, 19.41, 0., 0.026, 0.8, "", "", "", "", "", 
  "", "", "", 653., 217408., 12.984, 0.039, 759., 0.045, 0.014, 73.8, 
  "tests performed", "", "", "", "", "", "", "", "", "", 37.96, 1.674393*^7, 
  82.328, 18.7, 3.008, 1.796, 2470.58, 38., 241.219, 2.42, 0.4, 16.6, 20.859, 
  "", 67.94, 0.512}, {"SEN", "Africa", "Senegal", "2020-11-03", 15640., 3., 
  9.857, 326., 1., 0.571, 934.07, 0.179, 0.589, 19.47, 0.06, 0.034, 0.82, "", 
  "", "", "", "", "", "", "", 400., 217808., 13.008, 0.024, 751., 0.045, 
  0.013, 76.2, "tests performed", "", "", "", "", "", "", "", "", "", 37.96, 
  1.674393*^7, 82.328, 18.7, 3.008, 1.796, 2470.58, 38., 241.219, 2.42, 0.4, 
  16.6, 20.859, "", 67.94, 0.512}, {"SEN", "Africa", "Senegal", "2020-11-04", 
  15650., 10., 9.714, 326., 0., 0.571, 934.667, 0.597, 0.58, 19.47, 0., 
  0.034, 0.85, "", "", "", "", "", "", "", "", 769., 218577., 13.054, 0.046, 
  758., 0.045, 0.013, 78., "tests performed", "", "", "", "", "", "", "", "", 
  "", 37.96, 1.674393*^7, 82.328, 18.7, 3.008, 1.796, 2470.58, 38., 241.219, 
  2.42, 0.4, 16.6, 20.859, "", 67.94, 0.512}, {"SEN", "Africa", "Senegal", 
  "2020-11-05", 15668., 18., 10.714, 326., 0., 0.429, 935.742, 1.075, 0.64, 
  19.47, 0., 0.026, 0.89, "", "", "", "", "", "", "", "", 740., 219317., 
  13.098, 0.044, 766., 0.046, 0.014, 71.5, "tests performed", "", "", "", "", 
  "", "", "", "", "", 37.96, 1.674393*^7, 82.328, 18.7, 3.008, 1.796, 
  2470.58, 38., 241.219, 2.42, 0.4, 16.6, 20.859, "", 67.94, 0.512}, 
 {"SEN", "Africa", "Senegal", "2020-11-06", 15676., 8., 10.143, 326., 0., 
  0.429, 936.22, 0.478, 0.606, 19.47, 0., 0.026, 0.91, "", "", "", "", "", 
  "", "", "", 768., 220085., 13.144, 0.046, 760., 0.045, 0.013, 74.9, 
  "tests performed", "", "", "", "", "", "", "", "", "", 37.96, 1.674393*^7, 
  82.328, 18.7, 3.008, 1.796, 2470.58, 38., 241.219, 2.42, 0.4, 16.6, 20.859, 
  "", 67.94, 0.512}, {"SEN", "Africa", "Senegal", "2020-11-07", 15693., 17., 
  11., 326., 0., 0.286, 937.235, 1.015, 0.657, 19.47, 0., 0.017, 0.93, "", 
  "", "", "", "", "", "", "", 968., 221053., 13.202, 0.058, 762., 0.046, 
  0.014, 69.3, "tests performed", "", "", "", "", "", "", "", "", "", 37.96, 
  1.674393*^7, 82.328, 18.7, 3.008, 1.796, 2470.58, 38., 241.219, 2.42, 0.4, 
  16.6, 20.859, "", 67.94, 0.512}, {"SEN", "Africa", "Senegal", "2020-11-08", 
  15708., 15., 11.143, 326., 0., 0.143, 938.131, 0.896, 0.665, 19.47, 0., 
  0.009, 0.95, "", "", "", "", "", "", "", "", 797., 221850., 13.25, 0.048, 
  728., 0.043, 0.015, 65.3, "tests performed", "", "", "", "", "", "", "", 
  "", "", 37.96, 1.674393*^7, 82.328, 18.7, 3.008, 1.796, 2470.58, 38., 
  241.219, 2.42, 0.4, 16.6, 20.859, "", 67.94, 0.512}, 
 {"SEN", "Africa", "Senegal", "2020-11-09", 15711., 3., 10.571, 326., 0., 
  0.143, 938.31, 0.179, 0.631, 19.47, 0., 0.009, 0.96, "", "", "", "", "", 
  "", "", "", 544., 222394., 13.282, 0.032, 712., 0.043, 0.015, 67.4, 
  "tests performed", "", "", "", "", "", "", "", "", "", 37.96, 1.674393*^7, 
  82.328, 18.7, 3.008, 1.796, 2470.58, 38., 241.219, 2.42, 0.4, 16.6, 20.859, 
  "", 67.94, 0.512}, {"SEN", "Africa", "Senegal", "2020-11-10", 15720., 9., 
  11.429, 326., 0., 0., 938.848, 0.538, 0.683, 19.47, 0., 0., 0.99, "", "", 
  "", "", "", "", "", "", 597., 222991., 13.318, 0.036, 740., 0.044, 0.015, 
  64.7, "tests performed", "", "", "", "", "", "", "", "", "", 37.96, 
  1.674393*^7, 82.328, 18.7, 3.008, 1.796, 2470.58, 38., 241.219, 2.42, 0.4, 
  16.6, 20.859, "", 67.94, 0.512}, {"SEN", "Africa", "Senegal", "2020-11-11", 
  15735., 15., 12.143, 326., 0., 0., 939.744, 0.896, 0.725, 19.47, 0., 0., 
  1.01, "", "", "", "", "", "", "", "", 738., 223729., 13.362, 0.044, 736., 
  0.044, 0.016, 60.6, "tests performed", "", "", "", "", "", "", "", "", "", 
  37.96, 1.674393*^7, 82.328, 18.7, 3.008, 1.796, 2470.58, 38., 241.219, 
  2.42, 0.4, 16.6, 20.859, "", 67.94, 0.512}, {"SEN", "Africa", "Senegal", 
  "2020-11-12", 15744., 9., 10.857, 326., 0., 0., 940.281, 0.538, 0.648, 
  19.47, 0., 0., 1.02, "", "", "", "", "", "", "", "", 713., 224442., 13.404, 
  0.043, 732., 0.044, 0.015, 67.4, "tests performed", "", "", "", "", "", "", 
  "", "", "", 30.56, 1.674393*^7, 82.328, 18.7, 3.008, 1.796, 2470.58, 38., 
  241.219, 2.42, 0.4, 16.6, 20.859, "", 67.94, 0.512}, 
 {"SEN", "Africa", "Senegal", "2020-11-13", 15755., 11., 11.286, 326., 0., 
  0., 940.938, 0.657, 0.674, 19.47, 0., 0., 1.05, "", "", "", "", "", "", "", 
  "", 649., 225091., 13.443, 0.039, 715., 0.043, 0.016, 63.4, 
  "tests performed", "", "", "", "", "", "", "", "", "", 30.56, 1.674393*^7, 
  82.328, 18.7, 3.008, 1.796, 2470.58, 38., 241.219, 2.42, 0.4, 16.6, 20.859, 
  "", 67.94, 0.512}, {"SEN", "Africa", "Senegal", "2020-11-14", 15779., 24., 
  12.286, 327., 1., 0.143, 942.371, 1.433, 0.734, 19.529, 0.06, 0.009, 1.09, 
  "", "", "", "", "", "", "", "", 1069., 226160., 13.507, 0.064, 730., 0.044, 
  0.017, 59.4, "tests performed", "", "", "", "", "", "", "", "", "", 30.56, 
  1.674393*^7, 82.328, 18.7, 3.008, 1.796, 2470.58, 38., 241.219, 2.42, 0.4, 
  16.6, 20.859, "", 67.94, 0.512}, {"SEN", "Africa", "Senegal", "2020-11-15", 
  15793., 14., 12.143, 328., 1., 0.286, 943.207, 0.836, 0.725, 19.589, 0.06, 
  0.017, 1.09, "", "", "", "", "", "", "", "", 862., 227022., 13.558, 0.051, 
  739., 0.044, 0.016, 60.9, "tests performed", "", "", "", "", "", "", "", 
  "", "", 30.56, 1.674393*^7, 82.328, 18.7, 3.008, 1.796, 2470.58, 38., 
  241.219, 2.42, 0.4, 16.6, 20.859, "", 67.94, 0.512}, 
 {"SEN", "Africa", "Senegal", "2020-11-16", 15801., 8., 12.857, 329., 1., 
  0.429, 943.685, 0.478, 0.768, 19.649, 0.06, 0.026, 1.1, "", "", "", "", "", 
  "", "", "", 608., 227630., 13.595, 0.036, 748., 0.045, 0.017, 58.2, 
  "tests performed", "", "", "", "", "", "", "", "", "", 30.56, 1.674393*^7, 
  82.328, 18.7, 3.008, 1.796, 2470.58, 38., 241.219, 2.42, 0.4, 16.6, 20.859, 
  "", 67.94, 0.512}, {"SEN", "Africa", "Senegal", "2020-11-17", 15806., 5., 
  12.286, 329., 0., 0.429, 943.984, 0.299, 0.734, 19.649, 0., 0.026, 1.11, 
  "", "", "", "", "", "", "", "", 551., 228181., 13.628, 0.033, 741., 0.044, 
  0.017, 60.3, "tests performed", "", "", "", "", "", "", "", "", "", 30.56, 
  1.674393*^7, 82.328, 18.7, 3.008, 1.796, 2470.58, 38., 241.219, 2.42, 0.4, 
  16.6, 20.859, "", 67.94, 0.512}, {"SEN", "Africa", "Senegal", "2020-11-18", 
  15823., 17., 12.571, 329., 0., 0.429, 944.999, 1.015, 0.751, 19.649, 0., 
  0.026, 1.13, "", "", "", "", "", "", "", "", 786., 228967., 13.675, 0.047, 
  748., 0.045, 0.017, 59.5, "tests performed", "", "", "", "", "", "", "", 
  "", "", 30.56, 1.674393*^7, 82.328, 18.7, 3.008, 1.796, 2470.58, 38., 
  241.219, 2.42, 0.4, 16.6, 20.859, "", 67.94, 0.512}, 
 {"SEN", "Africa", "Senegal", "2020-11-19", 15835., 12., 13., 329., 0., 
  0.429, 945.716, 0.717, 0.776, 19.649, 0., 0.026, 1.15, "", "", "", "", "", 
  "", "", "", 800., 229767., 13.722, 0.048, 761., 0.045, 0.017, 58.5, 
  "tests performed", "", "", "", "", "", "", "", "", "", 30.56, 1.674393*^7, 
  82.328, 18.7, 3.008, 1.796, 2470.58, 38., 241.219, 2.42, 0.4, 16.6, 20.859, 
  "", 67.94, 0.512}, {"SEN", "Africa", "Senegal", "2020-11-20", 15848., 13., 
  13.286, 330., 1., 0.571, 946.492, 0.776, 0.793, 19.709, 0.06, 0.034, 1.19, 
  "", "", "", "", "", "", "", "", 794., 230561., 13.77, 0.047, 781., 0.047, 
  0.017, 58.8, "tests performed", "", "", "", "", "", "", "", "", "", 30.56, 
  1.674393*^7, 82.328, 18.7, 3.008, 1.796, 2470.58, 38., 241.219, 2.42, 0.4, 
  16.6, 20.859, "", 67.94, 0.512}, {"SEN", "Africa", "Senegal", "2020-11-21", 
  15865., 17., 12.286, 330., 0., 0.429, 947.508, 1.015, 0.734, 19.709, 0., 
  0.026, 1.23, "", "", "", "", "", "", "", "", 978., 231539., 13.828, 0.058, 
  768., 0.046, 0.016, 62.5, "tests performed", "", "", "", "", "", "", "", 
  "", "", 30.56, 1.674393*^7, 82.328, 18.7, 3.008, 1.796, 2470.58, 38., 
  241.219, 2.42, 0.4, 16.6, 20.859, "", 67.94, 0.512}, 
 {"SEN", "Africa", "Senegal", "2020-11-22", 15882., 17., 12.714, 330., 0., 
  0.286, 948.523, 1.015, 0.759, 19.709, 0., 0.017, 1.29, "", "", "", "", "", 
  "", "", "", 891., 232430., 13.881, 0.053, 773., 0.046, 0.016, 60.8, 
  "tests performed", "", "", "", "", "", "", "", "", "", 30.56, 1.674393*^7, 
  82.328, 18.7, 3.008, 1.796, 2470.58, 38., 241.219, 2.42, 0.4, 16.6, 20.859, 
  "", 67.94, 0.512}, {"SEN", "Africa", "Senegal", "2020-11-23", 15897., 15., 
  13.714, 330., 0., 0.143, 949.419, 0.896, 0.819, 19.709, 0., 0.009, 1.35, 
  "", "", "", "", "", "", "", "", 684., 233114., 13.922, 0.041, 783., 0.047, 
  0.018, 57.1, "tests performed", "", "", "", "", "", "", "", "", "", 30.56, 
  1.674393*^7, 82.328, 18.7, 3.008, 1.796, 2470.58, 38., 241.219, 2.42, 0.4, 
  16.6, 20.859, "", 67.94, 0.512}, {"SEN", "Africa", "Senegal", "2020-11-24", 
  15908., 11., 14.571, 331., 1., 0.286, 950.076, 0.657, 0.87, 19.768, 0.06, 
  0.017, 1.4, "", "", "", "", "", "", "", "", 524., 233638., 13.954, 0.031, 
  780., 0.047, 0.019, 53.5, "tests performed", "", "", "", "", "", "", "", 
  "", "", 30.56, 1.674393*^7, 82.328, 18.7, 3.008, 1.796, 2470.58, 38., 
  241.219, 2.42, 0.4, 16.6, 20.859, "", 67.94, 0.512}, 
 {"SEN", "Africa", "Senegal", "2020-11-25", 15927., 19., 14.857, 331., 0., 
  0.286, 951.21, 1.135, 0.887, 19.768, 0., 0.017, 1.45, "", "", "", "", "", 
  "", "", "", 743., 234381., 13.998, 0.044, 773., 0.046, 0.019, 52., 
  "tests performed", "", "", "", "", "", "", "", "", "", 30.56, 1.674393*^7, 
  82.328, 18.7, 3.008, 1.796, 2470.58, 38., 241.219, 2.42, 0.4, 16.6, 20.859, 
  "", 67.94, 0.512}, {"SEN", "Africa", "Senegal", "2020-11-26", 15960., 33., 
  17.857, 331., 0., 0.286, 953.181, 1.971, 1.066, 19.768, 0., 0.017, 1.52, 
  "", "", "", "", "", "", "", "", 959., 235340., 14.055, 0.057, 796., 0.048, 
  0.022, 44.6, "tests performed", "", "", "", "", "", "", "", "", "", 30.56, 
  1.674393*^7, 82.328, 18.7, 3.008, 1.796, 2470.58, 38., 241.219, 2.42, 0.4, 
  16.6, 20.859, "", 67.94, 0.512}, {"SEN", "Africa", "Senegal", "2020-11-27", 
  15981., 21., 19., 332., 1., 0.286, 954.435, 1.254, 1.135, 19.828, 0.06, 
  0.017, 1.56, "", "", "", "", "", "", "", "", 921., 236261., 14.11, 0.055, 
  814., 0.049, 0.023, 42.8, "tests performed", "", "", "", "", "", "", "", 
  "", "", 30.56, 1.674393*^7, 82.328, 18.7, 3.008, 1.796, 2470.58, 38., 
  241.219, 2.42, 0.4, 16.6, 20.859, "", 67.94, 0.512}, 
 {"SEN", "Africa", "Senegal", "2020-11-28", 16027., 46., 23.143, 332., 0., 
  0.286, 957.183, 2.747, 1.382, 19.828, 0., 0.017, 1.61, "", "", "", "", "", 
  "", "", "", 1050., 237311., 14.173, 0.063, 825., 0.049, 0.028, 35.6, 
  "tests performed", "", "", "", "", "", "", "", "", "", 30.56, 1.674393*^7, 
  82.328, 18.7, 3.008, 1.796, 2470.58, 38., 241.219, 2.42, 0.4, 16.6, 20.859, 
  "", 67.94, 0.512}, {"SEN", "Africa", "Senegal", "2020-11-29", 16075., 48., 
  27.571, 333., 1., 0.429, 960.049, 2.867, 1.647, 19.888, 0.06, 0.026, 1.64, 
  "", "", "", "", "", "", "", "", 1029., 238340., 14.234, 0.061, 844., 0.05, 
  0.033, 30.6, "tests performed", "", "", "", "", "", "", "", "", "", 30.56, 
  1.674393*^7, 82.328, 18.7, 3.008, 1.796, 2470.58, 38., 241.219, 2.42, 0.4, 
  16.6, 20.859, "", 67.94, 0.512}, {"SEN", "Africa", "Senegal", "2020-11-30", 
  16089., 14., 27.429, 333., 0., 0.429, 960.886, 0.836, 1.638, 19.888, 0., 
  0.026, 1.63, "", "", "", "", "", "", "", "", 722., 239062., 14.278, 0.043, 
  850., 0.051, 0.032, 31., "tests performed", "", "", "", "", "", "", "", "", 
  "", 30.56, 1.674393*^7, 82.328, 18.7, 3.008, 1.796, 2470.58, 38., 241.219, 
  2.42, 0.4, 16.6, 20.859, "", 67.94, 0.512}, {"SEN", "Africa", "Senegal", 
  "2020-12-01", 16107., 18., 28.429, 333., 0., 0.286, 961.961, 1.075, 1.698, 
  19.888, 0., 0.017, 1.66, "", "", "", "", "", "", "", "", 680., 239742., 
  14.318, 0.041, 872., 0.052, 0.033, 30.7, "tests performed", "", "", "", "", 
  "", "", "", "", "", 30.56, 1.674393*^7, 82.328, 18.7, 3.008, 1.796, 
  2470.58, 38., 241.219, 2.42, 0.4, 16.6, 20.859, "", 67.94, 0.512}, 
 {"SEN", "Africa", "Senegal", "2020-12-02", 16173., 66., 35.143, 334., 1., 
  0.429, 965.902, 3.942, 2.099, 19.948, 0.06, 0.026, 1.71, "", "", "", "", 
  "", "", "", "", 1053., 240795., 14.381, 0.063, 916., 0.055, 0.038, 26.1, 
  "tests performed", "", "", "", "", "", "", "", "", "", 30.56, 1.674393*^7, 
  82.328, 18.7, 3.008, 1.796, 2470.58, 38., 241.219, 2.42, 0.4, 16.6, 20.859, 
  "", 67.94, 0.512}, {"SEN", "Africa", "Senegal", "2020-12-03", 16217., 44., 
  36.714, 335., 1., 0.571, 968.53, 2.628, 2.193, 20.007, 0.06, 0.034, 1.71, 
  "", "", "", "", "", "", "", "", 916., 241711., 14.436, 0.055, 910., 0.054, 
  0.04, 24.8, "tests performed", "", "", "", "", "", "", "", "", "", 30.56, 
  1.674393*^7, 82.328, 18.7, 3.008, 1.796, 2470.58, 38., 241.219, 2.42, 0.4, 
  16.6, 20.859, "", 67.94, 0.512}, {"SEN", "Africa", "Senegal", "2020-12-04", 
  16297., 80., 45.143, 336., 1., 0.571, 973.308, 4.778, 2.696, 20.067, 0.06, 
  0.034, 1.73, "", "", "", "", "", "", "", "", 1054., 242765., 14.499, 0.063, 
  929., 0.055, 0.049, 20.6, "tests performed", "", "", "", "", "", "", "", 
  "", "", 30.56, 1.674393*^7, 82.328, 18.7, 3.008, 1.796, 2470.58, 38., 
  241.219, 2.42, 0.4, 16.6, 20.859, "", 67.94, 0.512}, 
 {"SEN", "Africa", "Senegal", "2020-12-05", 16397., 100., 52.857, 337., 1., 
  0.714, 979.28, 5.972, 3.157, 20.127, 0.06, 0.043, 1.71, "", "", "", "", "", 
  "", "", "", 1224., 243989., 14.572, 0.073, 954., 0.057, 0.055, 18., 
  "tests performed", "", "", "", "", "", "", "", "", "", 30.56, 1.674393*^7, 
  82.328, 18.7, 3.008, 1.796, 2470.58, 38., 241.219, 2.42, 0.4, 16.6, 20.859, 
  "", 67.94, 0.512}, {"SEN", "Africa", "Senegal", "2020-12-06", 16477., 80., 
  57.429, 338., 1., 0.714, 984.058, 4.778, 3.43, 20.186, 0.06, 0.043, 1.67, 
  "", "", "", "", "", "", "", "", 925., 244914., 14.627, 0.055, 939., 0.056, 
  0.061, 16.4, "tests performed", "", "", "", "", "", "", "", "", "", 30.56, 
  1.674393*^7, 82.328, 18.7, 3.008, 1.796, 2470.58, 38., 241.219, 2.42, 0.4, 
  16.6, 20.859, "", 67.94, 0.512}, {"SEN", "Africa", "Senegal", "2020-12-07", 
  16553., 76., 66.286, 340., 2., 1., 988.597, 4.539, 3.959, 20.306, 0.119, 
  0.06, 1.63, "", "", "", "", "", "", "", "", 1231., 246145., 14.701, 0.074, 
  1012., 0.06, 0.066, 15.3, "tests performed", "", "", "", "", "", "", "", 
  "", "", 30.56, 1.674393*^7, 82.328, 18.7, 3.008, 1.796, 2470.58, 38., 
  241.219, 2.42, 0.4, 16.6, 20.859, "", 67.94, 0.512}, 
 {"SEN", "Africa", "Senegal", "2020-12-08", 16596., 43., 69.857, 340., 0., 
  1., 991.165, 2.568, 4.172, 20.306, 0., 0.06, 1.57, "", "", "", "", "", "", 
  "", "", 844., 246989., 14.751, 0.05, 1035., 0.062, 0.067, 14.8, 
  "tests performed", "", "", "", "", "", "", "", "", "", 30.56, 1.674393*^7, 
  82.328, 18.7, 3.008, 1.796, 2470.58, 38., 241.219, 2.42, 0.4, 16.6, 20.859, 
  "", 67.94, 0.512}, {"SEN", "Africa", "Senegal", "2020-12-09", 16665., 69., 
  70.286, 341., 1., 1., 995.286, 4.121, 4.198, 20.366, 0.06, 0.06, 1.53, "", 
  "", "", "", "", "", "", "", 1001., 247990., 14.811, 0.06, 1028., 0.061, 
  0.068, 14.6, "tests performed", "", "", "", "", "", "", "", "", "", 30.56, 
  1.674393*^7, 82.328, 18.7, 3.008, 1.796, 2470.58, 38., 241.219, 2.42, 0.4, 
  16.6, 20.859, "", 67.94, 0.512}, {"SEN", "Africa", "Senegal", "2020-12-10", 
  16766., 101., 78.429, 343., 2., 1.143, 1001.318, 6.032, 4.684, 20.485, 
  0.119, 0.068, 1.51, "", "", "", "", "", "", "", "", 1284., 249274., 14.887, 
  0.077, 1080., 0.065, 0.073, 13.8, "tests performed", "", "", "", "", "", 
  "", "", "", "", 43.52, 1.674393*^7, 82.328, 18.7, 3.008, 1.796, 2470.58, 
  38., 241.219, 2.42, 0.4, 16.6, 20.859, "", 67.94, 0.512}, 
 {"SEN", "Africa", "Senegal", "2020-12-11", 16893., 127., 85.143, 345., 2., 
  1.286, 1008.903, 7.585, 5.085, 20.604, 0.119, 0.077, 1.48, "", "", "", "", 
  "", "", "", "", 1397., 250671., 14.971, 0.083, 1129., 0.067, 0.075, 13.3, 
  "tests performed", "", "", "", "", "", "", "", "", "", 43.52, 1.674393*^7, 
  82.328, 18.7, 3.008, 1.796, 2470.58, 38., 241.219, 2.42, 0.4, 16.6, 20.859, 
  "", 67.94, 0.512}, {"SEN", "Africa", "Senegal", "2020-12-12", 17061., 168., 
  94.857, 349., 4., 1.714, 1018.936, 10.033, 5.665, 20.843, 0.239, 0.102, 
  1.43, "", "", "", "", "", "", "", "", 1328., 251999., 15.05, 0.079, 1144., 
  0.068, 0.083, 12.1, "tests performed", "", "", "", "", "", "", "", "", "", 
  43.52, 1.674393*^7, 82.328, 18.7, 3.008, 1.796, 2470.58, 38., 241.219, 
  2.42, 0.4, 16.6, 20.859, "", 67.94, 0.512}, {"SEN", "Africa", "Senegal", 
  "2020-12-13", 17075., 14., 85.429, 349., 0., 1.571, 1019.773, 0.836, 5.102, 
  20.843, 0., 0.094, 1.36, "", "", "", "", "", "", "", "", 1227., 253226., 
  15.123, 0.073, 1187., 0.071, 0.072, 13.9, "tests performed", "", "", "", 
  "", "", "", "", "", "", 43.52, 1.674393*^7, 82.328, 18.7, 3.008, 1.796, 
  2470.58, 38., 241.219, 2.42, 0.4, 16.6, 20.859, "", 67.94, 0.512}, 
 {"SEN", "Africa", "Senegal", "2020-12-14", 17146., 71., 84.714, 350., 1., 
  1.429, 1024.013, 4.24, 5.059, 20.903, 0.06, 0.085, 1.34, "", "", "", "", 
  "", "", "", "", 1122., 254348., 15.19, 0.067, 1172., 0.07, 0.072, 13.8, 
  "tests performed", "", "", "", "", "", "", "", "", "", 43.52, 1.674393*^7, 
  82.328, 18.7, 3.008, 1.796, 2470.58, 38., 241.219, 2.42, 0.4, 16.6, 20.859, 
  "", 67.94, 0.512}, {"SEN", "Africa", "Senegal", "2020-12-15", 17216., 70., 
  88.571, 350., 0., 1.429, 1028.194, 4.181, 5.29, 20.903, 0., 0.085, 1.33, 
  "", "", "", "", "", "", "", "", 938., 255286., 15.246, 0.056, 1185., 0.071, 
  0.075, 13.4, "tests performed", "", "", "", "", "", "", "", "", "", 43.52, 
  1.674393*^7, 82.328, 18.7, 3.008, 1.796, 2470.58, 38., 241.219, 2.42, 0.4, 
  16.6, 20.859, "", 67.94, 0.512}, {"SEN", "Africa", "Senegal", "2020-12-16", 
  17336., 120., 95.857, 352., 2., 1.571, 1035.36, 7.167, 5.725, 21.023, 
  0.119, 0.094, 1.31, "", "", "", "", "", "", "", "", 1279., 256565., 15.323, 
  0.076, 1225., 0.073, 0.078, 12.8, "tests performed", "", "", "", "", "", 
  "", "", "", "", 43.52, 1.674393*^7, 82.328, 18.7, 3.008, 1.796, 2470.58, 
  38., 241.219, 2.42, 0.4, 16.6, 20.859, "", 67.94, 0.512}, 
 {"SEN", "Africa", "Senegal", "2020-12-17", 17451., 115., 97.857, 355., 3., 
  1.714, 1042.228, 6.868, 5.844, 21.202, 0.179, 0.102, 1.28, "", "", "", "", 
  "", "", "", "", 1544., 258109., 15.415, 0.092, 1262., 0.075, 0.078, 12.9, 
  "tests performed", "", "", "", "", "", "", "", "", "", 43.52, 1.674393*^7, 
  82.328, 18.7, 3.008, 1.796, 2470.58, 38., 241.219, 2.42, 0.4, 16.6, 20.859, 
  "", 67.94, 0.512}, {"SEN", "Africa", "Senegal", "2020-12-18", 17559., 108., 
  95.143, 357., 2., 1.714, 1048.679, 6.45, 5.682, 21.321, 0.119, 0.102, 1.25, 
  "", "", "", "", "", "", "", "", 1489., 259598., 15.504, 0.089, 1275., 
  0.076, 0.075, 13.4, "tests performed", "", "", "", "", "", "", "", "", "", 
  43.52, 1.674393*^7, 82.328, 18.7, 3.008, 1.796, 2470.58, 38., 241.219, 
  2.42, 0.4, 16.6, 20.859, "", 67.94, 0.512}, {"SEN", "Africa", "Senegal", 
  "2020-12-19", 17670., 111., 87., 361., 4., 1.714, 1055.308, 6.629, 5.196, 
  21.56, 0.239, 0.102, 1.24, "", "", "", "", "", "", "", "", 1819., 261417., 
  15.613, 0.109, 1345., 0.08, 0.065, 15.5, "tests performed", "", "", "", "", 
  "", "", "", "", "", 43.52, 1.674393*^7, 82.328, 18.7, 3.008, 1.796, 
  2470.58, 38., 241.219, 2.42, 0.4, 16.6, 20.859, "", 67.94, 0.512}, 
 {"SEN", "Africa", "Senegal", "2020-12-20", 17758., 88., 97.571, 365., 4., 
  2.286, 1060.563, 5.256, 5.827, 21.799, 0.239, 0.137, 1.24, "", "", "", "", 
  "", "", "", "", 1356., 262773., 15.694, 0.081, 1364., 0.081, 0.072, 14., 
  "tests performed", "", "", "", "", "", "", "", "", "", 43.52, 1.674393*^7, 
  82.328, 18.7, 3.008, 1.796, 2470.58, 38., 241.219, 2.42, 0.4, 16.6, 20.859, 
  "", 67.94, 0.512}, {"SEN", "Africa", "Senegal", "2020-12-21", 17879., 121., 
  104.714, 371., 6., 3., 1067.79, 7.226, 6.254, 22.157, 0.358, 0.179, 1.25, 
  "", "", "", "", "", "", "", "", 1404., 264177., 15.777, 0.084, 1404., 
  0.084, 0.075, 13.4, "tests performed", "", "", "", "", "", "", "", "", "", 
  43.52, 1.674393*^7, 82.328, 18.7, 3.008, 1.796, 2470.58, 38., 241.219, 
  2.42, 0.4, 16.6, 20.859, "", 67.94, 0.512}, {"SEN", "Africa", "Senegal", 
  "2020-12-22", 17945., 66., 104.143, 372., 1., 3.143, 1071.732, 3.942, 6.22, 
  22.217, 0.06, 0.188, 1.24, "", "", "", "", "", "", "", "", 953., 265130., 
  15.834, 0.057, 1406., 0.084, 0.074, 13.5, "tests performed", "", "", "", 
  "", "", "", "", "", "", 43.52, 1.674393*^7, 82.328, 18.7, 3.008, 1.796, 
  2470.58, 38., 241.219, 2.42, 0.4, 16.6, 20.859, "", 67.94, 0.512}, 
 {"SEN", "Africa", "Senegal", "2020-12-23", 18043., 98., 101., 378., 6., 
  3.714, 1077.585, 5.853, 6.032, 22.575, 0.358, 0.222, 1.24, "", "", "", "", 
  "", "", "", "", 1439., 266569., 15.92, 0.086, 1429., 0.085, 0.071, 14.1, 
  "tests performed", "", "", "", "", "", "", "", "", "", 43.52, 1.674393*^7, 
  82.328, 18.7, 3.008, 1.796, 2470.58, 38., 241.219, 2.42, 0.4, 16.6, 20.859, 
  "", 67.94, 0.512}, {"SEN", "Africa", "Senegal", "2020-12-24", 18200., 157., 
  107., 381., 3., 3.714, 1086.961, 9.377, 6.39, 22.755, 0.179, 0.222, 1.24, 
  "", "", "", "", "", "", "", "", 2160., 268729., 16.049, 0.129, 1517., 
  0.091, 0.071, 14.2, "tests performed", "", "", "", "", "", "", "", "", "", 
  43.52, 1.674393*^7, 82.328, 18.7, 3.008, 1.796, 2470.58, 38., 241.219, 
  2.42, 0.4, 16.6, 20.859, "", 67.94, 0.512}, {"SEN", "Africa", "Senegal", 
  "2020-12-25", 18369., 169., 115.714, 386., 5., 4.143, 1097.054, 10.093, 
  6.911, 23.053, 0.299, 0.247, 1.24, "", "", "", "", "", "", "", "", 1364., 
  270093., 16.131, 0.081, 1499., 0.09, 0.077, 13., "tests performed", "", "", 
  "", "", "", "", "", "", "", 43.52, 1.674393*^7, 82.328, 18.7, 3.008, 1.796, 
  2470.58, 38., 241.219, 2.42, 0.4, 16.6, 20.859, "", 67.94, 0.512}, 
 {"SEN", "Africa", "Senegal", "2020-12-26", 18523., 154., 121.857, 387., 1., 
  3.714, 1106.252, 9.197, 7.278, 23.113, 0.06, 0.222, 1.22, "", "", "", "", 
  "", "", "", "", 1549., 271642., 16.223, 0.093, 1461., 0.087, 0.083, 12., 
  "tests performed", "", "", "", "", "", "", "", "", "", 43.52, 1.674393*^7, 
  82.328, 18.7, 3.008, 1.796, 2470.58, 38., 241.219, 2.42, 0.4, 16.6, 20.859, 
  "", 67.94, 0.512}, {"SEN", "Africa", "Senegal", "2020-12-27", 18609., 86., 
  121.571, 388., 1., 3.286, 1111.388, 5.136, 7.261, 23.173, 0.06, 0.196, 
  1.22, "", "", "", "", "", "", "", "", 1200., 272842., 16.295, 0.072, 1438., 
  0.086, 0.085, 11.8, "tests performed", "", "", "", "", "", "", "", "", "", 
  43.52, 1.674393*^7, 82.328, 18.7, 3.008, 1.796, 2470.58, 38., 241.219, 
  2.42, 0.4, 16.6, 20.859, "", 67.94, 0.512}, {"SEN", "Africa", "Senegal", 
  "2020-12-28", 18728., 119., 121.286, 390., 2., 2.714, 1118.495, 7.107, 
  7.244, 23.292, 0.119, 0.162, 1.23, "", "", "", "", "", "", "", "", 1194., 
  274036., 16.366, 0.071, 1408., 0.084, 0.086, 11.6, "tests performed", "", 
  "", "", "", "", "", "", "", "", 43.52, 1.674393*^7, 82.328, 18.7, 3.008, 
  1.796, 2470.58, 38., 241.219, 2.42, 0.4, 16.6, 20.859, "", 67.94, 0.512}, 
 {"SEN", "Africa", "Senegal", "2020-12-29", 18806., 78., 123., 395., 5., 
  3.286, 1123.153, 4.658, 7.346, 23.591, 0.299, 0.196, 1.24, "", "", "", "", 
  "", "", "", "", 984., 275020., 16.425, 0.059, 1413., 0.084, 0.087, 11.5, 
  "tests performed", "", "", "", "", "", "", "", "", "", 43.52, 1.674393*^7, 
  82.328, 18.7, 3.008, 1.796, 2470.58, 38., 241.219, 2.42, 0.4, 16.6, 20.859, 
  "", 67.94, 0.512}, {"SEN", "Africa", "Senegal", "2020-12-30", 18945., 139., 
  128.857, 402., 7., 3.429, 1131.455, 8.302, 7.696, 24.009, 0.418, 0.205, 
  1.25, "", "", "", "", "", "", "", "", 1379., 276399., 16.507, 0.082, 1404., 
  0.084, 0.092, 10.9, "tests performed", "", "", "", "", "", "", "", "", "", 
  43.52, 1.674393*^7, 82.328, 18.7, 3.008, 1.796, 2470.58, 38., 241.219, 
  2.42, 0.4, 16.6, 20.859, "", 67.94, 0.512}, {"SEN", "Africa", "Senegal", 
  "2020-12-31", 19140., 195., 134.286, 410., 8., 4.143, 1143.101, 11.646, 
  8.02, 24.486, 0.478, 0.247, 1.27, "", "", "", "", "", "", "", "", 1402., 
  277801., 16.591, 0.084, 1296., 0.077, 0.104, 9.7, "tests performed", "", 
  "", "", "", "", "", "", "", "", 43.52, 1.674393*^7, 82.328, 18.7, 3.008, 
  1.796, 2470.58, 38., 241.219, 2.42, 0.4, 16.6, 20.859, "", 67.94, 0.512}, 
 {"SEN", "Africa", "Senegal", "2021-01-01", 19364., 224., 142.143, 410., 0., 
  3.429, 1156.479, 13.378, 8.489, 24.486, 0., 0.205, 1.27, "", "", "", "", 
  "", "", "", "", 1718., 279519., 16.694, 0.103, 1347., 0.08, 0.106, 9.5, 
  "tests performed", "", "", "", "", "", "", "", "", "", 43.52, 1.674393*^7, 
  82.328, 18.7, 3.008, 1.796, 2470.58, 38., 241.219, 2.42, 0.4, 16.6, 20.859, 
  "", 67.94, 0.512}, {"SEN", "Africa", "Senegal", "2021-01-02", 19511., 147., 
  141.143, 416., 6., 4.143, 1165.258, 8.779, 8.429, 24.845, 0.358, 0.247, 
  1.26, "", "", "", "", "", "", "", "", 1654., 281173., 16.793, 0.099, 1362., 
  0.081, 0.104, 9.6, "tests performed", "", "", "", "", "", "", "", "", "", 
  43.52, 1.674393*^7, 82.328, 18.7, 3.008, 1.796, 2470.58, 38., 241.219, 
  2.42, 0.4, 16.6, 20.859, "", 67.94, 0.512}, {"SEN", "Africa", "Senegal", 
  "2021-01-03", 19697., 186., 155.429, 421., 5., 4.714, 1176.367, 11.109, 
  9.283, 25.143, 0.299, 0.282, 1.27, "", "", "", "", "", "", "", "", 1703., 
  282876., 16.894, 0.102, 1433., 0.086, 0.108, 9.2, "tests performed", "", 
  "", "", "", "", "", "", "", "", 43.52, 1.674393*^7, 82.328, 18.7, 3.008, 
  1.796, 2470.58, 38., 241.219, 2.42, 0.4, 16.6, 20.859, "", 67.94, 0.512}, 
 {"SEN", "Africa", "Senegal", "2021-01-04", 19803., 106., 153.571, 424., 3., 
  4.857, 1182.697, 6.331, 9.172, 25.323, 0.179, 0.29, 1.27, "", "", "", "", 
  "", "", "", "", 1293., 284169., 16.971, 0.077, 1448., 0.086, 0.106, 9.4, 
  "tests performed", "", "", "", "", "", "", "", "", "", 43.52, 1.674393*^7, 
  82.328, 18.7, 3.008, 1.796, 2470.58, 38., 241.219, 2.42, 0.4, 16.6, 20.859, 
  "", 67.94, 0.512}, {"SEN", "Africa", "Senegal", "2021-01-05", 19964., 161., 
  165.429, 428., 4., 4.714, 1192.313, 9.615, 9.88, 25.562, 0.239, 0.282, 
  1.29, "", "", "", "", "", "", "", "", 1329., 285498., 17.051, 0.079, 1497., 
  0.089, 0.111, 9., "tests performed", "", "", "", "", "", "", "", "", "", 
  43.52, 1.674393*^7, 82.328, 18.7, 3.008, 1.796, 2470.58, 38., 241.219, 
  2.42, 0.4, 16.6, 20.859, "", 67.94, 0.512}, {"SEN", "Africa", "Senegal", 
  "2021-01-06", 20156., 192., 173., 433., 5., 4.429, 1203.78, 11.467, 10.332, 
  25.86, 0.299, 0.264, 1.3, "", "", "", "", "", "", "", "", 1540., 287038., 
  17.143, 0.092, 1520., 0.091, 0.114, 8.8, "tests performed", "", "", "", "", 
  "", "", "", "", "", 57.41, 1.674393*^7, 82.328, 18.7, 3.008, 1.796, 
  2470.58, 38., 241.219, 2.42, 0.4, 16.6, 20.859, "", 67.94, 0.512}, 
 {"SEN", "Africa", "Senegal", "2021-01-07", 20376., 220., 176.571, 438., 5., 
  4., 1216.919, 13.139, 10.545, 26.159, 0.299, 0.239, 1.3, "", "", "", "", 
  "", "", "", "", 1775., 288813., 17.249, 0.106, 1573., 0.094, 0.112, 8.9, 
  "tests performed", "", "", "", "", "", "", "", "", "", 58.8, 1.674393*^7, 
  82.328, 18.7, 3.008, 1.796, 2470.58, 38., 241.219, 2.42, 0.4, 16.6, 20.859, 
  "", 67.94, 0.512}, {"SEN", "Africa", "Senegal", "2021-01-08", 20672., 296., 
  186.857, 446., 8., 5.143, 1234.597, 17.678, 11.16, 26.637, 0.478, 0.307, 
  1.31, "", "", "", "", "", "", "", "", 2270., 291083., 17.384, 0.136, 1652., 
  0.099, 0.113, 8.8, "tests performed", "", "", "", "", "", "", "", "", "", 
  58.8, 1.674393*^7, 82.328, 18.7, 3.008, 1.796, 2470.58, 38., 241.219, 2.42, 
  0.4, 16.6, 20.859, "", 67.94, 0.512}, {"SEN", "Africa", "Senegal", 
  "2021-01-09", 21000., 328., 212.714, 459., 13., 6.143, 1254.186, 19.589, 
  12.704, 27.413, 0.776, 0.367, 1.31, "", "", "", "", "", "", "", "", 2555., 
  293638., 17.537, 0.153, 1781., 0.106, 0.119, 8.4, "tests performed", "", 
  "", "", "", "", "", "", "", "", 58.8, 1.674393*^7, 82.328, 18.7, 3.008, 
  1.796, 2470.58, 38., 241.219, 2.42, 0.4, 16.6, 20.859, "", 67.94, 0.512}, 
 {"SEN", "Africa", "Senegal", "2021-01-10", 21245., 245., 221.143, 465., 6., 
  6.286, 1268.818, 14.632, 13.207, 27.771, 0.358, 0.375, 1.29, "", "", "", 
  "", "", "", "", "", 1781., 295419., 17.643, 0.106, 1792., 0.107, 0.123, 
  8.1, "tests performed", "", "", "", "", "", "", "", "", "", 58.8, 
  1.674393*^7, 82.328, 18.7, 3.008, 1.796, 2470.58, 38., 241.219, 2.42, 0.4, 
  16.6, 20.859, "", 67.94, 0.512}, {"SEN", "Africa", "Senegal", "2021-01-11", 
  21533., 288., 247.143, 469., 4., 6.429, 1286.018, 17.2, 14.76, 28.01, 
  0.239, 0.384, 1.26, "", "", "", "", "", "", "", "", 1927., 297346., 17.758, 
  0.115, 1882., 0.112, 0.131, 7.6, "tests performed", "", "", "", "", "", "", 
  "", "", "", 58.8, 1.674393*^7, 82.328, 18.7, 3.008, 1.796, 2470.58, 38., 
  241.219, 2.42, 0.4, 16.6, 20.859, "", 67.94, 0.512}, 
 {"SEN", "Africa", "Senegal", "2021-01-12", 21685., 152., 245.857, 480., 11., 
  7.429, 1295.096, 9.078, 14.683, 28.667, 0.657, 0.444, 1.22, "", "", "", "", 
  "", "", "", "", 1062., 298408., 17.822, 0.063, 1844., 0.11, 0.133, 7.5, 
  "tests performed", "", "", "", "", "", "", "", "", "", 50.46, 1.674393*^7, 
  82.328, 18.7, 3.008, 1.796, 2470.58, 38., 241.219, 2.42, 0.4, 16.6, 20.859, 
  "", 67.94, 0.512}, {"SEN", "Africa", "Senegal", "2021-01-13", 21883., 198., 
  246.714, 489., 9., 8., 1306.921, 11.825, 14.735, 29.205, 0.538, 0.478, 
  1.19, "", "", "", "", "", "", "", "", 1709., 300117., 17.924, 0.102, 1868., 
  0.112, 0.132, 7.6, "tests performed", "", "", "", "", "", "", "", "", "", 
  50.46, 1.674393*^7, 82.328, 18.7, 3.008, 1.796, 2470.58, 38., 241.219, 
  2.42, 0.4, 16.6, 20.859, "", 67.94, 0.512}, {"SEN", "Africa", "Senegal", 
  "2021-01-14", 22178., 295., 257.429, 496., 7., 8.286, 1324.54, 17.618, 
  15.374, 29.623, 0.418, 0.495, 1.17, "", "", "", "", "", "", "", "", 1837., 
  301954., 18.034, 0.11, 1877., 0.112, 0.137, 7.3, "tests performed", "", "", 
  "", "", "", "", "", "", "", 50.46, 1.674393*^7, 82.328, 18.7, 3.008, 1.796, 
  2470.58, 38., 241.219, 2.42, 0.4, 16.6, 20.859, "", 67.94, 0.512}, 
 {"SEN", "Africa", "Senegal", "2021-01-15", 22396., 218., 246.286, 506., 10., 
  8.571, 1337.559, 13.02, 14.709, 30.22, 0.597, 0.512, 1.15, "", "", "", "", 
  "", "", "", "", 2286., 304240., 18.17, 0.137, 1880., 0.112, 0.131, 7.6, 
  "tests performed", "", "", "", "", "", "", "", "", "", 50.46, 1.674393*^7, 
  82.328, 18.7, 3.008, 1.796, 2470.58, 38., 241.219, 2.42, 0.4, 16.6, 20.859, 
  "", 67.94, 0.512}, {"SEN", "Africa", "Senegal", "2021-01-16", 22738., 342., 
  248.286, 509., 3., 7.143, 1357.985, 20.425, 14.828, 30.399, 0.179, 0.427, 
  1.15, "", "", "", "", "", "", "", "", 2527., 306767., 18.321, 0.151, 1876., 
  0.112, 0.132, 7.6, "tests performed", "", "", "", "", "", "", "", "", "", 
  50.46, 1.674393*^7, 82.328, 18.7, 3.008, 1.796, 2470.58, 38., 241.219, 
  2.42, 0.4, 16.6, 20.859, "", 67.94, 0.512}, {"SEN", "Africa", "Senegal", 
  "2021-01-17", 23028., 290., 254.714, 515., 6., 7.143, 1375.304, 17.32, 
  15.212, 30.757, 0.358, 0.427, 1.13, "", "", "", "", "", "", "", "", 2239., 
  309006., 18.455, 0.134, 1941., 0.116, 0.131, 7.6, "tests performed", "", 
  "", "", "", "", "", "", "", "", 50.46, 1.674393*^7, 82.328, 18.7, 3.008, 
  1.796, 2470.58, 38., 241.219, 2.42, 0.4, 16.6, 20.859, "", 67.94, 0.512}, 
 {"SEN", "Africa", "Senegal", "2021-01-18", 23224., 196., 241.571, 526., 11., 
  8.143, 1387.01, 11.706, 14.427, 31.414, 0.657, 0.486, 1.11, "", "", "", "", 
  "", "", "", "", 1888., 310894., 18.568, 0.113, 1935., 0.116, 0.125, 8., 
  "tests performed", "", "", "", "", "", "", "", "", "", 50.46, 1.674393*^7, 
  82.328, 18.7, 3.008, 1.796, 2470.58, 38., 241.219, 2.42, 0.4, 16.6, 20.859, 
  "", 67.94, 0.512}, {"SEN", "Africa", "Senegal", "2021-01-19", 23392., 168., 
  243.857, 536., 10., 8., 1397.044, 10.033, 14.564, 32.012, 0.597, 0.478, 
  1.1, "", "", "", "", "", "", "", "", 1443., 312337., 18.654, 0.086, 1990., 
  0.119, 0.123, 8.2, "tests performed", "", "", "", "", "", "", "", "", "", 
  50.46, 1.674393*^7, 82.328, 18.7, 3.008, 1.796, 2470.58, 38., 241.219, 
  2.42, 0.4, 16.6, 20.859, "", 67.94, 0.512}, {"SEN", "Africa", "Senegal", 
  "2021-01-20", 23642., 250., 251.286, 546., 10., 8.143, 1411.974, 14.931, 
  15.008, 32.609, 0.597, 0.486, 1.09, "", "", "", "", "", "", "", "", 1380., 
  313717., 18.736, 0.082, 1943., 0.116, 0.129, 7.7, "tests performed", "", 
  "", "", "", "", "", "", "", "", 50.46, 1.674393*^7, 82.328, 18.7, 3.008, 
  1.796, 2470.58, 38., 241.219, 2.42, 0.4, 16.6, 20.859, "", 67.94, 0.512}, 
 {"SEN", "Africa", "Senegal", "2021-01-21", 23909., 267., 247.286, 552., 6., 
  8., 1427.92, 15.946, 14.769, 32.967, 0.358, 0.478, 1.08, "", "", "", "", 
  "", "", "", "", 2500., 316217., 18.885, 0.149, 2038., 0.122, 0.121, 8.2, 
  "tests performed", "", "", "", "", "", "", "", "", "", 50.46, 1.674393*^7, 
  82.328, 18.7, 3.008, 1.796, 2470.58, 38., 241.219, 2.42, 0.4, 16.6, 20.859, 
  "", 67.94, 0.512}, {"SEN", "Africa", "Senegal", "2021-01-22", 24209., 300., 
  259., 561., 9., 7.857, 1445.837, 17.917, 15.468, 33.505, 0.538, 0.469, 
  1.07, "", "", "", "", "", "", "", "", 2270., 318487., 19.021, 0.136, 2035., 
  0.122, 0.127, 7.9, "tests performed", "", "", "", "", "", "", "", "", "", 
  50.46, 1.674393*^7, 82.328, 18.7, 3.008, 1.796, 2470.58, 38., 241.219, 
  2.42, 0.4, 16.6, 20.859, "", 67.94, 0.512}, {"SEN", "Africa", "Senegal", 
  "2021-01-23", 24459., 250., 245.857, 569., 8., 8.571, 1460.768, 14.931, 
  14.683, 33.982, 0.478, 0.512, 1.07, "", "", "", "", "", "", "", "", 2389., 
  320876., 19.164, 0.143, 2016., 0.12, 0.122, 8.2, "tests performed", "", "", 
  "", "", "", "", "", "", "", 50.46, 1.674393*^7, 82.328, 18.7, 3.008, 1.796, 
  2470.58, 38., 241.219, 2.42, 0.4, 16.6, 20.859, "", 67.94, 0.512}, 
 {"SEN", "Africa", "Senegal", "2021-01-24", 24727., 268., 242.714, 575., 6., 
  8.571, 1476.774, 16.006, 14.496, 34.341, 0.358, 0.512, 1.07, "", "", "", 
  "", "", "", "", "", 2448., 323324., 19.31, 0.146, 2045., 0.122, 0.119, 8.4, 
  "tests performed", "", "", "", "", "", "", "", "", "", 50.46, 1.674393*^7, 
  82.328, 18.7, 3.008, 1.796, 2470.58, 38., 241.219, 2.42, 0.4, 16.6, 20.859, 
  "", 67.94, 0.512}, {"SEN", "Africa", "Senegal", "2021-01-25", 24993., 266., 
  252.714, 582., 7., 8., 1492.66, 15.886, 15.093, 34.759, 0.418, 0.478, 1.07, 
  "", "", "", "", "", "", "", "", 2099., 325423., 19.435, 0.125, 2076., 
  0.124, 0.122, 8.2, "tests performed", "", "", "", "", "", "", "", "", "", 
  50.46, 1.674393*^7, 82.328, 18.7, 3.008, 1.796, 2470.58, 38., 241.219, 
  2.42, 0.4, 16.6, 20.859, "", 67.94, 0.512}, {"SEN", "Africa", "Senegal", 
  "2021-01-26", 25127., 134., 247.857, 592., 10., 8., 1500.663, 8.003, 
  14.803, 35.356, 0.597, 0.478, 1.07, "", "", "", "", "", "", "", "", 1515., 
  326938., 19.526, 0.09, 2086., 0.125, 0.119, 8.4, "tests performed", "", "", 
  "", "", "", "", "", "", "", 50.46, 1.674393*^7, 82.328, 18.7, 3.008, 1.796, 
  2470.58, 38., 241.219, 2.42, 0.4, 16.6, 20.859, "", 67.94, 0.512}, 
 {"SEN", "Africa", "Senegal", "2021-01-27", 25407., 280., 252.143, 601., 9., 
  7.857, 1517.386, 16.722, 15.059, 35.894, 0.538, 0.469, 1.07, "", "", "", 
  "", "", "", "", "", 1698., 328636., 19.627, 0.101, 2131., 0.127, 0.118, 
  8.5, "tests performed", "", "", "", "", "", "", "", "", "", 50.46, 
  1.674393*^7, 82.328, 18.7, 3.008, 1.796, 2470.58, 38., 241.219, 2.42, 0.4, 
  16.6, 20.859, "", 67.94, 0.512}, {"SEN", "Africa", "Senegal", "2021-01-28", 
  25711., 304., 257.429, 614., 13., 8.857, 1535.542, 18.156, 15.374, 36.67, 
  0.776, 0.529, 1.07, "", "", "", "", "", "", "", "", 2262., 330898., 19.762, 
  0.135, 2097., 0.125, 0.123, 8.1, "tests performed", "", "", "", "", "", "", 
  "", "", "", 50.46, 1.674393*^7, 82.328, 18.7, 3.008, 1.796, 2470.58, 38., 
  241.219, 2.42, 0.4, 16.6, 20.859, "", 67.94, 0.512}, 
 {"SEN", "Africa", "Senegal", "2021-01-29", 25895., 184., 240.857, 617., 3., 
  8., 1546.531, 10.989, 14.385, 36.849, 0.179, 0.478, 1.07, "", "", "", "", 
  "", "", "", "", 2102., 333000., 19.888, 0.126, 2073., 0.124, 0.116, 8.6, 
  "tests performed", "", "", "", "", "", "", "", "", "", 50.46, 1.674393*^7, 
  82.328, 18.7, 3.008, 1.796, 2470.58, 38., 241.219, 2.42, 0.4, 16.6, 20.859, 
  "", 67.94, 0.512}, {"SEN", "Africa", "Senegal", "2021-01-30", 26213., 318., 
  250.571, 621., 4., 7.429, 1565.523, 18.992, 14.965, 37.088, 0.239, 0.444, 
  1.09, "", "", "", "", "", "", "", "", 2180., 335180., 20.018, 0.13, 2043., 
  0.122, 0.123, 8.2, "tests performed", "", "", "", "", "", "", "", "", "", 
  50.46, 1.674393*^7, 82.328, 18.7, 3.008, 1.796, 2470.58, 38., 241.219, 
  2.42, 0.4, 16.6, 20.859, "", 67.94, 0.512}, {"SEN", "Africa", "Senegal", 
  "2021-01-31", 26523., 310., 256.571, 628., 7., 7.571, 1584.037, 18.514, 
  15.323, 37.506, 0.418, 0.452, 1.12, "", "", "", "", "", "", "", "", 2083., 
  337263., 20.142, 0.124, 1991., 0.119, 0.129, 7.8, "tests performed", "", 
  "", "", "", "", "", "", "", "", 50.46, 1.674393*^7, 82.328, 18.7, 3.008, 
  1.796, 2470.58, 38., 241.219, 2.42, 0.4, 16.6, 20.859, "", 67.94, 0.512}, 
 {"SEN", "Africa", "Senegal", "2021-02-01", 26927., 404., 276.286, 638., 10., 
  8., 1608.165, 24.128, 16.501, 38.103, 0.597, 0.478, 1.13, "", "", "", "", 
  "", "", "", "", 2411., 339674., 20.286, 0.144, 2036., 0.122, 0.136, 7.4, 
  "tests performed", "", "", "", "", "", "", "", "", "", 50.46, 1.674393*^7, 
  82.328, 18.7, 3.008, 1.796, 2470.58, 38., 241.219, 2.42, 0.4, 16.6, 20.859, 
  "", 67.94, 0.512}, {"SEN", "Africa", "Senegal", "2021-02-02", 27080., 153., 
  279., 641., 3., 7., 1617.303, 9.138, 16.663, 38.283, 0.179, 0.418, 1.12, 
  "", "", "", "", "", "", "", "", 1457., 341131., 20.373, 0.087, 2028., 
  0.121, 0.138, 7.3, "tests performed", "", "", "", "", "", "", "", "", "", 
  50.46, 1.674393*^7, 82.328, 18.7, 3.008, 1.796, 2470.58, 38., 241.219, 
  2.42, 0.4, 16.6, 20.859, "", 67.94, 0.512}, {"SEN", "Africa", "Senegal", 
  "2021-02-03", 27365., 285., 279.714, 648., 7., 6.714, 1634.324, 17.021, 
  16.705, 38.701, 0.418, 0.401, 1.11, "", "", "", "", "", "", "", "", 1787., 
  342918., 20.48, 0.107, 2040., 0.122, 0.137, 7.3, "tests performed", "", "", 
  "", "", "", "", "", "", "", 50.46, 1.674393*^7, 82.328, 18.7, 3.008, 1.796, 
  2470.58, 38., 241.219, 2.42, 0.4, 16.6, 20.859, "", 67.94, 0.512}, 
 {"SEN", "Africa", "Senegal", "2021-02-04", 27733., 368., 288.857, 659., 11., 
  6.429, 1656.302, 21.978, 17.251, 39.358, 0.657, 0.384, 1.1, "", "", "", "", 
  "", "", "", "", 2523., 345441., 20.631, 0.151, 2078., 0.124, 0.139, 7.2, 
  "tests performed", "", "", "", "", "", "", "", "", "", 50.46, 1.674393*^7, 
  82.328, 18.7, 3.008, 1.796, 2470.58, 38., 241.219, 2.42, 0.4, 16.6, 20.859, 
  "", 67.94, 0.512}, {"SEN", "Africa", "Senegal", "2021-02-05", 28106., 373., 
  315.857, 666., 7., 7., 1678.578, 22.277, 18.864, 39.776, 0.418, 0.418, 1.1, 
  "", "", "", "", "", "", "", "", 2331., 347772., 20.77, 0.139, 2110., 0.126, 
  0.15, 6.7, "tests performed", "", "", "", "", "", "", "", "", "", 50.46, 
  1.674393*^7, 82.328, 18.7, 3.008, 1.796, 2470.58, 38., 241.219, 2.42, 0.4, 
  16.6, 20.859, "", 67.94, 0.512}, {"SEN", "Africa", "Senegal", "2021-02-06", 
  28489., 383., 325.143, 675., 9., 7.714, 1701.452, 22.874, 19.419, 40.313, 
  0.538, 0.461, 1.09, "", "", "", "", "", "", "", "", 3029., 350801., 20.951, 
  0.181, 2232., 0.133, 0.146, 6.9, "tests performed", "", "", "", "", "", "", 
  "", "", "", 50.46, 1.674393*^7, 82.328, 18.7, 3.008, 1.796, 2470.58, 38., 
  241.219, 2.42, 0.4, 16.6, 20.859, "", 67.94, 0.512}, 
 {"SEN", "Africa", "Senegal", "2021-02-07", 28760., 271., 319.571, 682., 7., 
  7.714, 1717.637, 16.185, 19.086, 40.731, 0.418, 0.461, 1.07, "", "", "", 
  "", "", "", "", "", 2298., 353099., 21.088, 0.137, 2262., 0.135, 0.141, 
  7.1, "tests performed", "", "", "", "", "", "", "", "", "", 50.46, 
  1.674393*^7, 82.328, 18.7, 3.008, 1.796, 2470.58, 38., 241.219, 2.42, 0.4, 
  16.6, 20.859, "", 67.94, 0.512}, {"SEN", "Africa", "Senegal", "2021-02-08", 
  29057., 297., 304.286, 689., 7., 7.286, 1735.375, 17.738, 18.173, 41.149, 
  0.418, 0.435, 1.06, "", "", "", "", "", "", "", "", 2361., 355460., 21.229, 
  0.141, 2255., 0.135, 0.135, 7.4, "tests performed", "", "", "", "", "", "", 
  "", "", "", 50.46, 1.674393*^7, 82.328, 18.7, 3.008, 1.796, 2470.58, 38., 
  241.219, 2.42, 0.4, 16.6, 20.859, "", 67.94, 0.512}, 
 {"SEN", "Africa", "Senegal", "2021-02-09", 29245., 188., 309.286, 700., 11., 
  8.429, 1746.603, 11.228, 18.472, 41.806, 0.657, 0.503, 1.06, "", "", "", 
  "", "", "", "", "", 1329., 356789., 21.309, 0.079, 2237., 0.134, 0.138, 
  7.2, "tests performed", "", "", "", "", "", "", "", "", "", 50.46, 
  1.674393*^7, 82.328, 18.7, 3.008, 1.796, 2470.58, 38., 241.219, 2.42, 0.4, 
  16.6, 20.859, "", 67.94, 0.512}, {"SEN", "Africa", "Senegal", "2021-02-10", 
  29521., 276., 308., 712., 12., 9.143, 1763.087, 16.484, 18.395, 42.523, 
  0.717, 0.546, 1.05, "", "", "", "", "", "", "", "", 1653., 358442., 21.407, 
  0.099, 2218., 0.132, 0.139, 7.2, "tests performed", "", "", "", "", "", "", 
  "", "", "", 50.46, 1.674393*^7, 82.328, 18.7, 3.008, 1.796, 2470.58, 38., 
  241.219, 2.42, 0.4, 16.6, 20.859, "", 67.94, 0.512}, 
 {"SEN", "Africa", "Senegal", "2021-02-11", 29914., 393., 311.571, 724., 12., 
  9.286, 1786.558, 23.471, 18.608, 43.24, 0.717, 0.555, 1.05, "", "", "", "", 
  "", "", "", "", 2860., 361302., 21.578, 0.171, 2266., 0.135, 0.137, 7.3, 
  "tests performed", "", "", "", "", "", "", "", "", "", 50.46, 1.674393*^7, 
  82.328, 18.7, 3.008, 1.796, 2470.58, 38., 241.219, 2.42, 0.4, 16.6, 20.859, 
  "", 67.94, 0.512}, {"SEN", "Africa", "Senegal", "2021-02-12", 30376., 462., 
  324.286, 735., 11., 9.857, 1814.15, 27.592, 19.367, 43.897, 0.657, 0.589, 
  1.04, "", "", "", "", "", "", "", "", 2688., 363990., 21.739, 0.161, 2317., 
  0.138, 0.14, 7.1, "tests performed", "", "", "", "", "", "", "", "", "", 
  50.46, 1.674393*^7, 82.328, 18.7, 3.008, 1.796, 2470.58, 38., 241.219, 
  2.42, 0.4, 16.6, 20.859, "", 67.94, 0.512}, {"SEN", "Africa", "Senegal", 
  "2021-02-13", 30641., 265., 307.429, 741., 6., 9.429, 1829.977, 15.827, 
  18.361, 44.255, 0.358, 0.563, 1.01, "", "", "", "", "", "", "", "", 2287., 
  366277., 21.875, 0.137, 2211., 0.132, 0.139, 7.2, "tests performed", "", 
  "", "", "", "", "", "", "", "", 50.46, 1.674393*^7, 82.328, 18.7, 3.008, 
  1.796, 2470.58, 38., 241.219, 2.42, 0.4, 16.6, 20.859, "", 67.94, 0.512}, 
 {"SEN", "Africa", "Senegal", "2021-02-14", 31007., 366., 321., 748., 7., 
  9.429, 1851.835, 21.859, 19.171, 44.673, 0.418, 0.563, 1., "", "", "", "", 
  "", "", "", "", 2116., 368393., 22.002, 0.126, 2185., 0.13, 0.147, 6.8, 
  "tests performed", "", "", "", "", "", "", "", "", "", 50.46, 1.674393*^7, 
  82.328, 18.7, 3.008, 1.796, 2470.58, 38., 241.219, 2.42, 0.4, 16.6, 20.859, 
  "", 67.94, 0.512}, {"SEN", "Africa", "Senegal", "2021-02-15", 31275., 268., 
  316.857, 754., 6., 9.286, 1867.841, 16.006, 18.924, 45.031, 0.358, 0.555, 
  0.99, "", "", "", "", "", "", "", "", 2056., 370449., 22.124, 0.123, 2141., 
  0.128, 0.148, 6.8, "tests performed", "", "", "", "", "", "", "", "", "", 
  50.46, 1.674393*^7, 82.328, 18.7, 3.008, 1.796, 2470.58, 38., 241.219, 
  2.42, 0.4, 16.6, 20.859, "", 67.94, 0.512}, {"SEN", "Africa", "Senegal", 
  "2021-02-16", 31476., 201., 318.714, 760., 6., 8.571, 1879.845, 12.004, 
  19.035, 45.39, 0.358, 0.512, 0.97, "", "", "", "", "", "", "", "", 1555., 
  372004., 22.217, 0.093, 2174., 0.13, 0.147, 6.8, "tests performed", "", "", 
  "", "", "", "", "", "", "", 50.46, 1.674393*^7, 82.328, 18.7, 3.008, 1.796, 
  2470.58, 38., 241.219, 2.42, 0.4, 16.6, 20.859, "", 67.94, 0.512}, 
 {"SEN", "Africa", "Senegal", "2021-02-17", 31771., 295., 321.429, 769., 9., 
  8.143, 1897.464, 17.618, 19.197, 45.927, 0.538, 0.486, 0.95, "", "", "", 
  "", "", "", "", "", 2192., 374196., 22.348, 0.131, 2251., 0.134, 0.143, 7., 
  "tests performed", "", "", "", "", "", "", "", "", "", 50.46, 1.674393*^7, 
  82.328, 18.7, 3.008, 1.796, 2470.58, 38., 241.219, 2.42, 0.4, 16.6, 20.859, 
  "", 67.94, 0.512}, {"SEN", "Africa", "Senegal", "2021-02-18", 32099., 328., 
  312.143, 781., 12., 8.143, 1917.053, 19.589, 18.642, 46.644, 0.717, 0.486, 
  0.92, "", "", "", "", "", "", "", "", 2128., 376324., 22.475, 0.127, 2146., 
  0.128, 0.145, 6.9, "tests performed", "", "", "", "", "", "", "", "", "", 
  50.46, 1.674393*^7, 82.328, 18.7, 3.008, 1.796, 2470.58, 38., 241.219, 
  2.42, 0.4, 16.6, 20.859, "", 67.94, 0.512}, {"SEN", "Africa", "Senegal", 
  "2021-02-19", 32378., 279., 286., 787., 6., 7.429, 1933.716, 16.663, 
  17.081, 47.002, 0.358, 0.444, 0.91, "", "", "", "", "", "", "", "", 2168., 
  378492., 22.605, 0.129, 2072., 0.124, 0.138, 7.2, "tests performed", "", 
  "", "", "", "", "", "", "", "", 50.46, 1.674393*^7, 82.328, 18.7, 3.008, 
  1.796, 2470.58, 38., 241.219, 2.42, 0.4, 16.6, 20.859, "", 67.94, 0.512}, 
 {"SEN", "Africa", "Senegal", "2021-02-20", 32630., 252., 284.143, 795., 8., 
  7.714, 1948.766, 15.05, 16.97, 47.48, 0.478, 0.461, 0.9, "", "", "", "", 
  "", "", "", "", 2586., 381078., 22.759, 0.154, 2114., 0.126, 0.134, 7.4, 
  "tests performed", "", "", "", "", "", "", "", "", "", 50.46, 1.674393*^7, 
  82.328, 18.7, 3.008, 1.796, 2470.58, 38., 241.219, 2.42, 0.4, 16.6, 20.859, 
  "", 67.94, 0.512}, {"SEN", "Africa", "Senegal", "2021-02-21", 32927., 297., 
  274.286, 808., 13., 8.571, 1966.504, 17.738, 16.381, 48.256, 0.776, 0.512, 
  0.89, "", "", "", "", "", "", "", "", 2348., 383426., 22.899, 0.14, 2148., 
  0.128, 0.128, 7.8, "tests performed", "", "", "", "", "", "", "", "", "", 
  50.46, 1.674393*^7, 82.328, 18.7, 3.008, 1.796, 2470.58, 38., 241.219, 
  2.42, 0.4, 16.6, 20.859, "", 67.94, 0.512}, {"SEN", "Africa", "Senegal", 
  "2021-02-22", 33099., 172., 260.571, 814., 6., 8.571, 1976.776, 10.272, 
  15.562, 48.615, 0.358, 0.512, 0.88, "", "", "", "", "", "", "", "", 1931., 
  385357., 23.015, 0.115, 2130., 0.127, 0.122, 8.2, "tests performed", 0., 
  0., "", "", "", 0., 0., "", "", 50.46, 1.674393*^7, 82.328, 18.7, 3.008, 
  1.796, 2470.58, 38., 241.219, 2.42, 0.4, 16.6, 20.859, "", 67.94, 0.512}, 
 {"SEN", "Africa", "Senegal", "2021-02-23", 33242., 143., 252.286, 832., 18., 
  10.286, 1985.316, 8.54, 15.067, 49.69, 1.075, 0.614, 0.88, "", "", "", "", 
  "", "", "", "", 1633., 386990., 23.112, 0.098, 2141., 0.128, 0.118, 8.5, 
  "tests performed", 82., 82., "", 82., 82., 0., 0., "", 5., 50.46, 
  1.674393*^7, 82.328, 18.7, 3.008, 1.796, 2470.58, 38., 241.219, 2.42, 0.4, 
  16.6, 20.859, "", 67.94, 0.512}, {"SEN", "Africa", "Senegal", "2021-02-24", 
  33453., 211., 240.286, 840., 8., 10.143, 1997.918, 12.602, 14.351, 50.167, 
  0.478, 0.606, 0.88, "", "", "", "", "", "", "", "", 2040., 389030., 23.234, 
  0.122, 2119., 0.127, 0.113, 8.8, "tests performed", 4087., 4087., "", 
  4005., 2044., 0.02, 0.02, "", 122., 50.46, 1.674393*^7, 82.328, 18.7, 
  3.008, 1.796, 2470.58, 38., 241.219, 2.42, 0.4, 16.6, 20.859, "", 67.94, 
  0.512}, {"SEN", "Africa", "Senegal", "2021-02-25", 33741., 288., 234.571, 
  852., 12., 10.143, 2015.118, 17.2, 14.009, 50.884, 0.717, 0.606, 0.88, "", 
  "", "", "", "", "", "", "", 2547., 391577., 23.386, 0.152, 2179., 0.13, 
  0.108, 9.3, "tests performed", 11749., 11749., "", 7662., 3916., 0.07, 
  0.07, "", 234., 43.06, 1.674393*^7, 82.328, 18.7, 3.008, 1.796, 2470.58, 
  38., 241.219, 2.42, 0.4, 16.6, 20.859, "", 67.94, 0.512}, 
 {"SEN", "Africa", "Senegal", "2021-02-26", 34031., 290., 236.143, 857., 5., 
  10., 2032.438, 17.32, 14.103, 51.183, 0.299, 0.597, 0.88, "", "", "", "", 
  "", "", "", "", 2762., 394339., 23.551, 0.165, 2264., 0.135, 0.104, 9.6, 
  "tests performed", 21641., 21641., "", 9892., 5410., 0.13, 0.13, "", 323., 
  43.06, 1.674393*^7, 82.328, 18.7, 3.008, 1.796, 2470.58, 38., 241.219, 
  2.42, 0.4, 16.6, 20.859, "", 67.94, 0.512}, {"SEN", "Africa", "Senegal", 
  "2021-02-27", 34255., 224., 232.143, 866., 9., 10.143, 2045.816, 13.378, 
  13.864, 51.72, 0.538, 0.606, 0.87, "", "", "", "", "", "", "", "", 2210., 
  396549., 23.683, 0.132, 2210., 0.132, 0.105, 9.5, "tests performed", 
  25653., 25653., "", 4012., 5131., 0.15, 0.15, "", 306., 43.06, 1.674393*^7, 
  82.328, 18.7, 3.008, 1.796, 2470.58, 38., 241.219, 2.42, 0.4, 16.6, 20.859, 
  "", 67.94, 0.512}, {"SEN", "Africa", "Senegal", "2021-02-28", 34520., 265., 
  227.571, 872., 6., 9.143, 2061.643, 15.827, 13.591, 52.079, 0.358, 0.546, 
  0.87, "", "", "", "", "", "", "", "", 2308., 398857., 23.821, 0.138, 2204., 
  0.132, 0.103, 9.7, "tests performed", 27018., 27018., "", 1365., 4503., 
  0.16, 0.16, "", 269., 43.06, 1.674393*^7, 82.328, 18.7, 3.008, 1.796, 
  2470.58, 38., 241.219, 2.42, 0.4, 16.6, 20.859, "", 67.94, 0.512}, 
 {"SEN", "Africa", "Senegal", "2021-03-01", 34732., 212., 233.286, 880., 8., 
  9.429, 2074.304, 12.661, 13.933, 52.556, 0.478, 0.563, 0.87, "", "", "", 
  "", "", "", "", "", 1746., 400603., 23.925, 0.104, 2178., 0.13, 0.107, 9.3, 
  "tests performed", 35299., 35299., "", 8281., 5043., 0.21, 0.21, "", 301., 
  43.06, 1.674393*^7, 82.328, 18.7, 3.008, 1.796, 2470.58, 38., 241.219, 
  2.42, 0.4, 16.6, 20.859, "", 67.94, 0.512}, {"SEN", "Africa", "Senegal", 
  "2021-03-02", 34832., 100., 227.143, 888., 8., 8., 2080.276, 5.972, 13.566, 
  53.034, 0.478, 0.478, 0.85, "", "", "", "", "", "", "", "", 1273., 401876., 
  24.001, 0.076, 2127., 0.127, 0.107, 9.4, "tests performed", 39938., 39938., 
  "", 4639., 5694., 0.24, 0.24, "", 340., 43.06, 1.674393*^7, 82.328, 18.7, 
  3.008, 1.796, 2470.58, 38., 241.219, 2.42, 0.4, 16.6, 20.859, "", 67.94, 
  0.512}, {"SEN", "Africa", "Senegal", "2021-03-03", 35037., 205., 226.286, 
  896., 8., 8., 2092.519, 12.243, 13.514, 53.512, 0.478, 0.478, 0.84, "", "", 
  "", "", "", "", "", "", 2017., 403893., 24.122, 0.12, 2123., 0.127, 0.107, 
  9.4, "tests performed", 45638., 45638., "", 5700., 5936., 0.27, 0.27, "", 
  355., 43.06, 1.674393*^7, 82.328, 18.7, 3.008, 1.796, 2470.58, 38., 
  241.219, 2.42, 0.4, 16.6, 20.859, "", 67.94, 0.512}, 
 {"SEN", "Africa", "Senegal", "2021-03-04", 35247., 210., 215.143, 898., 2., 
  6.571, 2105.061, 12.542, 12.849, 53.631, 0.119, 0.392, 0.83, "", "", "", 
  "", "", "", "", "", 2070., 405963., 24.245, 0.124, 2055., 0.123, 0.105, 
  9.6, "tests performed", 52363., 52363., "", 6725., 5802., 0.31, 0.31, "", 
  347., 43.06, 1.674393*^7, 82.328, 18.7, 3.008, 1.796, 2470.58, 38., 
  241.219, 2.42, 0.4, 16.6, 20.859, "", 67.94, 0.512}, 
 {"SEN", "Africa", "Senegal", "2021-03-05", 35468., 221., 205.286, 903., 5., 
  6.571, 2118.26, 13.199, 12.26, 53.93, 0.299, 0.392, 0.82, "", "", "", "", 
  "", "", "", "", 2089., 408052., 24.37, 0.125, 1959., 0.117, 0.105, 9.5, 
  "tests performed", 62060., 62060., "", 9697., 5774., 0.37, 0.37, "", 345., 
  43.06, 1.674393*^7, 82.328, 18.7, 3.008, 1.796, 2470.58, 38., 241.219, 
  2.42, 0.4, 16.6, 20.859, "", 67.94, 0.512}, {"SEN", "Africa", "Senegal", 
  "2021-03-06", 35632., 164., 196.714, 907., 4., 5.857, 2128.055, 9.795, 
  11.748, 54.169, 0.239, 0.35, 0.82, "", "", "", "", "", "", "", "", 1856., 
  409908., 24.481, 0.111, 1908., 0.114, 0.103, 9.7, "tests performed", 
  64117., 64117., "", 2057., 5495., 0.38, 0.38, "", 328., 43.06, 1.674393*^7, 
  82.328, 18.7, 3.008, 1.796, 2470.58, 38., 241.219, 2.42, 0.4, 16.6, 20.859, 
  "", 67.94, 0.512}, {"SEN", "Africa", "Senegal", "2021-03-07", 35857., 225., 
  191., 919., 12., 6.714, 2141.492, 13.438, 11.407, 54.886, 0.717, 0.401, 
  0.82, "", "", "", "", "", "", "", "", 2057., 411965., 24.604, 0.123, 1873., 
  0.112, 0.102, 9.8, "tests performed", 65037., 65037., "", 920., 5431., 
  0.39, 0.39, "", 324., 43.06, 1.674393*^7, 82.328, 18.7, 3.008, 1.796, 
  2470.58, 38., 241.219, 2.42, 0.4, 16.6, 20.859, "", 67.94, 0.512}, 
 {"SEN", "Africa", "Senegal", "2021-03-08", 35959., 102., 175.286, 925., 6., 
  6.429, 2147.584, 6.092, 10.469, 55.244, 0.358, 0.384, 0.81, "", "", "", "", 
  "", "", "", "", 1227., 413192., 24.677, 0.073, 1798., 0.107, 0.097, 10.3, 
  "tests performed", 66768., 66768., "", 1731., 4496., 0.4, 0.4, "", 269., 
  43.06, 1.674393*^7, 82.328, 18.7, 3.008, 1.796, 2470.58, 38., 241.219, 
  2.42, 0.4, 16.6, 20.859, "", 67.94, 0.512}, {"SEN", "Africa", "Senegal", 
  "2021-03-09", 36039., 80., 172.429, 930., 5., 6., 2152.362, 4.778, 10.298, 
  55.543, 0.299, 0.358, 0.81, "", "", "", "", "", "", "", "", 1028., 414220., 
  24.739, 0.061, 1763., 0.105, 0.098, 10.2, "tests performed", 68017., 
  68017., "", 1249., 4011., 0.41, 0.41, "", 240., 43.06, 1.674393*^7, 82.328, 
  18.7, 3.008, 1.796, 2470.58, 38., 241.219, 2.42, 0.4, 16.6, 20.859, "", 
  67.94, 0.512}, {"SEN", "Africa", "Senegal", "2021-03-10", 36195., 156., 
  165.429, 935., 5., 5.571, 2161.679, 9.317, 9.88, 55.841, 0.299, 0.333, 
  0.82, "", "", "", "", "", "", "", "", 1390., 415610., 24.822, 0.083, 1674., 
  0.1, 0.099, 10.1, "tests performed", 68205., 68205., "", 188., 3224., 0.41, 
  0.41, "", 193., 43.06, 1.674393*^7, 82.328, 18.7, 3.008, 1.796, 2470.58, 
  38., 241.219, 2.42, 0.4, 16.6, 20.859, "", 67.94, 0.512}, 
 {"SEN", "Africa", "Senegal", "2021-03-11", 36371., 176., 160.571, 941., 6., 
  6.143, 2172.19, 10.511, 9.59, 56.199, 0.358, 0.367, 0.82, "", "", "", "", 
  "", "", "", "", 1948., 417558., 24.938, 0.116, 1656., 0.099, 0.097, 10.3, 
  "tests performed", "", "", "", "", 5262., "", "", "", 314., 43.06, 
  1.674393*^7, 82.328, 18.7, 3.008, 1.796, 2470.58, 38., 241.219, 2.42, 0.4, 
  16.6, 20.859, "", 67.94, 0.512}, {"SEN", "Africa", "Senegal", "2021-03-12", 
  36569., 198., 157.286, 951., 10., 6.857, 2184.015, 11.825, 9.394, 56.797, 
  0.597, 0.41, 0.83, "", "", "", "", "", "", "", "", 1935., 419493., 25.053, 
  0.116, 1634., 0.098, 0.096, 10.4, "tests performed", "", "", "", "", 6876., 
  "", "", "", 411., 43.06, 1.674393*^7, 82.328, 18.7, 3.008, 1.796, 2470.58, 
  38., 241.219, 2.42, 0.4, 16.6, 20.859, "", 67.94, 0.512}, 
 {"SEN", "Africa", "Senegal", "2021-03-13", 36726., 157., 156.286, 955., 4., 
  6.857, 2193.392, 9.377, 9.334, 57.036, 0.239, 0.41, 0.83, "", "", "", "", 
  "", "", "", "", 1702., 421195., 25.155, 0.102, 1612., 0.096, 0.097, 10.3, 
  "tests performed", 131186., 131186., "", "", 9581., 0.78, 0.78, "", 572., 
  43.06, 1.674393*^7, 82.328, 18.7, 3.008, 1.796, 2470.58, 38., 241.219, 
  2.42, 0.4, 16.6, 20.859, "", 67.94, 0.512}, {"SEN", "Africa", "Senegal", 
  "2021-03-14", 36892., 166., 147.857, 963., 8., 6.286, 2203.306, 9.914, 
  8.83, 57.513, 0.478, 0.375, 0.83, "", "", "", "", "", "", "", "", 1817., 
  423012., 25.264, 0.109, 1578., 0.094, 0.094, 10.7, "tests performed", 
  131186., 131186., "", 0., 9450., 0.78, 0.78, "", 564., 43.06, 1.674393*^7, 
  82.328, 18.7, 3.008, 1.796, 2470.58, 38., 241.219, 2.42, 0.4, 16.6, 20.859, 
  "", 67.94, 0.512}, {"SEN", "Africa", "Senegal", "2021-03-15", 36996., 104., 
  148.143, 978., 15., 7.571, 2209.517, 6.211, 8.848, 58.409, 0.896, 0.452, 
  0.84, "", "", "", "", "", "", "", "", 1330., 424342., 25.343, 0.079, 1593., 
  0.095, 0.093, 10.8, "tests performed", 139118., 139118., "", 7932., 10336., 
  0.83, 0.83, "", 617., 43.06, 1.674393*^7, 82.328, 18.7, 3.008, 1.796, 
  2470.58, 38., 241.219, 2.42, 0.4, 16.6, 20.859, "", 67.94, 0.512}, 
 {"SEN", "Africa", "Senegal", "2021-03-16", 37062., 66., 146.143, 981., 3., 
  7.286, 2213.459, 3.942, 8.728, 58.588, 0.179, 0.435, 0.84, "", "", "", "", 
  "", "", "", "", 1116., 425458., 25.41, 0.067, 1605., 0.096, 0.091, 11., 
  "tests performed", 144207., 144207., "", 5089., 10884., 0.86, 0.86, "", 
  650., 43.06, 1.674393*^7, 82.328, 18.7, 3.008, 1.796, 2470.58, 38., 
  241.219, 2.42, 0.4, 16.6, 20.859, "", 67.94, 0.512}, 
 {"SEN", "Africa", "Senegal", "2021-03-17", 37254., 192., 151.286, 990., 9., 
  7.857, 2224.926, 11.467, 9.035, 59.126, 0.538, 0.469, 0.84, "", "", "", "", 
  "", "", "", "", 1892., 427350., 25.523, 0.113, 1677., 0.1, 0.09, 11.1, 
  "tests performed", 146208., 146208., "", 2001., 11143., 0.87, 0.87, "", 
  665., 43.06, 1.674393*^7, 82.328, 18.7, 3.008, 1.796, 2470.58, 38., 
  241.219, 2.42, 0.4, 16.6, 20.859, "", 67.94, 0.512}, 
 {"SEN", "Africa", "Senegal", "2021-03-18", 37428., 174., 151., 995., 5., 
  7.714, 2235.318, 10.392, 9.018, 59.425, 0.299, 0.461, 0.83, "", "", "", "", 
  "", "", "", "", 1889., 429239., 25.635, 0.113, 1669., 0.1, 0.09, 11.1, 
  "tests performed", 148246., 148246., "", 2038., 8435., 0.89, 0.89, "", 
  504., 43.06, 1.674393*^7, 82.328, 18.7, 3.008, 1.796, 2470.58, 38., 
  241.219, 2.42, 0.4, 16.6, 20.859, "", 67.94, 0.512}, 
 {"SEN", "Africa", "Senegal", "2021-03-19", 37541., 113., 138.857, 1003., 8., 
  7.429, 2242.066, 6.749, 8.293, 59.902, 0.478, 0.444, 0.82, "", "", "", "", 
  "", "", "", "", 1655., 430894., 25.734, 0.099, 1629., 0.097, 0.085, 11.7, 
  "tests performed", 150857., 150857., "", 2611., 5809., 0.9, 0.9, "", 347., 
  13.89, 1.674393*^7, 82.328, 18.7, 3.008, 1.796, 2470.58, 38., 241.219, 
  2.42, 0.4, 16.6, 20.859, "", 67.94, 0.512}, {"SEN", "Africa", "Senegal", 
  "2021-03-20", 37693., 152., 138.143, 1007., 4., 7.429, 2251.144, 9.078, 
  8.25, 60.141, 0.239, 0.444, 0.82, "", "", "", "", "", "", "", "", 2214., 
  433108., 25.867, 0.132, 1702., 0.102, 0.081, 12.3, "tests performed", 
  159168., 159168., "", 8311., 3997., 0.95, 0.95, "", 239., 13.89, 
  1.674393*^7, 82.328, 18.7, 3.008, 1.796, 2470.58, 38., 241.219, 2.42, 0.4, 
  16.6, 20.859, "", 67.94, 0.512}, {"SEN", "Africa", "Senegal", "2021-03-21", 
  37833., 140., 134.429, 1013., 6., 7.143, 2259.505, 8.361, 8.028, 60.5, 
  0.358, 0.427, 0.81, "", "", "", "", "", "", "", "", 1894., 435002., 25.98, 
  0.113, 1713., 0.102, 0.078, 12.7, "tests performed", 159168., 159168., "", 
  0., 3997., 0.95, 0.95, "", 239., 13.89, 1.674393*^7, 82.328, 18.7, 3.008, 
  1.796, 2470.58, 38., 241.219, 2.42, 0.4, 16.6, 20.859, "", 67.94, 0.512}, 
 {"SEN", "Africa", "Senegal", "2021-03-22", 37920., 87., 132., 1016., 3., 
  5.429, 2264.701, 5.196, 7.883, 60.679, 0.179, 0.324, 0.81, "", "", "", "", 
  "", "", "", "", 1398., 436400., 26.063, 0.083, 1723., 0.103, 0.077, 13.1, 
  "tests performed", 169653., 169653., "", 10485., 4362., 1.01, 1.01, "", 
  261., 23.15, 1.674393*^7, 82.328, 18.7, 3.008, 1.796, 2470.58, 38., 
  241.219, 2.42, 0.4, 16.6, 20.859, "", 67.94, 0.512}, 
 {"SEN", "Africa", "Senegal", "2021-03-23", 37958., 38., 128., 1020., 4., 
  5.571, 2266.971, 2.269, 7.645, 60.918, 0.239, 0.333, 0.8, "", "", "", "", 
  "", "", "", "", 732., 437132., 26.107, 0.044, 1668., 0.1, 0.077, 13., 
  "tests performed", 180463., 180463., "", 10810., 5179., 1.08, 1.08, "", 
  309., 23.15, 1.674393*^7, 82.328, 18.7, 3.008, 1.796, 2470.58, 38., 
  241.219, 2.42, 0.4, 16.6, 20.859, "", 67.94, 0.512}, 
 {"SEN", "Africa", "Senegal", "2021-03-24", 38134., 176., 125.714, 1023., 3., 
  4.714, 2277.482, 10.511, 7.508, 61.097, 0.179, 0.282, 0.8, "", "", "", "", 
  "", "", "", "", 1906., 439038., 26.221, 0.114, 1670., 0.1, 0.075, 13.3, 
  "tests performed", 197900., 197900., "", 17437., 7385., 1.18, 1.18, "", 
  441., 23.15, 1.674393*^7, 82.328, 18.7, 3.008, 1.796, 2470.58, 38., 
  241.219, 2.42, 0.4, 16.6, 20.859, "", 67.94, 0.512}, 
 {"SEN", "Africa", "Senegal", "2021-03-25", 38255., 121., 118.143, 1028., 5., 
  4.714, 2284.709, 7.226, 7.056, 61.395, 0.299, 0.282, 0.78, "", "", "", "", 
  "", "", "", "", 1571., 440609., 26.315, 0.094, 1624., 0.097, 0.073, 13.7, 
  "tests performed", 211323., 211323., "", 13423., 9011., 1.26, 1.26, "", 
  538., 23.15, 1.674393*^7, 82.328, 18.7, 3.008, 1.796, 2470.58, 38., 
  241.219, 2.42, 0.4, 16.6, 20.859, "", 67.94, 0.512}, 
 {"SEN", "Africa", "Senegal", "2021-03-26", 38354., 99., 116.143, 1031., 3., 
  4., 2290.621, 5.913, 6.936, 61.575, 0.179, 0.239, 0.76, "", "", "", "", "", 
  "", "", "", 1586., 442195., 26.409, 0.095, 1614., 0.096, 0.072, 13.9, 
  "tests performed", 225309., 225309., "", 13986., 10636., 1.35, 1.35, "", 
  635., 23.15, 1.674393*^7, 82.328, 18.7, 3.008, 1.796, 2470.58, 38., 
  241.219, 2.42, 0.4, 16.6, 20.859, "", 67.94, 0.512}, 
 {"SEN", "Africa", "Senegal", "2021-03-27", 38456., 102., 109., 1034., 3., 
  3.857, 2296.713, 6.092, 6.51, 61.754, 0.179, 0.23, 0.74, "", "", "", "", 
  "", "", "", "", 1842., 444037., 26.519, 0.11, 1561., 0.093, 0.07, 14.3, 
  "tests performed", 231723., 231723., "", 6414., 10365., 1.38, 1.38, "", 
  619., 23.15, 1.674393*^7, 82.328, 18.7, 3.008, 1.796, 2470.58, 38., 
  241.219, 2.42, 0.4, 16.6, 20.859, "", 67.94, 0.512}, 
 {"SEN", "Africa", "Senegal", "2021-03-28", 38520., 64., 98.143, 1037., 3., 
  3.429, 2300.535, 3.822, 5.861, 61.933, 0.179, 0.205, 0.73, "", "", "", "", 
  "", "", "", "", 1850., 445887., 26.63, 0.11, 1555., 0.093, 0.063, 15.8, 
  "tests performed", "", "", "", "", 10535., "", "", "", 629., 23.15, 
  1.674393*^7, 82.328, 18.7, 3.008, 1.796, 2470.58, 38., 241.219, 2.42, 0.4, 
  16.6, 20.859, "", 67.94, 0.512}, {"SEN", "Africa", "Senegal", "2021-03-29", 
  38566., 46., 92.286, 1044., 7., 4., 2303.282, 2.747, 5.512, 62.351, 0.418, 
  0.239, 0.73, "", "", "", "", "", "", "", "", 1139., 447026., 26.698, 0.068, 
  1518., 0.091, 0.061, 16.4, "tests performed", 234099., 234099., "", "", 
  9207., 1.4, 1.4, "", 550., 23.15, 1.674393*^7, 82.328, 18.7, 3.008, 1.796, 
  2470.58, 38., 241.219, 2.42, 0.4, 16.6, 20.859, "", 67.94, 0.512}, 
 {"SEN", "Africa", "Senegal", "2021-03-30", 38618., 52., 94.286, 1049., 5., 
  4.143, 2306.388, 3.106, 5.631, 62.65, 0.299, 0.247, 0.74, "", "", "", "", 
  "", "", "", "", 1073., 448099., 26.762, 0.064, 1567., 0.094, 0.06, 16.6, 
  "tests performed", 247750., 247750., "", 13651., 9612., 1.48, 1.48, "", 
  574., 23.15, 1.674393*^7, 82.328, 18.7, 3.008, 1.796, 2470.58, 38., 
  241.219, 2.42, 0.4, 16.6, 20.859, "", 67.94, 0.512}, 
 {"SEN", "Africa", "Senegal", "2021-03-31", 38705., 87., 81.571, 1051., 2., 
  4., 2311.584, 5.196, 4.872, 62.769, 0.119, 0.239, 0.74, "", "", "", "", "", 
  "", "", "", 1607., 449706., 26.858, 0.096, 1524., 0.091, 0.054, 18.7, 
  "tests performed", 260754., 260754., "", 13004., 8979., 1.56, 1.56, "", 
  536., 23.15, 1.674393*^7, 82.328, 18.7, 3.008, 1.796, 2470.58, 38., 
  241.219, 2.42, 0.4, 16.6, 20.859, "", 67.94, 0.512}, 
 {"SEN", "Africa", "Senegal", "2021-04-01", 38782., 77., 75.286, 1054., 3., 
  3.714, 2316.183, 4.599, 4.496, 62.948, 0.179, 0.222, 0.75, "", "", "", "", 
  "", "", "", "", 1659., 451365., 26.957, 0.099, 1537., 0.092, 0.049, 20.4, 
  "tests performed", 274942., 274942., "", 14188., 9088., 1.64, 1.64, "", 
  543., 23.15, 1.674393*^7, 82.328, 18.7, 3.008, 1.796, 2470.58, 38., 
  241.219, 2.42, 0.4, 16.6, 20.859, "", 67.94, 0.512}, 
 {"SEN", "Africa", "Senegal", "2021-04-02", 38889., 107., 76.429, 1056., 2., 
  3.571, 2322.573, 6.39, 4.565, 63.068, 0.119, 0.213, 0.76, "", "", "", "", 
  "", "", "", "", 1823., 453188., 27.066, 0.109, 1570., 0.094, 0.049, 20.5, 
  "tests performed", 288319., 288319., "", 13377., 9001., 1.72, 1.72, "", 
  538., 23.15, 1.674393*^7, 82.328, 18.7, 3.008, 1.796, 2470.58, 38., 
  241.219, 2.42, 0.4, 16.6, 20.859, "", 67.94, 0.512}, 
 {"SEN", "Africa", "Senegal", "2021-04-03", 38953., 64., 71., 1063., 7., 
  4.143, 2326.395, 3.822, 4.24, 63.486, 0.418, 0.247, 0.75, "", "", "", "", 
  "", "", "", "", 1635., 454823., 27.163, 0.098, 1541., 0.092, 0.046, 21.7, 
  "tests performed", 299178., 299178., "", 10859., 9636., 1.79, 1.79, "", 
  575., 23.15, 1.674393*^7, 82.328, 18.7, 3.008, 1.796, 2470.58, 38., 
  241.219, 2.42, 0.4, 16.6, 20.859, "", 67.94, 0.512}, 
 {"SEN", "Africa", "Senegal", "2021-04-04", 39024., 71., 72., 1063., 0., 
  3.714, 2330.636, 4.24, 4.3, 63.486, 0., 0.222, 0.76, "", "", "", "", "", 
  "", "", "", 1834., 456657., 27.273, 0.11, 1539., 0.092, 0.047, 21.4, 
  "tests performed", 302857., 302857., "", 3679., 9992., 1.81, 1.81, "", 
  597., 23.15, 1.674393*^7, 82.328, 18.7, 3.008, 1.796, 2470.58, 38., 
  241.219, 2.42, 0.4, 16.6, 20.859, "", 67.94, 0.512}, 
 {"SEN", "Africa", "Senegal", "2021-04-05", 39093., 69., 75.286, 1063., 0., 
  2.714, 2334.757, 4.121, 4.496, 63.486, 0., 0.162, 0.76, "", "", "", "", "", 
  "", "", "", 1421., 458078., 27.358, 0.085, 1579., 0.094, 0.048, 21., 
  "tests performed", 305364., 305364., "", 2507., 10181., 1.82, 1.82, "", 
  608., 23.15, 1.674393*^7, 82.328, 18.7, 3.008, 1.796, 2470.58, 38., 
  241.219, 2.42, 0.4, 16.6, 20.859, "", 67.94, 0.512}, 
 {"SEN", "Africa", "Senegal", "2021-04-06", 39127., 34., 72.714, 1065., 2., 
  2.286, 2336.787, 2.031, 4.343, 63.605, 0.119, 0.137, 0.76, "", "", "", "", 
  "", "", "", "", 793., 458871., 27.405, 0.047, 1539., 0.092, 0.047, 21.2, 
  "tests performed", 308318., 308318., "", 2954., 8653., 1.84, 1.84, "", 
  517., 23.15, 1.674393*^7, 82.328, 18.7, 3.008, 1.796, 2470.58, 38., 
  241.219, 2.42, 0.4, 16.6, 20.859, "", 67.94, 0.512}, 
 {"SEN", "Africa", "Senegal", "2021-04-07", 39164., 37., 65.571, 1070., 5., 
  2.714, 2338.997, 2.21, 3.916, 63.904, 0.299, 0.162, 0.75, "", "", "", "", 
  "", "", "", "", 867., 459738., 27.457, 0.052, 1433., 0.086, 0.046, 21.9, 
  "tests performed", "", "", "", "", 8123., "", "", "", 485., 23.15, 
  1.674393*^7, 82.328, 18.7, 3.008, 1.796, 2470.58, 38., 241.219, 2.42, 0.4, 
  16.6, 20.859, "", 67.94, 0.512}, {"SEN", "Africa", "Senegal", "2021-04-08", 
  39237., 73., 65., 1073., 3., 2.714, 2343.357, 4.36, 3.882, 64.083, 0.179, 
  0.162, 0.77, "", "", "", "", "", "", "", "", 1421., 461159., 27.542, 0.085, 
  1399., 0.084, 0.046, 21.5, "tests performed", 326910., 326910., "", "", 
  7424., 1.95, 1.95, "", 443., 23.15, 1.674393*^7, 82.328, 18.7, 3.008, 
  1.796, 2470.58, 38., 241.219, 2.42, 0.4, 16.6, 20.859, "", 67.94, 0.512}, 
 {"SEN", "Africa", "Senegal", "2021-04-09", 39307., 70., 59.714, 1074., 1., 
  2.571, 2347.537, 4.181, 3.566, 64.143, 0.06, 0.154, 0.78, "", "", "", "", 
  "", "", "", "", 1441., 462600., 27.628, 0.086, 1345., 0.08, 0.044, 22.5, 
  "tests performed", 334236., 334236., "", 7326., 6560., 2., 2., "", 392., 
  23.15, 1.674393*^7, 82.328, 18.7, 3.008, 1.796, 2470.58, 38., 241.219, 
  2.42, 0.4, 16.6, 20.859, "", 67.94, 0.512}, {"SEN", "Africa", "Senegal", 
  "2021-04-10", 39364., 57., 58.714, 1077., 3., 2., 2350.942, 3.404, 3.507, 
  64.322, 0.179, 0.119, 0.79, "", "", "", "", "", "", "", "", 1515., 464115., 
  27.718, 0.09, 1327., 0.079, 0.044, 22.6, "tests performed", 343222., 
  343222., "", 8986., 6292., 2.05, 2.05, "", 376., 23.15, 1.674393*^7, 
  82.328, 18.7, 3.008, 1.796, 2470.58, 38., 241.219, 2.42, 0.4, 16.6, 20.859, 
  "", 67.94, 0.512}, {"SEN", "Africa", "Senegal", "2021-04-11", 39431., 67., 
  58.143, 1078., 1., 2.143, 2354.943, 4.001, 3.472, 64.382, 0.06, 0.128, 0.8, 
  "", "", "", "", "", "", "", "", 1810., 465925., 27.827, 0.108, 1324., 
  0.079, 0.044, 22.8, "tests performed", 349108., 349108., "", 5886., 6607., 
  2.08, 2.08, "", 395., 23.15, 1.674393*^7, 82.328, 18.7, 3.008, 1.796, 
  2470.58, 38., 241.219, 2.42, 0.4, 16.6, 20.859, "", 67.94, 0.512}, 
 {"SEN", "Africa", "Senegal", "2021-04-12", 39465., 34., 53.143, 1079., 1., 
  2.286, 2356.974, 2.031, 3.174, 64.441, 0.06, 0.137, 0.8, "", "", "", "", 
  "", "", "", "", 1287., 467212., 27.903, 0.077, 1305., 0.078, 0.041, 24.6, 
  "tests performed", 351372., 351372., "", 2264., 6573., 2.1, 2.1, "", 393., 
  23.15, 1.674393*^7, 82.328, 18.7, 3.008, 1.796, 2470.58, 38., 241.219, 
  2.42, 0.4, 16.6, 20.859, "", 67.94, 0.512}, {"SEN", "Africa", "Senegal", 
  "2021-04-13", 39495., 30., 52.571, 1081., 2., 2.286, 2358.765, 1.792, 3.14, 
  64.561, 0.119, 0.137, 0.82, "", "", "", "", "", "", "", "", 999., 468211., 
  27.963, 0.06, 1334., 0.08, 0.039, 25.4, "tests performed", 362271., 
  362271., "", 10899., 7708., 2.16, 2.16, "", 460., 23.15, 1.674393*^7, 
  82.328, 18.7, 3.008, 1.796, 2470.58, 38., 241.219, 2.42, 0.4, 16.6, 20.859, 
  "", 67.94, 0.512}, {"SEN", "Africa", "Senegal", "2021-04-14", 39560., 65., 
  56.571, 1084., 3., 2., 2362.647, 3.882, 3.379, 64.74, 0.179, 0.119, 0.82, 
  "", "", "", "", "", "", "", "", 1511., 469722., 28.053, 0.09, 1426., 0.085, 
  0.04, 25.2, "tests performed", 370037., 370037., "", 7766., 7489., 2.21, 
  2.21, "", 447., 23.15, 1.674393*^7, 82.328, 18.7, 3.008, 1.796, 2470.58, 
  38., 241.219, 2.42, 0.4, 16.6, 20.859, "", 67.94, 0.512}, 
 {"SEN", "Africa", "Senegal", "2021-04-15", 39606., 46., 52.714, 1085., 1., 
  1.714, 2365.395, 2.747, 3.148, 64.8, 0.06, 0.102, 0.83, "", "", "", "", "", 
  "", "", "", 1315., 471037., 28.132, 0.079, 1411., 0.084, 0.037, 26.8, 
  "tests performed", 376974., 376974., "", 6937., 7152., 2.25, 2.25, "", 
  427., 23.15, 1.674393*^7, 82.328, 18.7, 3.008, 1.796, 2470.58, 38., 
  241.219, 2.42, 0.4, 16.6, 20.859, "", 67.94, 0.512}, 
 {"SEN", "Africa", "Senegal", "2021-04-16", 39664., 58., 51., 1087., 2., 
  1.857, 2368.858, 3.464, 3.046, 64.919, 0.119, 0.111, 0.85, "", "", "", "", 
  "", "", "", "", 1575., 472612., 28.226, 0.094, 1430., 0.085, 0.036, 28., 
  "tests performed", 379900., 379900., "", 2926., 6523., 2.27, 2.27, "", 
  390., 23.15, 1.674393*^7, 82.328, 18.7, 3.008, 1.796, 2470.58, 38., 
  241.219, 2.42, 0.4, 16.6, 20.859, "", 67.94, 0.512}, 
 {"SEN", "Africa", "Senegal", "2021-04-17", 39731., 67., 52.429, 1090., 3., 
  1.857, 2372.86, 4.001, 3.131, 65.098, 0.179, 0.111, 0.86, "", "", "", "", 
  "", "", "", "", 1672., 474284., 28.326, 0.1, 1453., 0.087, 0.036, 27.7, 
  "tests performed", 380665., 380665., "", 765., 5349., 2.27, 2.27, "", 319., 
  23.15, 1.674393*^7, 82.328, 18.7, 3.008, 1.796, 2470.58, 38., 241.219, 
  2.42, 0.4, 16.6, 20.859, "", 67.94, 0.512}, {"SEN", "Africa", "Senegal", 
  "2021-04-18", 39782., 51., 50.143, 1091., 1., 1.857, 2375.906, 3.046, 
  2.995, 65.158, 0.06, 0.111, 0.87, "", "", "", "", "", "", "", "", 1536., 
  475820., 28.417, 0.092, 1414., 0.084, 0.035, 28.2, "tests performed", "", 
  "", "", "", 4845., "", "", "", 289., 23.15, 1.674393*^7, 82.328, 18.7, 
  3.008, 1.796, 2470.58, 38., 241.219, 2.42, 0.4, 16.6, 20.859, "", 67.94, 
  0.512}, {"SEN", "Africa", "Senegal", "2021-04-19", 39821., 39., 50.857, 
  1091., 0., 1.714, 2378.235, 2.329, 3.037, 65.158, 0., 0.102, 0.88, "", "", 
  "", "", "", "", "", "", 1221., 477041., 28.49, 0.073, 1404., 0.084, 0.036, 
  27.6, "tests performed", "", "", "", "", 4858., "", "", "", 290., 23.15, 
  1.674393*^7, 82.328, 18.7, 3.008, 1.796, 2470.58, 38., 241.219, 2.42, 0.4, 
  16.6, 20.859, "", 67.94, 0.512}, {"SEN", "Africa", "Senegal", "2021-04-20", 
  39836., 15., 48.714, 1095., 4., 2., 2379.131, 0.896, 2.909, 65.397, 0.239, 
  0.119, 0.89, "", "", "", "", "", "", "", "", 911., 477952., 28.545, 0.054, 
  1392., 0.083, 0.035, 28.6, "tests performed", "", "", "", "", 3637., "", 
  "", "", 217., 23.15, 1.674393*^7, 82.328, 18.7, 3.008, 1.796, 2470.58, 38., 
  241.219, 2.42, 0.4, 16.6, 20.859, "", 67.94, 0.512}, 
 {"SEN", "Africa", "Senegal", "2021-04-21", 39910., 74., 50., 1096., 1., 
  1.714, 2383.55, 4.42, 2.986, 65.457, 0.06, 0.102, 0.91, "", "", "", "", "", 
  "", "", "", 1649., 479601., 28.643, 0.098, 1411., 0.084, 0.035, 28.2, 
  "tests performed", "", "", "", "", 2864., "", "", "", 171., 23.15, 
  1.674393*^7, 82.328, 18.7, 3.008, 1.796, 2470.58, 38., 241.219, 2.42, 0.4, 
  16.6, 20.859, "", 67.94, 0.512}, {"SEN", "Africa", "Senegal", "2021-04-22", 
  39975., 65., 52.714, 1097., 1., 1.714, 2387.432, 3.882, 3.148, 65.516, 
  0.06, 0.102, 0.91, "", "", "", "", "", "", "", "", 1392., 480993., 28.726, 
  0.083, 1422., 0.085, 0.037, 27., "tests performed", 392439., 392439., "", 
  "", 2209., 2.34, 2.34, "", 132., 23.15, 1.674393*^7, 82.328, 18.7, 3.008, 
  1.796, 2470.58, 38., 241.219, 2.42, 0.4, 16.6, 20.859, "", 67.94, 0.512}, 
 {"SEN", "Africa", "Senegal", "2021-04-23", 40022., 47., 51.143, 1097., 0., 
  1.429, 2390.239, 2.807, 3.054, 65.516, 0., 0.085, 0.9, "", "", "", "", "", 
  "", "", "", 1225., 482218., 28.8, 0.073, 1372., 0.082, 0.037, 26.8, 
  "tests performed", 395635., 395635., "", 3196., 2248., 2.36, 2.36, "", 
  134., 23.15, 1.674393*^7, 82.328, 18.7, 3.008, 1.796, 2470.58, 38., 
  241.219, 2.42, 0.4, 16.6, 20.859, "", 67.94, 0.512}, 
 {"SEN", "Africa", "Senegal", "2021-04-24", 40082., 60., 50.143, 1099., 2., 
  1.286, 2393.823, 3.583, 2.995, 65.636, 0.119, 0.077, 0.9, "", "", "", "", 
  "", "", "", "", 1638., 483856., 28.897, 0.098, 1367., 0.082, 0.037, 27.3, 
  "tests performed", 398109., 398109., "", 2474., 2492., 2.38, 2.38, "", 
  149., 23.15, 1.674393*^7, 82.328, 18.7, 3.008, 1.796, 2470.58, 38., 
  241.219, 2.42, 0.4, 16.6, 20.859, "", 67.94, 0.512}, 
 {"SEN", "Africa", "Senegal", "2021-04-25", 40135., 53., 50.429, 1102., 3., 
  1.571, 2396.988, 3.165, 3.012, 65.815, 0.179, 0.094, 0.9, "", "", "", "", 
  "", "", "", "", 1452., 485308., 28.984, 0.087, 1355., 0.081, 0.037, 26.9, 
  "tests performed", 398941., 398941., "", 832., 2274., 2.38, 2.38, "", 136., 
  23.15, 1.674393*^7, 82.328, 18.7, 3.008, 1.796, 2470.58, 38., 241.219, 
  2.42, 0.4, 16.6, 20.859, "", 67.94, 0.512}, {"SEN", "Africa", "Senegal", 
  "2021-04-26", 40166., 31., 49.286, 1104., 2., 1.857, 2398.839, 1.851, 
  2.943, 65.934, 0.119, 0.111, 0.89, "", "", "", "", "", "", "", "", 1194., 
  486502., 29.055, 0.071, 1352., 0.081, 0.036, 27.4, "tests performed", 
  399915., 399915., "", 974., 2077., 2.39, 2.39, "", 124., 23.15, 
  1.674393*^7, 82.328, 18.7, 3.008, 1.796, 2470.58, 38., 241.219, 2.42, 0.4, 
  16.6, 20.859, "", 67.94, 0.512}, {"SEN", "Africa", "Senegal", "2021-04-27", 
  40193., 27., 51., 1106., 2., 1.571, 2400.452, 1.613, 3.046, 66.054, 0.119, 
  0.094, 0.89, "", "", "", "", "", "", "", "", 880., 487382., 29.108, 0.053, 
  1347., 0.08, 0.038, 26.4, "tests performed", 403935., 403935., "", 4020., 
  2315., 2.41, 2.41, "", 138., 23.15, 1.674393*^7, 82.328, 18.7, 3.008, 
  1.796, 2470.58, 38., 241.219, 2.42, 0.4, 16.6, 20.859, "", 67.94, 0.512}, 
 {"SEN", "Africa", "Senegal", "2021-04-28", 40249., 56., 48.429, 1107., 1., 
  1.571, 2403.796, 3.344, 2.892, 66.114, 0.06, 0.094, 0.88, "", "", "", "", 
  "", "", "", "", 1231., 488613., 29.182, 0.074, 1287., 0.077, 0.038, 26.6, 
  "tests performed", 406981., 406981., "", 3046., 2414., 2.43, 2.43, "", 
  144., 23.15, 1.674393*^7, 82.328, 18.7, 3.008, 1.796, 2470.58, 38., 
  241.219, 2.42, 0.4, 16.6, 20.859, "", 67.94, 0.512}, 
 {"SEN", "Africa", "Senegal", "2021-04-29", 40295., 46., 45.714, 1107., 0., 
  1.429, 2406.544, 2.747, 2.73, 66.114, 0., 0.085, 0.88, "", "", "", "", "", 
  "", "", "", 1309., 489922., 29.26, 0.078, 1276., 0.076, 0.036, 27.9, 
  "tests performed", 410924., 410924., "", 3943., 2641., 2.45, 2.45, "", 
  158., 23.15, 1.674393*^7, 82.328, 18.7, 3.008, 1.796, 2470.58, 38., 
  241.219, 2.42, 0.4, 16.6, 20.859, "", 67.94, 0.512}, 
 {"SEN", "Africa", "Senegal", "2021-04-30", 40344., 49., 46., 1107., 0., 
  1.429, 2409.47, 2.926, 2.747, 66.114, 0., 0.085, 0.88, "", "", "", "", "", 
  "", "", "", 1280., 491202., 29.336, 0.076, 1283., 0.077, 0.036, 27.9, 
  "tests performed", 411343., 411343., "", 419., 2244., 2.46, 2.46, "", 134., 
  23.15, 1.674393*^7, 82.328, 18.7, 3.008, 1.796, 2470.58, 38., 241.219, 
  2.42, 0.4, 16.6, 20.859, "", 67.94, 0.512}, {"SEN", "Africa", "Senegal", 
  "2021-05-01", 40388., 44., 43.714, 1109., 2., 1.429, 2412.098, 2.628, 
  2.611, 66.233, 0.119, 0.085, 0.87, "", "", "", "", "", "", "", "", 1552., 
  492754., 29.429, 0.093, 1271., 0.076, 0.034, 29.1, "tests performed", 
  413031., 413031., "", 1688., 2132., 2.47, 2.47, "", 127., 23.15, 
  1.674393*^7, 82.328, 18.7, 3.008, 1.796, 2470.58, 38., 241.219, 2.42, 0.4, 
  16.6, 20.859, "", 67.94, 0.512}, {"SEN", "Africa", "Senegal", "2021-05-02", 
  40433., 45., 42.571, 1110., 1., 1.143, 2414.786, 2.688, 2.542, 66.293, 
  0.06, 0.068, 0.87, "", "", "", "", "", "", "", "", 1780., 494534., 29.535, 
  0.106, 1318., 0.079, 0.032, 31., "tests performed", "", "", "", "", 2098., 
  "", "", "", 125., 23.15, 1.674393*^7, 82.328, 18.7, 3.008, 1.796, 2470.58, 
  38., 241.219, 2.42, 0.4, 16.6, 20.859, "", 67.94, 0.512}, 
 {"SEN", "Africa", "Senegal", "2021-05-03", 40464., 31., 42.571, 1111., 1., 
  1., 2416.637, 1.851, 2.542, 66.352, 0.06, 0.06, 0.87, "", "", "", "", "", 
  "", "", "", 968., 495502., 29.593, 0.058, 1286., 0.077, 0.033, 30.2, 
  "tests performed", 414229., 414229., "", "", 2045., 2.47, 2.47, "", 122., 
  23.15, 1.674393*^7, 82.328, 18.7, 3.008, 1.796, 2470.58, 38., 241.219, 
  2.42, 0.4, 16.6, 20.859, "", 67.94, 0.512}, {"SEN", "Africa", "Senegal", 
  "2021-05-04", 40492., 28., 42.714, 1111., 0., 0.714, 2418.309, 1.672, 
  2.551, 66.352, 0., 0.043, 0.87, "", "", "", "", "", "", "", "", 948., 
  496450., 29.65, 0.057, 1295., 0.077, 0.033, 30.3, "tests performed", 
  416956., 416956., "", 2727., 1860., 2.49, 2.49, "", 111., 23.15, 
  1.674393*^7, 82.328, 18.7, 3.008, 1.796, 2470.58, 38., 241.219, 2.42, 0.4, 
  16.6, 20.859, "", 67.94, 0.512}, {"SEN", "Africa", "Senegal", "2021-05-05", 
  40544., 52., 42.143, 1114., 3., 1., 2421.415, 3.106, 2.517, 66.532, 0.179, 
  0.06, 0.86, "", "", "", "", "", "", "", "", 1199., 497649., 29.721, 0.072, 
  1291., 0.077, 0.033, 30.6, "tests performed", 418828., 418828., "", 1872., 
  1692., 2.5, 2.5, "", 101., 23.15, 1.674393*^7, 82.328, 18.7, 3.008, 1.796, 
  2470.58, 38., 241.219, 2.42, 0.4, 16.6, 20.859, "", 67.94, 0.512}, 
 {"SEN", "Africa", "Senegal", "2021-05-06", 40578., 34., 40.429, 1116., 2., 
  1.286, 2423.445, 2.031, 2.415, 66.651, 0.119, 0.077, 0.84, "", "", "", "", 
  "", "", "", "", 1029., 498678., 29.783, 0.061, 1251., 0.075, 0.032, 30.9, 
  "tests performed", 421993., 421993., "", 3165., 1581., 2.52, 2.52, "", 94., 
  23.15, 1.674393*^7, 82.328, 18.7, 3.008, 1.796, 2470.58, 38., 241.219, 
  2.42, 0.4, 16.6, 20.859, "", 67.94, 0.512}, {"SEN", "Africa", "Senegal", 
  "2021-05-07", 40621., 43., 39.571, 1116., 0., 1.286, 2426.013, 2.568, 
  2.363, 66.651, 0., 0.077, 0.83, "", "", "", "", "", "", "", "", 1313., 
  499991., 29.861, 0.078, 1256., 0.075, 0.032, 31.7, "tests performed", 
  423451., 423451., "", 1458., 1730., 2.53, 2.53, "", 103., 23.15, 
  1.674393*^7, 82.328, 18.7, 3.008, 1.796, 2470.58, 38., 241.219, 2.42, 0.4, 
  16.6, 20.859, "", 67.94, 0.512}, {"SEN", "Africa", "Senegal", "2021-05-08", 
  40665., 44., 39.571, 1117., 1., 1.143, 2428.641, 2.628, 2.363, 66.711, 
  0.06, 0.068, 0.83, "", "", "", "", "", "", "", "", 1372., 501363., 29.943, 
  0.082, 1230., 0.073, 0.032, 31.1, "tests performed", 427377., 427377., "", 
  3926., 2049., 2.55, 2.55, "", 122., 23.15, 1.674393*^7, 82.328, 18.7, 
  3.008, 1.796, 2470.58, 38., 241.219, 2.42, 0.4, 16.6, 20.859, "", 67.94, 
  0.512}, {"SEN", "Africa", "Senegal", "2021-05-09", 40692., 27., 37., 1119., 
  2., 1.286, 2430.254, 1.613, 2.21, 66.83, 0.119, 0.077, 0.81, "", "", "", 
  "", "", "", "", "", 1053., 502416., 30.006, 0.063, 1126., 0.067, 0.033, 
  30.4, "tests performed", "", "", "", "", 2001., "", "", "", 120., 23.15, 
  1.674393*^7, 82.328, 18.7, 3.008, 1.796, 2470.58, 38., 241.219, 2.42, 0.4, 
  16.6, 20.859, "", 67.94, 0.512}, {"SEN", "Africa", "Senegal", "2021-05-10", 
  40714., 22., 35.714, 1120., 1., 1.286, 2431.568, 1.314, 2.133, 66.89, 0.06, 
  0.077, 0.8, "", "", "", "", "", "", "", "", 839., 503255., 30.056, 0.05, 
  1108., 0.066, 0.032, 31., "tests performed", "", "", "", "", 1952., "", "", 
  "", 117., 23.15, 1.674393*^7, 82.328, 18.7, 3.008, 1.796, 2470.58, 38., 
  241.219, 2.42, 0.4, 16.6, 20.859, "", 67.94, 0.512}, 
 {"SEN", "Africa", "Senegal", "2021-05-11", 40729., 15., 33.857, 1120., 0., 
  1.286, 2432.464, 0.896, 2.022, 66.89, 0., 0.077, 0.8, "", "", "", "", "", 
  "", "", "", 842., 504097., 30.106, 0.05, 1092., 0.065, 0.031, 32.3, 
  "tests performed", 428147., 428147., "", "", 1599., 2.56, 2.56, "", 95., 
  23.15, 1.674393*^7, 82.328, 18.7, 3.008, 1.796, 2470.58, 38., 241.219, 
  2.42, 0.4, 16.6, 20.859, "", 67.94, 0.512}, {"SEN", "Africa", "Senegal", 
  "2021-05-12", 40762., 33., 31.143, 1121., 1., 1., 2434.434, 1.971, 1.86, 
  66.95, 0.06, 0.06, 0.8, "", "", "", "", "", "", "", "", 1094., 505191., 
  30.172, 0.065, 1077., 0.064, 0.029, 34.6, "tests performed", 431468., 
  431468., "", 3321., 1806., 2.58, 2.58, "", 108., 23.15, 1.674393*^7, 
  82.328, 18.7, 3.008, 1.796, 2470.58, 38., 241.219, 2.42, 0.4, 16.6, 20.859, 
  "", 67.94, 0.512}, {"SEN", "Africa", "Senegal", "2021-05-13", 40790., 28., 
  30.286, 1122., 1., 0.857, 2436.107, 1.672, 1.809, 67.009, 0.06, 0.051, 0.8, 
  "", "", "", "", "", "", "", "", 990., 506181., 30.231, 0.059, 1072., 0.064, 
  0.028, 35.4, "tests performed", 431916., 431916., "", 448., 1418., 2.58, 
  2.58, "", 85., 23.15, 1.674393*^7, 82.328, 18.7, 3.008, 1.796, 2470.58, 
  38., 241.219, 2.42, 0.4, 16.6, 20.859, "", 67.94, 0.512}, 
 {"SEN", "Africa", "Senegal", "2021-05-14", 40806., 16., 26.429, 1122., 0., 
  0.857, 2437.062, 0.956, 1.578, 67.009, 0., 0.051, 0.81, "", "", "", "", "", 
  "", "", "", 1055., 507236., 30.294, 0.063, 1035., 0.062, 0.026, 39.2, 
  "tests performed", "", "", "", "", 2539., "", "", "", 152., 23.15, 
  1.674393*^7, 82.328, 18.7, 3.008, 1.796, 2470.58, 38., 241.219, 2.42, 0.4, 
  16.6, 20.859, "", 67.94, 0.512}, {"SEN", "Africa", "Senegal", "2021-05-15", 
  40828., 22., 23.286, 1124., 2., 1., 2438.376, 1.314, 1.391, 67.129, 0.119, 
  0.06, 0.85, "", "", "", "", "", "", "", "", 961., 508197., 30.351, 0.057, 
  976., 0.058, 0.024, 41.9, "tests performed", "", "", "", "", 3308., "", "", 
  "", 198., 23.15, 1.674393*^7, 82.328, 18.7, 3.008, 1.796, 2470.58, 38., 
  241.219, 2.42, 0.4, 16.6, 20.859, "", 67.94, 0.512}, 
 {"SEN", "Africa", "Senegal", "2021-05-16", 40850., 22., 22.571, 1125., 1., 
  0.857, 2439.69, 1.314, 1.348, 67.189, 0.06, 0.051, 0.89, "", "", "", "", 
  "", "", "", "", 1508., 509705., 30.441, 0.09, 1041., 0.062, 0.022, 46.1, 
  "tests performed", "", "", "", "", 4601., "", "", "", 275., 23.15, 
  1.674393*^7, 82.328, 18.7, 3.008, 1.796, 2470.58, 38., 241.219, 2.42, 0.4, 
  16.6, 20.859, "", 67.94, 0.512}, {"SEN", "Africa", "Senegal", "2021-05-17", 
  40872., 22., 22.571, 1127., 2., 1., 2441.004, 1.314, 1.348, 67.308, 0.119, 
  0.06, 0.94, "", "", "", "", "", "", "", "", 1104., 510809., 30.507, 0.066, 
  1079., 0.064, 0.021, 47.8, "tests performed", "", "", "", "", 5895., "", 
  "", "", 352., 23.15, 1.674393*^7, 82.328, 18.7, 3.008, 1.796, 2470.58, 38., 
  241.219, 2.42, 0.4, 16.6, 20.859, "", 67.94, 0.512}, 
 {"SEN", "Africa", "Senegal", "2021-05-18", 40896., 24., 23.857, 1128., 1., 
  1.143, 2442.437, 1.433, 1.425, 67.368, 0.06, 0.068, 1., "", "", "", "", "", 
  "", "", "", 869., 511678., 30.559, 0.052, 1083., 0.065, 0.022, 45.4, 
  "tests performed", "", "", "", "", 7188., "", "", "", 429., 23.15, 
  1.674393*^7, 82.328, 18.7, 3.008, 1.796, 2470.58, 38., 241.219, 2.42, 0.4, 
  16.6, 20.859, "", 67.94, 0.512}, {"SEN", "Africa", "Senegal", "2021-05-19", 
  40925., 29., 23.286, 1128., 0., 1., 2444.169, 1.732, 1.391, 67.368, 0., 
  0.06, 1.04, "", "", "", "", "", "", "", "", 1358., 513036., 30.64, 0.081, 
  1121., 0.067, 0.021, 48.1, "tests performed", "", "", "", "", 8043., "", 
  "", "", 480., 23.15, 1.674393*^7, 82.328, 18.7, 3.008, 1.796, 2470.58, 38., 
  241.219, 2.42, 0.4, 16.6, 20.859, "", 67.94, 0.512}, 
 {"SEN", "Africa", "Senegal", "2021-05-20", 40961., 36., 24.429, 1128., 0., 
  0.857, 2446.319, 2.15, 1.459, 67.368, 0., 0.051, 1.08, "", "", "", "", "", 
  "", "", "", 1235., 514271., 30.714, 0.074, 1156., 0.069, 0.021, 47.3, 
  "tests performed", "", "", "", "", 9309., "", "", "", 556., 23.15, 
  1.674393*^7, 82.328, 18.7, 3.008, 1.796, 2470.58, 38., 241.219, 2.42, 0.4, 
  16.6, 20.859, "", 67.94, 0.512}, {"SEN", "Africa", "Senegal", "2021-05-21", 
  41023., 62., 31., 1129., 1., 1., 2450.022, 3.703, 1.851, 67.427, 0.06, 
  0.06, 1.13, "", "", "", "", "", "", "", "", 1438., 515709., 30.8, 0.086, 
  1210., 0.072, 0.026, 39., "tests performed", 506388., 437792., 68596., "", 
  9309., 3.02, 2.61, 0.41, 556., 23.15, 1.674393*^7, 82.328, 18.7, 3.008, 
  1.796, 2470.58, 38., 241.219, 2.42, 0.4, 16.6, 20.859, "", 67.94, 0.512}, 
 {"SEN", "Africa", "Senegal", "2021-05-22", 41062., 39., 33.429, 1130., 1., 
  0.857, 2452.351, 2.329, 1.996, 67.487, 0.06, 0.051, 1.13, "", "", "", "", 
  "", "", "", "", 1633., 517342., 30.897, 0.098, 1306., 0.078, 0.026, 39.1, 
  "tests performed", "", "", "", "", 8212., "", "", "", 490., 23.15, 
  1.674393*^7, 82.328, 18.7, 3.008, 1.796, 2470.58, 38., 241.219, 2.42, 0.4, 
  16.6, 20.859, "", 67.94, 0.512}, {"SEN", "Africa", "Senegal", "2021-05-23", 
  41090., 28., 34.286, 1132., 2., 1., 2454.024, 1.672, 2.048, 67.607, 0.119, 
  0.06, 1.13, "", "", "", "", "", "", "", "", 1775., 519117., 31.003, 0.106, 
  1345., 0.08, 0.025, 39.2, "tests performed", "", "", "", "", 7116., "", "", 
  "", 425., 23.15, 1.674393*^7, 82.328, 18.7, 3.008, 1.796, 2470.58, 38., 
  241.219, 2.42, 0.4, 16.6, 20.859, "", 67.94, 0.512}, 
 {"SEN", "Africa", "Senegal", "2021-05-24", 41142., 52., 38.571, 1132., 0., 
  0.714, 2457.129, 3.106, 2.304, 67.607, 0., 0.043, 1.14, "", "", "", "", "", 
  "", "", "", 1356., 520473., 31.084, 0.081, 1381., 0.082, 0.028, 35.8, 
  "tests performed", 511286., 442133., 69153., "", 6019., 3.05, 2.64, 0.41, 
  359., 23.15, 1.674393*^7, 82.328, 18.7, 3.008, 1.796, 2470.58, 38., 
  241.219, 2.42, 0.4, 16.6, 20.859, "", 67.94, 0.512}, 
 {"SEN", "Africa", "Senegal", "2021-05-25", 41158., 16., 37.429, 1134., 2., 
  0.857, 2458.085, 0.956, 2.235, 67.726, 0.119, 0.051, 1.12, "", "", "", "", 
  "", "", "", "", 893., 521366., 31.138, 0.053, 1384., 0.083, 0.027, 37., 
  "tests performed", "", "", "", "", 4835., "", "", "", 289., 23.15, 
  1.674393*^7, 82.328, 18.7, 3.008, 1.796, 2470.58, 38., 241.219, 2.42, 0.4, 
  16.6, 20.859, "", 67.94, 0.512}, {"SEN", "Africa", "Senegal", "2021-05-26", 
  41181., 23., 36.571, 1135., 1., 1., 2459.458, 1.374, 2.184, 67.786, 0.06, 
  0.06, 1.12, "", "", "", "", "", "", "", "", 1102., 522468., 31.203, 0.066, 
  1347., 0.08, 0.027, 36.8, "tests performed", 513332., 444007., 69325., "", 
  3652., 3.07, 2.65, 0.41, 218., 23.15, 1.674393*^7, 82.328, 18.7, 3.008, 
  1.796, 2470.58, 38., 241.219, 2.42, 0.4, 16.6, 20.859, "", 67.94, 0.512}, 
 {"SEN", "Africa", "Senegal", "2021-05-27", 41248., 67., 41., 1136., 1., 
  1.143, 2463.46, 4.001, 2.449, 67.845, 0.06, 0.068, 1.14, "", "", "", "", 
  "", "", "", "", 1767., 524235., 31.309, 0.106, 1423., 0.085, 0.029, 34.7, 
  "tests performed", "", "", "", "", 2586., "", "", "", 154., 23.15, 
  1.674393*^7, 82.328, 18.7, 3.008, 1.796, 2470.58, 38., 241.219, 2.42, 0.4, 
  16.6, 20.859, "", 67.94, 0.512}, {"SEN", "Africa", "Senegal", "2021-05-28", 
  41296., 48., 39., 1138., 2., 1.286, 2466.327, 2.867, 2.329, 67.965, 0.119, 
  0.077, 1.14, "", "", "", "", "", "", "", "", 1442., 525677., 31.395, 0.086, 
  1424., 0.085, 0.027, 36.5, "tests performed", "", "", "", "", 1520., "", 
  "", "", 91., 23.15, 1.674393*^7, 82.328, 18.7, 3.008, 1.796, 2470.58, 38., 
  241.219, 2.42, 0.4, 16.6, 20.859, "", 67.94, 0.512}, 
 {"SEN", "Africa", "Senegal", "2021-05-29", 41331., 35., 38.429, 1138., 0., 
  1.143, 2468.417, 2.09, 2.295, 67.965, 0., 0.068, 1.13, "", "", "", "", "", 
  "", "", "", 1937., 527614., 31.511, 0.116, 1467., 0.088, 0.026, 38.2, 
  "tests performed", "", "", "", "", 1551., "", "", "", 93., 23.15, 
  1.674393*^7, 82.328, 18.7, 3.008, 1.796, 2470.58, 38., 241.219, 2.42, 0.4, 
  16.6, 20.859, "", 67.94, 0.512}, {"SEN", "Africa", "Senegal", "2021-05-30", 
  41387., 56., 42.429, 1138., 0., 0.857, 2471.761, 3.344, 2.534, 67.965, 0., 
  0.051, 1.13, "", "", "", "", "", "", "", "", 1835., 529449., 31.62, 0.11, 
  1476., 0.088, 0.029, 34.8, "tests performed", "", "", "", "", 1582., "", 
  "", "", 94., 23.15, 1.674393*^7, 82.328, 18.7, 3.008, 1.796, 2470.58, 38., 
  241.219, 2.42, 0.4, 16.6, 20.859, "", 67.94, 0.512}, 
 {"SEN", "Africa", "Senegal", "2021-05-31", 41416., 29., 39.143, 1139., 1., 
  1., 2473.493, 1.732, 2.338, 68.025, 0.06, 0.06, 1.11, "", "", "", "", "", 
  "", "", "", 1526., 530975., 31.711, 0.091, 1500., 0.09, 0.026, 38.3, 
  "tests performed", 522575., 452735., 69840., "", 1613., 3.12, 2.7, 0.42, 
  96., 23.15, 1.674393*^7, 82.328, 18.7, 3.008, 1.796, 2470.58, 38., 241.219, 
  2.42, 0.4, 16.6, 20.859, "", 67.94, 0.512}, {"SEN", "Africa", "Senegal", 
  "2021-06-01", 41433., 17., 39.286, 1140., 1., 0.857, 2474.509, 1.015, 
  2.346, 68.084, 0.06, 0.051, 1.11, "", "", "", "", "", "", "", "", 1051., 
  532026., 31.774, 0.063, 1523., 0.091, 0.026, 38.8, "tests performed", "", 
  "", "", "", "", "", "", "", "", 23.15, 1.674393*^7, 82.328, 18.7, 3.008, 
  1.796, 2470.58, 38., 241.219, 2.42, 0.4, 16.6, 20.859, "", 67.94, 0.512}, 
 {"SEN", "Africa", "Senegal", "2021-06-02", 41494., 61., 44.714, 1142., 2., 
  1., 2478.152, 3.643, 2.67, 68.204, 0.119, 0.06, 1.11, "", "", "", "", "", 
  "", "", "", 1686., 533712., 31.875, 0.101, 1606., 0.096, 0.028, 35.9, 
  "tests performed", "", "", "", "", "", "", "", "", "", 23.15, 1.674393*^7, 
  82.328, 18.7, 3.008, 1.796, 2470.58, 38., 241.219, 2.42, 0.4, 16.6, 20.859, 
  "", 67.94, 0.512}, {"SEN", "Africa", "Senegal", "2021-06-03", 41539., 45., 
  41.571, 1144., 2., 1.143, 2480.839, 2.688, 2.483, 68.323, 0.119, 0.068, 
  1.1, "", "", "", "", "", "", "", "", 1275., 534987., 31.951, 0.076, 1536., 
  0.092, 0.027, 36.9, "tests performed", "", "", "", "", "", "", "", "", "", 
  23.15, 1.674393*^7, 82.328, 18.7, 3.008, 1.796, 2470.58, 38., 241.219, 
  2.42, 0.4, 16.6, 20.859, "", 67.94, 0.512}, {"SEN", "Africa", "Senegal", 
  "2021-06-04", 41581., 42., 40.714, 1144., 0., 0.857, 2483.348, 2.508, 
  2.432, 68.323, 0., 0.051, 1.1, "", "", "", "", "", "", "", "", 1211., 
  536198., 32.023, 0.072, 1503., 0.09, 0.027, 36.9, "tests performed", "", 
  "", "", "", "", "", "", "", "", 23.15, 1.674393*^7, 82.328, 18.7, 3.008, 
  1.796, 2470.58, 38., 241.219, 2.42, 0.4, 16.6, 20.859, "", 67.94, 0.512}, 
 {"SEN", "Africa", "Senegal", "2021-06-05", 41631., 50., 42.857, 1145., 1., 
  1., 2486.334, 2.986, 2.56, 68.383, 0.06, 0.06, 1.11, "", "", "", "", "", 
  "", "", "", 1748., 537946., 32.128, 0.104, 1476., 0.088, 0.029, 34.4, 
  "tests performed", "", "", "", "", "", "", "", "", "", 23.15, 1.674393*^7, 
  82.328, 18.7, 3.008, 1.796, 2470.58, 38., 241.219, 2.42, 0.4, 16.6, 20.859, 
  "", 67.94, 0.512}, {"SEN", "Africa", "Senegal", "2021-06-06", 41680., 49., 
  41.857, 1146., 1., 1.143, 2489.26, 2.926, 2.5, 68.443, 0.06, 0.068, 1.11, 
  "", "", "", "", "", "", "", "", 1869., 539815., 32.239, 0.112, 1481., 
  0.088, 0.028, 35.4, "tests performed", "", "", "", "", "", "", "", "", "", 
  23.15, 1.674393*^7, 82.328, 18.7, 3.008, 1.796, 2470.58, 38., 241.219, 
  2.42, 0.4, 16.6, 20.859, "", 67.94, 0.512}, {"SEN", "Africa", "Senegal", 
  "2021-06-07", 41713., 33., 42.429, 1148., 2., 1.286, 2491.231, 1.971, 
  2.534, 68.562, 0.119, 0.077, "", "", "", "", "", "", "", "", "", 1368., 
  541183., 32.321, 0.082, 1458., 0.087, 0.029, 34.4, "tests performed", "", 
  "", "", "", "", "", "", "", "", 23.15, 1.674393*^7, 82.328, 18.7, 3.008, 
  1.796, 2470.58, 38., 241.219, 2.42, 0.4, 16.6, 20.859, "", 67.94, 0.512}, 
 {"SRB", "Europe", "Serbia", "2020-02-26", "", "", "", "", "", "", "", "", 
  "", "", "", "", "", "", "", "", "", "", "", "", "", "", 16., 0.002, "", "", 
  "", "", "", "people tested", "", "", "", "", "", "", "", "", "", 13.89, 
  6.804596*^6, 80.291, 41.2, 17.366, "", 14048.881, "", 439.415, 10.08, 37.7, 
  40.2, 97.719, 5.609, 76., 0.806}, {"SRB", "Europe", "Serbia", "2020-02-27", 
  "", "", "", "", "", "", "", "", "", "", "", "", "", "", "", "", "", "", "", 
  "", "", 9., 25., 0.004, 0.001, "", "", "", "", "people tested", "", "", "", 
  "", "", "", "", "", "", 13.89, 6.804596*^6, 80.291, 41.2, 17.366, "", 
  14048.881, "", 439.415, 10.08, 37.7, 40.2, 97.719, 5.609, 76., 0.806}, 
 {"SRB", "Europe", "Serbia", "2020-02-28", "", "", "", "", "", "", "", "", 
  "", "", "", "", "", "", "", "", "", "", "", "", "", 5., 30., 0.004, 0.001, 
  "", "", "", "", "people tested", "", "", "", "", "", "", "", "", "", 13.89, 
  6.804596*^6, 80.291, 41.2, 17.366, "", 14048.881, "", 439.415, 10.08, 37.7, 
  40.2, 97.719, 5.609, 76., 0.806}, {"SRB", "Europe", "Serbia", "2020-02-29", 
  "", "", "", "", "", "", "", "", "", "", "", "", "", "", "", "", "", "", "", 
  "", "", 3., 33., 0.005, 0., "", "", "", "", "people tested", "", "", "", 
  "", "", "", "", "", "", 13.89, 6.804596*^6, 80.291, 41.2, 17.366, "", 
  14048.881, "", 439.415, 10.08, 37.7, 40.2, 97.719, 5.609, 76., 0.806}, 
 {"SRB", "Europe", "Serbia", "2020-03-01", "", "", "", "", "", "", "", "", 
  "", "", "", "", "", "", "", "", "", "", "", "", "", 3., 36., 0.005, 0., "", 
  "", "", "", "people tested", "", "", "", "", "", "", "", "", "", 13.89, 
  6.804596*^6, 80.291, 41.2, 17.366, "", 14048.881, "", 439.415, 10.08, 37.7, 
  40.2, 97.719, 5.609, 76., 0.806}, {"SRB", "Europe", "Serbia", "2020-03-02", 
  "", "", "", "", "", "", "", "", "", "", "", "", "", "", "", "", "", "", "", 
  "", "", 9., 45., 0.007, 0.001, "", "", "", "", "people tested", "", "", "", 
  "", "", "", "", "", "", 13.89, 6.804596*^6, 80.291, 41.2, 17.366, "", 
  14048.881, "", 439.415, 10.08, 37.7, 40.2, 97.719, 5.609, 76., 0.806}, 
 {"SRB", "Europe", "Serbia", "2020-03-03", "", "", "", "", "", "", "", "", 
  "", "", "", "", "", "", "", "", "", "", "", "", "", 1., 46., 0.007, 0., "", 
  "", "", "", "people tested", "", "", "", "", "", "", "", "", "", 13.89, 
  6.804596*^6, 80.291, 41.2, 17.366, "", 14048.881, "", 439.415, 10.08, 37.7, 
  40.2, 97.719, 5.609, 76., 0.806}, {"SRB", "Europe", "Serbia", "2020-03-04", 
  "", "", "", "", "", "", "", "", "", "", "", "", "", "", "", "", "", "", "", 
  "", "", 4., 50., 0.007, 0.001, 5., 0.001, "", "", "people tested", "", "", 
  "", "", "", "", "", "", "", 13.89, 6.804596*^6, 80.291, 41.2, 17.366, "", 
  14048.881, "", 439.415, 10.08, 37.7, 40.2, 97.719, 5.609, 76., 0.806}, 
 {"SRB", "Europe", "Serbia", "2020-03-05", "", "", "", "", "", "", "", "", 
  "", "", "", "", "", "", "", "", "", "", "", "", "", "", "", "", "", 5., 
  0.001, "", "", "people tested", "", "", "", "", "", "", "", "", "", 13.89, 
  6.804596*^6, 80.291, 41.2, 17.366, "", 14048.881, "", 439.415, 10.08, 37.7, 
  40.2, 97.719, 5.609, 76., 0.806}, {"SRB", "Europe", "Serbia", "2020-03-06", 
  1., 1., "", "", "", "", 0.147, 0.147, "", "", "", "", "", "", "", "", "", 
  "", "", "", "", "", 67., 0.01, "", 5., 0.001, "", "", "people tested", "", 
  "", "", "", "", "", "", "", "", 13.89, 6.804596*^6, 80.291, 41.2, 17.366, 
  "", 14048.881, "", 439.415, 10.08, 37.7, 40.2, 97.719, 5.609, 76., 0.806}, 
 {"SRB", "Europe", "Serbia", "2020-03-07", 1., 0., "", "", "", "", 0.147, 0., 
  "", "", "", "", "", "", "", "", "", "", "", "", "", 24., 91., 0.013, 0.004, 
  8., 0.001, "", "", "people tested", "", "", "", "", "", "", "", "", "", 
  13.89, 6.804596*^6, 80.291, 41.2, 17.366, "", 14048.881, "", 439.415, 
  10.08, 37.7, 40.2, 97.719, 5.609, 76., 0.806}, 
 {"SRB", "Europe", "Serbia", "2020-03-08", 1., 0., "", "", "", "", 0.147, 0., 
  "", "", "", "", "", "", "", "", "", "", "", "", "", 3., 94., 0.014, 0., 8., 
  0.001, "", "", "people tested", "", "", "", "", "", "", "", "", "", 13.89, 
  6.804596*^6, 80.291, 41.2, 17.366, "", 14048.881, "", 439.415, 10.08, 37.7, 
  40.2, 97.719, 5.609, 76., 0.806}, {"SRB", "Europe", "Serbia", "2020-03-09", 
  1., 0., "", "", "", "", 0.147, 0., "", "", "", "", "", "", "", "", "", "", 
  "", "", "", 7., 101., 0.015, 0.001, 8., 0.001, "", "", "people tested", "", 
  "", "", "", "", "", "", "", "", 13.89, 6.804596*^6, 80.291, 41.2, 17.366, 
  "", 14048.881, "", 439.415, 10.08, 37.7, 40.2, 97.719, 5.609, 76., 0.806}, 
 {"SRB", "Europe", "Serbia", "2020-03-10", 5., 4., "", "", "", "", 0.735, 
  0.588, "", "", "", "", "", "", "", "", "", "", "", "", "", 16., 117., 
  0.017, 0.002, 10., 0.001, "", "", "people tested", "", "", "", "", "", "", 
  "", "", "", 13.89, 6.804596*^6, 80.291, 41.2, 17.366, "", 14048.881, "", 
  439.415, 10.08, 37.7, 40.2, 97.719, 5.609, 76., 0.806}, 
 {"SRB", "Europe", "Serbia", "2020-03-11", 12., 7., 1.714, "", "", 0., 1.764, 
  1.029, 0.252, "", "", 0., "", "", "", "", "", "", "", "", "", 34., 151., 
  0.022, 0.005, 14., 0.002, 0.122, 8.2, "people tested", "", "", "", "", "", 
  "", "", "", "", 25., 6.804596*^6, 80.291, 41.2, 17.366, "", 14048.881, "", 
  439.415, 10.08, 37.7, 40.2, 97.719, 5.609, 76., 0.806}, 
 {"SRB", "Europe", "Serbia", "2020-03-12", 19., 7., 2.714, "", "", 0., 2.792, 
  1.029, 0.399, "", "", 0., "", "", "", "", "", "", "", "", "", 34., 185., 
  0.027, 0.005, 18., 0.003, 0.151, 6.6, "people tested", "", "", "", "", "", 
  "", "", "", "", 25., 6.804596*^6, 80.291, 41.2, 17.366, "", 14048.881, "", 
  439.415, 10.08, 37.7, 40.2, 97.719, 5.609, 76., 0.806}, 
 {"SRB", "Europe", "Serbia", "2020-03-13", 35., 16., 4.857, "", "", 0., 
  5.144, 2.351, 0.714, "", "", 0., "", "", "", "", "", "", "", "", "", 54., 
  239., 0.035, 0.008, 25., 0.004, 0.194, 5.1, "people tested", "", "", "", 
  "", "", "", "", "", "", 25., 6.804596*^6, 80.291, 41.2, 17.366, "", 
  14048.881, "", 439.415, 10.08, 37.7, 40.2, 97.719, 5.609, 76., 0.806}, 
 {"SRB", "Europe", "Serbia", "2020-03-14", 46., 11., 6.429, "", "", 0., 6.76, 
  1.617, 0.945, "", "", 0., "", "", "", "", "", "", "", "", "", 29., 268., 
  0.039, 0.004, 25., 0.004, 0.257, 3.9, "people tested", "", "", "", "", "", 
  "", "", "", "", 25., 6.804596*^6, 80.291, 41.2, 17.366, "", 14048.881, "", 
  439.415, 10.08, 37.7, 40.2, 97.719, 5.609, 76., 0.806}, 
 {"SRB", "Europe", "Serbia", "2020-03-15", 48., 2., 6.714, "", "", 0., 7.054, 
  0.294, 0.987, "", "", 0., "", "", "", "", "", "", "", "", "", 15., 283., 
  0.042, 0.002, 27., 0.004, 0.249, 4., "people tested", "", "", "", "", "", 
  "", "", "", "", 49.07, 6.804596*^6, 80.291, 41.2, 17.366, "", 14048.881, 
  "", 439.415, 10.08, 37.7, 40.2, 97.719, 5.609, 76., 0.806}, 
 {"SRB", "Europe", "Serbia", "2020-03-16", 55., 7., 7.714, "", "", 0., 8.083, 
  1.029, 1.134, "", "", 0., "", "", "", "", "", "", "", "", "", 33., 316., 
  0.046, 0.005, 31., 0.005, 0.249, 4., "people tested", "", "", "", "", "", 
  "", "", "", "", 66.67, 6.804596*^6, 80.291, 41.2, 17.366, "", 14048.881, 
  "", 439.415, 10.08, 37.7, 40.2, 97.719, 5.609, 76., 0.806}, 
 {"SRB", "Europe", "Serbia", "2020-03-17", 65., 10., 8.571, "", "", 0., 
  9.552, 1.47, 1.26, "", "", 0., "", "", "", "", "", "", "", "", "", 58., 
  374., 0.055, 0.009, 37., 0.005, 0.232, 4.3, "people tested", "", "", "", 
  "", "", "", "", "", "", 66.67, 6.804596*^6, 80.291, 41.2, 17.366, "", 
  14048.881, "", 439.415, 10.08, 37.7, 40.2, 97.719, 5.609, 76., 0.806}, 
 {"SRB", "Europe", "Serbia", "2020-03-18", 83., 18., 10.143, "", "", 0., 
  12.198, 2.645, 1.491, "", "", 0., "", "", "", "", "", "", "", "", "", 66., 
  440., 0.065, 0.01, 41., 0.006, 0.247, 4., "people tested", "", "", "", "", 
  "", "", "", "", "", 81.48, 6.804596*^6, 80.291, 41.2, 17.366, "", 
  14048.881, "", 439.415, 10.08, 37.7, 40.2, 97.719, 5.609, 76., 0.806}, 
 {"SRB", "Europe", "Serbia", "2020-03-19", 103., 20., 12., "", "", 0., 
  15.137, 2.939, 1.764, "", "", 0., "", "", "", "", "", "", "", "", "", 66., 
  506., 0.074, 0.01, 46., 0.007, 0.261, 3.8, "people tested", "", "", "", "", 
  "", "", "", "", "", 81.48, 6.804596*^6, 80.291, 41.2, 17.366, "", 
  14048.881, "", 439.415, 10.08, 37.7, 40.2, 97.719, 5.609, 76., 0.806}, 
 {"SRB", "Europe", "Serbia", "2020-03-20", 135., 32., 14.286, 1., 1., 0.143, 
  19.84, 4.703, 2.099, 0.147, 0.147, 0.021, 1.93, "", "", "", "", "", "", "", 
  "", 79., 585., 0.086, 0.012, 49., 0.007, 0.292, 3.4, "people tested", "", 
  "", "", "", "", "", "", "", "", 81.48, 6.804596*^6, 80.291, 41.2, 17.366, 
  "", 14048.881, "", 439.415, 10.08, 37.7, 40.2, 97.719, 5.609, 76., 0.806}, 
 {"SRB", "Europe", "Serbia", "2020-03-21", 171., 36., 17.857, 1., 0., 0.143, 
  25.13, 5.291, 2.624, 0.147, 0., 0.021, 1.93, "", "", "", "", "", "", "", 
  "", 87., 672., 0.099, 0.013, 58., 0.009, 0.308, 3.2, "people tested", "", 
  "", "", "", "", "", "", "", "", 100., 6.804596*^6, 80.291, 41.2, 17.366, 
  "", 14048.881, "", 439.415, 10.08, 37.7, 40.2, 97.719, 5.609, 76., 0.806}, 
 {"SRB", "Europe", "Serbia", "2020-03-22", 222., 51., 24.857, 2., 1., 0.286, 
  32.625, 7.495, 3.653, 0.294, 0.147, 0.042, 1.97, "", "", "", "", "", "", 
  "", "", 89., 761., 0.112, 0.013, 68., 0.01, 0.366, 2.7, "people tested", 
  "", "", "", "", "", "", "", "", "", 100., 6.804596*^6, 80.291, 41.2, 
  17.366, "", 14048.881, "", 439.415, 10.08, 37.7, 40.2, 97.719, 5.609, 76., 
  0.806}, {"SRB", "Europe", "Serbia", "2020-03-23", 249., 27., 27.714, 3., 
  1., 0.429, 36.593, 3.968, 4.073, 0.441, 0.147, 0.063, 1.98, "", "", "", "", 
  "", "", "", "", 61., 822., 0.121, 0.009, 72., 0.011, 0.385, 2.6, 
  "people tested", "", "", "", "", "", "", "", "", "", 100., 6.804596*^6, 
  80.291, 41.2, 17.366, "", 14048.881, "", 439.415, 10.08, 37.7, 40.2, 
  97.719, 5.609, 76., 0.806}, {"SRB", "Europe", "Serbia", "2020-03-24", 303., 
  54., 34., 3., 0., 0.429, 44.529, 7.936, 4.997, 0.441, 0., 0.063, 2., "", 
  "", "", "", "", "", "", "", 94., 916., 0.135, 0.014, 77., 0.011, 0.442, 
  2.3, "people tested", "", "", "", "", "", "", "", "", "", 100., 
  6.804596*^6, 80.291, 41.2, 17.366, "", 14048.881, "", 439.415, 10.08, 37.7, 
  40.2, 97.719, 5.609, 76., 0.806}, {"SRB", "Europe", "Serbia", "2020-03-25", 
  384., 81., 43., 4., 1., 0.571, 56.432, 11.904, 6.319, 0.588, 0.147, 0.084, 
  2.02, "", "", "", "", "", "", "", "", 245., 1161., 0.171, 0.036, 103., 
  0.015, 0.417, 2.4, "people tested", "", "", "", "", "", "", "", "", "", 
  100., 6.804596*^6, 80.291, 41.2, 17.366, "", 14048.881, "", 439.415, 10.08, 
  37.7, 40.2, 97.719, 5.609, 76., 0.806}, {"SRB", "Europe", "Serbia", 
  "2020-03-26", 384., 0., 40.143, 1., -3., 0.143, 56.432, 0., 5.899, 0.147, 
  -0.441, 0.021, 2.02, "", "", "", "", "", "", "", "", 295., 1456., 0.214, 
  0.043, 136., 0.02, 0.295, 3.4, "people tested", "", "", "", "", "", "", "", 
  "", "", 100., 6.804596*^6, 80.291, 41.2, 17.366, "", 14048.881, "", 
  439.415, 10.08, 37.7, 40.2, 97.719, 5.609, 76., 0.806}, 
 {"SRB", "Europe", "Serbia", "2020-03-27", 457., 73., 46., 1., 0., 0., 67.16, 
  10.728, 6.76, 0.147, 0., 0., 2.07, "", "", "", "", "", "", "", "", 259., 
  1715., 0.252, 0.038, 161., 0.024, 0.286, 3.5, "people tested", "", "", "", 
  "", "", "", "", "", "", 100., 6.804596*^6, 80.291, 41.2, 17.366, "", 
  14048.881, "", 439.415, 10.08, 37.7, 40.2, 97.719, 5.609, 76., 0.806}, 
 {"SRB", "Europe", "Serbia", "2020-03-28", 659., 202., 69.714, 10., 9., 
  1.286, 96.846, 29.686, 10.245, 1.47, 1.323, 0.189, 2.13, "", "", "", "", 
  "", "", "", "", 371., 2086., 0.307, 0.055, 202., 0.03, 0.345, 2.9, 
  "people tested", "", "", "", "", "", "", "", "", "", 100., 6.804596*^6, 
  80.291, 41.2, 17.366, "", 14048.881, "", 439.415, 10.08, 37.7, 40.2, 
  97.719, 5.609, 76., 0.806}, {"SRB", "Europe", "Serbia", "2020-03-29", 741., 
  82., 74.143, 13., 3., 1.571, 108.897, 12.051, 10.896, 1.91, 0.441, 0.231, 
  2.04, "", "", "", "", "", "", "", "", 376., 2462., 0.362, 0.055, 243., 
  0.036, 0.305, 3.3, "people tested", "", "", "", "", "", "", "", "", "", 
  100., 6.804596*^6, 80.291, 41.2, 17.366, "", 14048.881, "", 439.415, 10.08, 
  37.7, 40.2, 97.719, 5.609, 76., 0.806}, {"SRB", "Europe", "Serbia", 
  "2020-03-30", 785., 44., 76.571, 16., 3., 1.857, 115.363, 6.466, 11.253, 
  2.351, 0.441, 0.273, 1.98, "", "", "", "", "", "", "", "", 622., 3084., 
  0.453, 0.091, 323., 0.047, 0.237, 4.2, "people tested", "", "", "", "", "", 
  "", "", "", "", 100., 6.804596*^6, 80.291, 41.2, 17.366, "", 14048.881, "", 
  439.415, 10.08, 37.7, 40.2, 97.719, 5.609, 76., 0.806}, 
 {"SRB", "Europe", "Serbia", "2020-03-31", 900., 115., 85.286, 16., 0., 
  1.857, 132.264, 16.9, 12.534, 2.351, 0., 0.273, 1.97, "", "", "", "", "", 
  "", "", "", 477., 3561., 0.523, 0.07, 378., 0.056, 0.226, 4.4, 
  "people tested", "", "", "", "", "", "", "", "", "", 100., 6.804596*^6, 
  80.291, 41.2, 17.366, "", 14048.881, "", 439.415, 10.08, 37.7, 40.2, 
  97.719, 5.609, 76., 0.806}, {"SRB", "Europe", "Serbia", "2020-04-01", 
  1060., 160., 96.571, 28., 12., 3.429, 155.777, 23.514, 14.192, 4.115, 
  1.764, 0.504, 1.97, "", "", "", "", "", "", "", "", 810., 4371., 0.642, 
  0.119, 459., 0.067, 0.21, 4.8, "people tested", "", "", "", "", "", "", "", 
  "", "", 100., 6.804596*^6, 80.291, 41.2, 17.366, "", 14048.881, "", 
  439.415, 10.08, 37.7, 40.2, 97.719, 5.609, 76., 0.806}, 
 {"SRB", "Europe", "Serbia", "2020-04-02", 1171., 111., 112.429, 31., 3., 
  4.286, 172.09, 16.313, 16.522, 4.556, 0.441, 0.63, 1.96, "", "", "", "", 
  "", "", "", "", 637., 5008., 0.736, 0.094, 507., 0.075, 0.222, 4.5, 
  "people tested", "", "", "", "", "", "", "", "", "", 100., 6.804596*^6, 
  80.291, 41.2, 17.366, "", 14048.881, "", 439.415, 10.08, 37.7, 40.2, 
  97.719, 5.609, 76., 0.806}, {"SRB", "Europe", "Serbia", "2020-04-03", 
  1476., 305., 145.571, 39., 8., 5.429, 216.912, 44.823, 21.393, 5.731, 
  1.176, 0.798, 1.94, "", "", "", "", "", "", "", "", 748., 5756., 0.846, 
  0.11, 577., 0.085, 0.252, 4., "people tested", "", "", "", "", "", "", "", 
  "", "", 100., 6.804596*^6, 80.291, 41.2, 17.366, "", 14048.881, "", 
  439.415, 10.08, 37.7, 40.2, 97.719, 5.609, 76., 0.806}, 
 {"SRB", "Europe", "Serbia", "2020-04-04", 1624., 148., 137.857, 44., 5., 
  4.857, 238.662, 21.75, 20.259, 6.466, 0.735, 0.714, 1.85, "", "", "", "", 
  "", "", "", "", 645., 6401., 0.941, 0.095, 616., 0.091, 0.224, 4.5, 
  "people tested", "", "", "", "", "", "", "", "", "", 100., 6.804596*^6, 
  80.291, 41.2, 17.366, "", 14048.881, "", 439.415, 10.08, 37.7, 40.2, 
  97.719, 5.609, 76., 0.806}, {"SRB", "Europe", "Serbia", "2020-04-05", 
  1908., 284., 166.714, 51., 7., 5.429, 280.399, 41.736, 24.5, 7.495, 1.029, 
  0.798, 1.82, "", "", "", "", "", "", "", "", 959., 7360., 1.082, 0.141, 
  700., 0.103, 0.238, 4.2, "people tested", "", "", "", "", "", "", "", "", 
  "", 100., 6.804596*^6, 80.291, 41.2, 17.366, "", 14048.881, "", 439.415, 
  10.08, 37.7, 40.2, 97.719, 5.609, 76., 0.806}, 
 {"SRB", "Europe", "Serbia", "2020-04-06", 2200., 292., 202.143, 58., 7., 6., 
  323.311, 42.912, 29.707, 8.524, 1.029, 0.882, 1.76, "", "", "", "", "", "", 
  "", "", 1192., 8552., 1.257, 0.175, 781., 0.115, 0.259, 3.9, 
  "people tested", "", "", "", "", "", "", "", "", "", 100., 6.804596*^6, 
  80.291, 41.2, 17.366, "", 14048.881, "", 439.415, 10.08, 37.7, 40.2, 
  97.719, 5.609, 76., 0.806}, {"SRB", "Europe", "Serbia", "2020-04-07", 
  2447., 247., 221., 61., 3., 6.429, 359.61, 36.299, 32.478, 8.965, 0.441, 
  0.945, 1.67, "", "", "", "", "", "", "", "", 1074., 9626., 1.415, 0.158, 
  866., 0.127, 0.255, 3.9, "people tested", "", "", "", "", "", "", "", "", 
  "", 100., 6.804596*^6, 80.291, 41.2, 17.366, "", 14048.881, "", 439.415, 
  10.08, 37.7, 40.2, 97.719, 5.609, 76., 0.806}, 
 {"SRB", "Europe", "Serbia", "2020-04-08", 2666., 219., 229.429, 65., 4., 
  5.286, 391.794, 32.184, 33.717, 9.552, 0.588, 0.777, 1.59, "", "", "", "", 
  "", "", "", "", 1135., 10761., 1.581, 0.167, 913., 0.134, 0.251, 4., 
  "people tested", "", "", "", "", "", "", "", "", "", 100., 6.804596*^6, 
  80.291, 41.2, 17.366, "", 14048.881, "", 439.415, 10.08, 37.7, 40.2, 
  97.719, 5.609, 76., 0.806}, {"SRB", "Europe", "Serbia", "2020-04-09", 
  2867., 201., 242.286, 66., 1., 5., 421.333, 29.539, 35.606, 9.699, 0.147, 
  0.735, 1.54, "", "", "", "", "", "", "", "", 1586., 12347., 1.815, 0.233, 
  1048., 0.154, 0.231, 4.3, "people tested", "", "", "", "", "", "", "", "", 
  "", 100., 6.804596*^6, 80.291, 41.2, 17.366, "", 14048.881, "", 439.415, 
  10.08, 37.7, 40.2, 97.719, 5.609, 76., 0.806}, 
 {"SRB", "Europe", "Serbia", "2020-04-10", 3105., 238., 232.714, 71., 5., 
  4.571, 456.309, 34.976, 34.2, 10.434, 0.735, 0.672, 1.49, "", "", "", "", 
  "", "", "", "", 1893., 14240., 2.093, 0.278, 1212., 0.178, 0.192, 5.2, 
  "people tested", "", "", "", "", "", "", "", "", "", 100., 6.804596*^6, 
  80.291, 41.2, 17.366, "", 14048.881, "", 439.415, 10.08, 37.7, 40.2, 
  97.719, 5.609, 76., 0.806}, {"SRB", "Europe", "Serbia", "2020-04-11", 
  3380., 275., 250.857, 74., 3., 4.286, 496.723, 40.414, 36.866, 10.875, 
  0.441, 0.63, 1.46, "", "", "", "", "", "", "", "", 2159., 16399., 2.41, 
  0.317, 1428., 0.21, 0.176, 5.7, "people tested", "", "", "", "", "", "", 
  "", "", "", 100., 6.804596*^6, 80.291, 41.2, 17.366, "", 14048.881, "", 
  439.415, 10.08, 37.7, 40.2, 97.719, 5.609, 76., 0.806}, 
 {"SRB", "Europe", "Serbia", "2020-04-12", 3630., 250., 246., 80., 6., 4.143, 
  533.463, 36.74, 36.152, 11.757, 0.882, 0.609, 1.45, "", "", "", "", "", "", 
  "", "", 1913., 18312., 2.691, 0.281, 1565., 0.23, 0.157, 6.4, 
  "people tested", "", "", "", "", "", "", "", "", "", 100., 6.804596*^6, 
  80.291, 41.2, 17.366, "", 14048.881, "", 439.415, 10.08, 37.7, 40.2, 
  97.719, 5.609, 76., 0.806}, {"SRB", "Europe", "Serbia", "2020-04-13", 
  4054., 424., 264.857, 85., 5., 3.857, 595.774, 62.311, 38.923, 12.492, 
  0.735, 0.567, 1.46, "", "", "", "", "", "", "", "", 2646., 20958., 3.08, 
  0.389, 1772., 0.26, 0.149, 6.7, "people tested", "", "", "", "", "", "", 
  "", "", "", 100., 6.804596*^6, 80.291, 41.2, 17.366, "", 14048.881, "", 
  439.415, 10.08, 37.7, 40.2, 97.719, 5.609, 76., 0.806}, 
 {"SRB", "Europe", "Serbia", "2020-04-14", 4465., 411., 288.286, 94., 9., 
  4.714, 656.174, 60.4, 42.366, 13.814, 1.323, 0.693, 1.43, "", "", "", "", 
  "", "", "", "", 2440., 23398., 3.439, 0.359, 1967., 0.289, 0.147, 6.8, 
  "people tested", "", "", "", "", "", "", "", "", "", 100., 6.804596*^6, 
  80.291, 41.2, 17.366, "", 14048.881, "", 439.415, 10.08, 37.7, 40.2, 
  97.719, 5.609, 76., 0.806}, {"SRB", "Europe", "Serbia", "2020-04-15", 
  4873., 408., 315.286, 99., 5., 4.857, 716.134, 59.959, 46.334, 14.549, 
  0.735, 0.714, 1.38, "", "", "", "", "", "", "", "", 2880., 26278., 3.862, 
  0.423, 2217., 0.326, 0.142, 7., "people tested", "", "", "", "", "", "", 
  "", "", "", 100., 6.804596*^6, 80.291, 41.2, 17.366, "", 14048.881, "", 
  439.415, 10.08, 37.7, 40.2, 97.719, 5.609, 76., 0.806}, 
 {"SRB", "Europe", "Serbia", "2020-04-16", 5318., 445., 350.143, 103., 4., 
  5.286, 781.531, 65.397, 51.457, 15.137, 0.588, 0.777, 1.32, "", "", "", "", 
  "", "", "", "", 3194., 29472., 4.331, 0.469, 2446., 0.359, 0.143, 7., 
  "people tested", "", "", "", "", "", "", "", "", "", 100., 6.804596*^6, 
  80.291, 41.2, 17.366, "", 14048.881, "", 439.415, 10.08, 37.7, 40.2, 
  97.719, 5.609, 76., 0.806}, {"SRB", "Europe", "Serbia", "2020-04-17", 
  5690., 372., 369.286, 110., 7., 5.571, 836.2, 54.669, 54.27, 16.166, 1.029, 
  0.819, 1.23, "", "", "", "", "", "", "", "", 3094., 32566., 4.786, 0.455, 
  2618., 0.385, 0.141, 7.1, "people tested", "", "", "", "", "", "", "", "", 
  "", 100., 6.804596*^6, 80.291, 41.2, 17.366, "", 14048.881, "", 439.415, 
  10.08, 37.7, 40.2, 97.719, 5.609, 76., 0.806}, 
 {"SRB", "Europe", "Serbia", "2020-04-18", 5994., 304., 373.429, 117., 7., 
  6.143, 880.875, 44.676, 54.879, 17.194, 1.029, 0.903, 1.15, "", "", "", "", 
  "", "", "", "", 3462., 36028., 5.295, 0.509, 2804., 0.412, 0.133, 7.5, 
  "people tested", "", "", "", "", "", "", "", "", "", 100., 6.804596*^6, 
  80.291, 41.2, 17.366, "", 14048.881, "", 439.415, 10.08, 37.7, 40.2, 
  97.719, 5.609, 76., 0.806}, {"SRB", "Europe", "Serbia", "2020-04-19", 
  6318., 324., 384., 122., 5., 6., 928.49, 47.615, 56.432, 17.929, 0.735, 
  0.882, 1.09, "", "", "", "", "", "", "", "", 2673., 38701., 5.687, 0.393, 
  2913., 0.428, 0.132, 7.6, "people tested", "", "", "", "", "", "", "", "", 
  "", 100., 6.804596*^6, 80.291, 41.2, 17.366, "", 14048.881, "", 439.415, 
  10.08, 37.7, 40.2, 97.719, 5.609, 76., 0.806}, 
 {"SRB", "Europe", "Serbia", "2020-04-20", 6630., 312., 368., 125., 3., 
  5.714, 974.341, 45.851, 54.081, 18.37, 0.441, 0.84, 1.04, "", "", "", "", 
  "", "", "", "", 3111., 41812., 6.145, 0.457, 2979., 0.438, 0.124, 8.1, 
  "people tested", "", "", "", "", "", "", "", "", "", 100., 6.804596*^6, 
  80.291, 41.2, 17.366, "", 14048.881, "", 439.415, 10.08, 37.7, 40.2, 
  97.719, 5.609, 76., 0.806}, {"SRB", "Europe", "Serbia", "2020-04-21", 
  6890., 260., 346.429, 130., 5., 5.143, 1012.551, 38.209, 50.911, 19.105, 
  0.735, 0.756, 0.99, "", "", "", "", "", "", "", "", 3543., 45355., 6.665, 
  0.521, 3137., 0.461, 0.11, 9.1, "people tested", "", "", "", "", "", "", 
  "", "", "", 96.3, 6.804596*^6, 80.291, 41.2, 17.366, "", 14048.881, "", 
  439.415, 10.08, 37.7, 40.2, 97.719, 5.609, 76., 0.806}, 
 {"SRB", "Europe", "Serbia", "2020-04-22", 7144., 254., 324.429, 134., 4., 
  5., 1049.879, 37.328, 47.678, 19.693, 0.588, 0.735, 0.94, "", "", "", "", 
  "", "", "", "", 3281., 48636., 7.148, 0.482, 3194., 0.469, 0.102, 9.8, 
  "people tested", "", "", "", "", "", "", "", "", "", 96.3, 6.804596*^6, 
  80.291, 41.2, 17.366, "", 14048.881, "", 439.415, 10.08, 37.7, 40.2, 
  97.719, 5.609, 76., 0.806}, {"SRB", "Europe", "Serbia", "2020-04-23", 
  7276., 132., 279.714, 139., 5., 5.143, 1069.277, 19.399, 41.107, 20.427, 
  0.735, 0.756, 0.91, "", "", "", "", "", "", "", "", 2688., 51324., 7.543, 
  0.395, 3122., 0.459, 0.09, 11.2, "people tested", "", "", "", "", "", "", 
  "", "", "", 96.3, 6.804596*^6, 80.291, 41.2, 17.366, "", 14048.881, "", 
  439.415, 10.08, 37.7, 40.2, 97.719, 5.609, 76., 0.806}, 
 {"SRB", "Europe", "Serbia", "2020-04-24", 7483., 207., 256.143, 144., 5., 
  4.857, 1099.698, 30.421, 37.643, 21.162, 0.735, 0.714, 0.89, "", "", "", 
  "", "", "", "", "", 3563., 54887., 8.066, 0.524, 3189., 0.469, 0.08, 12.5, 
  "people tested", "", "", "", "", "", "", "", "", "", 96.3, 6.804596*^6, 
  80.291, 41.2, 17.366, "", 14048.881, "", 439.415, 10.08, 37.7, 40.2, 
  97.719, 5.609, 76., 0.806}, {"SRB", "Europe", "Serbia", "2020-04-25", 
  7779., 296., 255., 151., 7., 4.857, 1143.198, 43.5, 37.475, 22.191, 1.029, 
  0.714, 0.88, "", "", "", "", "", "", "", "", 5051., 59938., 8.808, 0.742, 
  3416., 0.502, 0.075, 13.4, "people tested", "", "", "", "", "", "", "", "", 
  "", 96.3, 6.804596*^6, 80.291, 41.2, 17.366, "", 14048.881, "", 439.415, 
  10.08, 37.7, 40.2, 97.719, 5.609, 76., 0.806}, 
 {"SRB", "Europe", "Serbia", "2020-04-26", 8042., 263., 246.286, 156., 5., 
  4.857, 1181.848, 38.65, 36.194, 22.926, 0.735, 0.714, 0.87, "", "", "", "", 
  "", "", "", "", 4365., 64303., 9.45, 0.641, 3657., 0.537, 0.067, 14.8, 
  "people tested", "", "", "", "", "", "", "", "", "", 96.3, 6.804596*^6, 
  80.291, 41.2, 17.366, "", 14048.881, "", 439.415, 10.08, 37.7, 40.2, 
  97.719, 5.609, 76., 0.806}, {"SRB", "Europe", "Serbia", "2020-04-27", 
  8275., 233., 235., 162., 6., 5.286, 1216.09, 34.242, 34.535, 23.807, 0.882, 
  0.777, 0.86, "", "", "", "", "", "", "", "", 3614., 67917., 9.981, 0.531, 
  3729., 0.548, 0.063, 15.9, "people tested", "", "", "", "", "", "", "", "", 
  "", 93.52, 6.804596*^6, 80.291, 41.2, 17.366, "", 14048.881, "", 439.415, 
  10.08, 37.7, 40.2, 97.719, 5.609, 76., 0.806}, 
 {"SRB", "Europe", "Serbia", "2020-04-28", 8497., 222., 229.571, 168., 6., 
  5.429, 1248.715, 32.625, 33.738, 24.689, 0.882, 0.798, 0.84, "", "", "", 
  "", "", "", "", "", 5446., 73363., 10.781, 0.8, 4001., 0.588, 0.057, 17.4, 
  "people tested", "", "", "", "", "", "", "", "", "", 93.52, 6.804596*^6, 
  80.291, 41.2, 17.366, "", 14048.881, "", 439.415, 10.08, 37.7, 40.2, 
  97.719, 5.609, 76., 0.806}, {"SRB", "Europe", "Serbia", "2020-04-29", 
  8724., 227., 225.714, 173., 5., 5.571, 1282.075, 33.36, 33.171, 25.424, 
  0.735, 0.819, 0.82, "", "", "", "", "", "", "", "", 5579., 78942., 11.601, 
  0.82, 4329., 0.636, 0.052, 19.2, "people tested", "", "", "", "", "", "", 
  "", "", "", 93.52, 6.804596*^6, 80.291, 41.2, 17.366, "", 14048.881, "", 
  439.415, 10.08, 37.7, 40.2, 97.719, 5.609, 76., 0.806}, 
 {"SRB", "Europe", "Serbia", "2020-04-30", 9009., 285., 247.571, 179., 6., 
  5.714, 1323.958, 41.883, 36.383, 26.306, 0.882, 0.84, 0.79, "", "", "", "", 
  "", "", "", "", 6703., 85645., 12.586, 0.985, 4903., 0.721, 0.05, 19.8, 
  "people tested", "", "", "", "", "", "", "", "", "", 96.3, 6.804596*^6, 
  80.291, 41.2, 17.366, "", 14048.881, "", 439.415, 10.08, 37.7, 40.2, 
  97.719, 5.609, 76., 0.806}, {"SRB", "Europe", "Serbia", "2020-05-01", 
  9009., 0., 218., 179., 0., 5., 1323.958, 0., 32.037, 26.306, 0., 0.735, 
  0.75, "", "", "", "", "", "", "", "", 5906., 91551., 13.454, 0.868, 5238., 
  0.77, 0.042, 24., "people tested", "", "", "", "", "", "", "", "", "", 
  96.3, 6.804596*^6, 80.291, 41.2, 17.366, "", 14048.881, "", 439.415, 10.08, 
  37.7, 40.2, 97.719, 5.609, 76., 0.806}, {"SRB", "Europe", "Serbia", 
  "2020-05-02", 9362., 353., 226.143, 189., 10., 5.429, 1375.835, 51.877, 
  33.234, 27.775, 1.47, 0.798, 0.73, "", "", "", "", "", "", "", "", 5086., 
  96637., 14.202, 0.747, 5243., 0.771, 0.043, 23.2, "people tested", "", "", 
  "", "", "", "", "", "", "", 96.3, 6.804596*^6, 80.291, 41.2, 17.366, "", 
  14048.881, "", 439.415, 10.08, 37.7, 40.2, 97.719, 5.609, 76., 0.806}, 
 {"SRB", "Europe", "Serbia", "2020-05-03", 9464., 102., 203.143, 193., 4., 
  5.286, 1390.825, 14.99, 29.854, 28.363, 0.588, 0.777, 0.69, "", "", "", "", 
  "", "", "", "", 5274., 101911., 14.977, 0.775, 5373., 0.79, 0.038, 26.4, 
  "people tested", "", "", "", "", "", "", "", "", "", 96.3, 6.804596*^6, 
  80.291, 41.2, 17.366, "", 14048.881, "", 439.415, 10.08, 37.7, 40.2, 
  97.719, 5.609, 76., 0.806}, {"SRB", "Europe", "Serbia", "2020-05-04", 
  9557., 93., 183.143, 197., 4., 5., 1404.492, 13.667, 26.915, 28.951, 0.588, 
  0.735, 0.66, "", "", "", "", "", "", "", "", 4550., 106461., 15.645, 0.669, 
  5506., 0.809, 0.033, 30.1, "people tested", "", "", "", "", "", "", "", "", 
  "", 96.3, 6.804596*^6, 80.291, 41.2, 17.366, "", 14048.881, "", 439.415, 
  10.08, 37.7, 40.2, 97.719, 5.609, 76., 0.806}, 
 {"SRB", "Europe", "Serbia", "2020-05-05", 9677., 120., 168.571, 200., 3., 
  4.571, 1422.127, 17.635, 24.773, 29.392, 0.441, 0.672, 0.64, "", "", "", 
  "", "", "", "", "", 4817., 111278., 16.353, 0.708, 5416., 0.796, 0.031, 
  32.1, "people tested", "", "", "", "", "", "", "", "", "", 93.52, 
  6.804596*^6, 80.291, 41.2, 17.366, "", 14048.881, "", 439.415, 10.08, 37.7, 
  40.2, 97.719, 5.609, 76., 0.806}, {"SRB", "Europe", "Serbia", "2020-05-06", 
  9791., 114., 152.429, 203., 3., 4.286, 1438.88, 16.753, 22.401, 29.833, 
  0.441, 0.63, 0.62, "", "", "", "", "", "", "", "", 6196., 117474., 17.264, 
  0.911, 5505., 0.809, 0.028, 36.1, "people tested", "", "", "", "", "", "", 
  "", "", "", 93.52, 6.804596*^6, 80.291, 41.2, 17.366, "", 14048.881, "", 
  439.415, 10.08, 37.7, 40.2, 97.719, 5.609, 76., 0.806}, 
 {"SRB", "Europe", "Serbia", "2020-05-07", 9848., 57., 119.857, 206., 3., 
  3.857, 1447.257, 8.377, 17.614, 30.274, 0.441, 0.567, 0.6, "", "", "", "", 
  "", "", "", "", 5521., 122995., 18.075, 0.811, 5336., 0.784, 0.022, 44.5, 
  "people tested", "", "", "", "", "", "", "", "", "", 86.11, 6.804596*^6, 
  80.291, 41.2, 17.366, "", 14048.881, "", 439.415, 10.08, 37.7, 40.2, 
  97.719, 5.609, 76., 0.806}, {"SRB", "Europe", "Serbia", "2020-05-08", 
  9943., 95., 133.429, 209., 3., 4.286, 1461.218, 13.961, 19.609, 30.715, 
  0.441, 0.63, 0.6, "", "", "", "", "", "", "", "", 5810., 128805., 18.929, 
  0.854, 5322., 0.782, 0.025, 39.9, "people tested", "", "", "", "", "", "", 
  "", "", "", 86.11, 6.804596*^6, 80.291, 41.2, 17.366, "", 14048.881, "", 
  439.415, 10.08, 37.7, 40.2, 97.719, 5.609, 76., 0.806}, 
 {"SRB", "Europe", "Serbia", "2020-05-09", 10032., 89., 95.714, 215., 6., 
  3.714, 1474.298, 13.079, 14.066, 31.596, 0.882, 0.546, 0.59, "", "", "", 
  "", "", "", "", "", 5728., 134533., 19.771, 0.842, 5414., 0.796, 0.018, 
  56.6, "people tested", "", "", "", "", "", "", "", "", "", 86.11, 
  6.804596*^6, 80.291, 41.2, 17.366, "", 14048.881, "", 439.415, 10.08, 37.7, 
  40.2, 97.719, 5.609, 76., 0.806}, {"SRB", "Europe", "Serbia", "2020-05-10", 
  10032., 0., 81.143, 215., 0., 3.143, 1474.298, 0., 11.925, 31.596, 0., 
  0.462, 0.6, "", "", "", "", "", "", "", "", 6059., 140592., 20.661, 0.89, 
  5526., 0.812, 0.015, 68.1, "people tested", "", "", "", "", "", "", "", "", 
  "", 86.11, 6.804596*^6, 80.291, 41.2, 17.366, "", 14048.881, "", 439.415, 
  10.08, 37.7, 40.2, 97.719, 5.609, 76., 0.806}, 
 {"SRB", "Europe", "Serbia", "2020-05-11", 10176., 144., 88.429, 218., 3., 
  3., 1495.46, 21.162, 12.995, 32.037, 0.441, 0.441, 0.64, "", "", "", "", 
  "", "", "", "", 5012., 145604., 21.398, 0.737, 5592., 0.822, 0.016, 63.2, 
  "people tested", "", "", "", "", "", "", "", "", "", 86.11, 6.804596*^6, 
  80.291, 41.2, 17.366, "", 14048.881, "", 439.415, 10.08, 37.7, 40.2, 
  97.719, 5.609, 76., 0.806}, {"SRB", "Europe", "Serbia", "2020-05-12", 
  10243., 67., 80.857, 220., 2., 2.857, 1505.306, 9.846, 11.883, 32.331, 
  0.294, 0.42, 0.65, "", "", "", "", "", "", "", "", 5700., 151304., 22.236, 
  0.838, 5718., 0.84, 0.014, 70.7, "people tested", "", "", "", "", "", "", 
  "", "", "", 86.11, 6.804596*^6, 80.291, 41.2, 17.366, "", 14048.881, "", 
  439.415, 10.08, 37.7, 40.2, 97.719, 5.609, 76., 0.806}, 
 {"SRB", "Europe", "Serbia", "2020-05-13", 10295., 52., 72., 222., 2., 2.714, 
  1512.948, 7.642, 10.581, 32.625, 0.294, 0.399, 0.66, "", "", "", "", "", 
  "", "", "", 5299., 156603., 23.014, 0.779, 5590., 0.822, 0.013, 77.6, 
  "people tested", "", "", "", "", "", "", "", "", "", 86.11, 6.804596*^6, 
  80.291, 41.2, 17.366, "", 14048.881, "", 439.415, 10.08, 37.7, 40.2, 
  97.719, 5.609, 76., 0.806}, {"SRB", "Europe", "Serbia", "2020-05-14", 
  10374., 79., 75.143, 224., 2., 2.571, 1524.558, 11.61, 11.043, 32.919, 
  0.294, 0.378, 0.68, "", "", "", "", "", "", "", "", 6194., 162797., 23.925, 
  0.91, 5686., 0.836, 0.013, 75.7, "people tested", "", "", "", "", "", "", 
  "", "", "", 86.11, 6.804596*^6, 80.291, 41.2, 17.366, "", 14048.881, "", 
  439.415, 10.08, 37.7, 40.2, 97.719, 5.609, 76., 0.806}, 
 {"SRB", "Europe", "Serbia", "2020-05-15", 10438., 64., 70.714, 225., 1., 
  2.286, 1533.963, 9.405, 10.392, 33.066, 0.147, 0.336, 0.7, "", "", "", "", 
  "", "", "", "", 5873., 168670., 24.788, 0.863, 5695., 0.837, 0.012, 80.5, 
  "people tested", "", "", "", "", "", "", "", "", "", 86.11, 6.804596*^6, 
  80.291, 41.2, 17.366, "", 14048.881, "", 439.415, 10.08, 37.7, 40.2, 
  97.719, 5.609, 76., 0.806}, {"SRB", "Europe", "Serbia", "2020-05-16", 
  10496., 58., 66.286, 228., 3., 1.857, 1542.487, 8.524, 9.741, 33.507, 
  0.441, 0.273, 0.73, "", "", "", "", "", "", "", "", 6076., 174746., 25.681, 
  0.893, 5745., 0.844, 0.012, 86.7, "people tested", "", "", "", "", "", "", 
  "", "", "", 86.11, 6.804596*^6, 80.291, 41.2, 17.366, "", 14048.881, "", 
  439.415, 10.08, 37.7, 40.2, 97.719, 5.609, 76., 0.806}, 
 {"SRB", "Europe", "Serbia", "2020-05-17", 10610., 114., 82.571, 230., 2., 
  2.143, 1559.24, 16.753, 12.135, 33.801, 0.294, 0.315, 0.77, "", "", "", "", 
  "", "", "", "", 6526., 181272., 26.64, 0.959, 5811., 0.854, 0.014, 70.4, 
  "people tested", "", "", "", "", "", "", "", "", "", 51.85, 6.804596*^6, 
  80.291, 41.2, 17.366, "", 14048.881, "", 439.415, 10.08, 37.7, 40.2, 
  97.719, 5.609, 76., 0.806}, {"SRB", "Europe", "Serbia", "2020-05-18", 
  10699., 89., 74.714, 231., 1., 1.857, 1572.32, 13.079, 10.98, 33.948, 
  0.147, 0.273, 0.78, "", "", "", "", "", "", "", "", 4113., 185385., 27.244, 
  0.604, 5683., 0.835, 0.013, 76.1, "people tested", "", "", "", "", "", "", 
  "", "", "", 51.85, 6.804596*^6, 80.291, 41.2, 17.366, "", 14048.881, "", 
  439.415, 10.08, 37.7, 40.2, 97.719, 5.609, 76., 0.806}, 
 {"SRB", "Europe", "Serbia", "2020-05-19", 10733., 34., 70., 234., 3., 2., 
  1577.316, 4.997, 10.287, 34.389, 0.441, 0.294, 0.79, "", "", "", "", "", 
  "", "", "", 5298., 190683., 28.023, 0.779, 5626., 0.827, 0.012, 80.4, 
  "people tested", "", "", "", "", "", "", "", "", "", 51.85, 6.804596*^6, 
  80.291, 41.2, 17.366, "", 14048.881, "", 439.415, 10.08, 37.7, 40.2, 
  97.719, 5.609, 76., 0.806}, {"SRB", "Europe", "Serbia", "2020-05-20", 
  10833., 100., 76.857, 235., 1., 1.857, 1592.012, 14.696, 11.295, 34.535, 
  0.147, 0.273, 0.81, "", "", "", "", "", "", "", "", 6198., 196881., 28.934, 
  0.911, 5754., 0.846, 0.013, 74.9, "people tested", "", "", "", "", "", "", 
  "", "", "", 51.85, 6.804596*^6, 80.291, 41.2, 17.366, "", 14048.881, "", 
  439.415, 10.08, 37.7, 40.2, 97.719, 5.609, 76., 0.806}, 
 {"SRB", "Europe", "Serbia", "2020-05-21", 10919., 86., 77.857, 237., 2., 
  1.857, 1604.651, 12.639, 11.442, 34.829, 0.294, 0.273, 0.81, "", "", "", 
  "", "", "", "", "", 6918., 203799., 29.95, 1.017, 5857., 0.861, 0.013, 
  75.2, "people tested", "", "", "", "", "", "", "", "", "", 51.85, 
  6.804596*^6, 80.291, 41.2, 17.366, "", 14048.881, "", 439.415, 10.08, 37.7, 
  40.2, 97.719, 5.609, 76., 0.806}, {"SRB", "Europe", "Serbia", "2020-05-22", 
  11024., 105., 83.714, 237., 0., 1.714, 1620.081, 15.431, 12.303, 34.829, 
  0., 0.252, 0.79, "", "", "", "", "", "", "", "", 5998., 209797., 30.832, 
  0.881, 5875., 0.863, 0.014, 70.2, "people tested", "", "", "", "", "", "", 
  "", "", "", 49.07, 6.804596*^6, 80.291, 41.2, 17.366, "", 14048.881, "", 
  439.415, 10.08, 37.7, 40.2, 97.719, 5.609, 76., 0.806}, 
 {"SRB", "Europe", "Serbia", "2020-05-23", 11092., 68., 85.143, 238., 1., 
  1.429, 1630.075, 9.993, 12.513, 34.976, 0.147, 0.21, 0.77, "", "", "", "", 
  "", "", "", "", 4415., 214212., 31.48, 0.649, 5638., 0.829, 0.015, 66.2, 
  "people tested", "", "", "", "", "", "", "", "", "", 49.07, 6.804596*^6, 
  80.291, 41.2, 17.366, "", 14048.881, "", 439.415, 10.08, 37.7, 40.2, 
  97.719, 5.609, 76., 0.806}, {"SRB", "Europe", "Serbia", "2020-05-24", 
  11159., 67., 78.429, 238., 0., 1.143, 1639.921, 9.846, 11.526, 34.976, 0., 
  0.168, 0.74, "", "", "", "", "", "", "", "", 3644., 217856., 32.016, 0.536, 
  5226., 0.768, 0.015, 66.6, "people tested", "", "", "", "", "", "", "", "", 
  "", 49.07, 6.804596*^6, 80.291, 41.2, 17.366, "", 14048.881, "", 439.415, 
  10.08, 37.7, 40.2, 97.719, 5.609, 76., 0.806}, 
 {"SRB", "Europe", "Serbia", "2020-05-25", 11193., 34., 70.571, 239., 1., 
  1.143, 1644.918, 4.997, 10.371, 35.123, 0.147, 0.168, 0.72, "", "", "", "", 
  "", "", "", "", 2488., 220344., 32.382, 0.366, 4994., 0.734, 0.014, 70.8, 
  "people tested", "", "", "", "", "", "", "", "", "", 49.07, 6.804596*^6, 
  80.291, 41.2, 17.366, "", 14048.881, "", 439.415, 10.08, 37.7, 40.2, 
  97.719, 5.609, 76., 0.806}, {"SRB", "Europe", "Serbia", "2020-05-26", 
  11227., 34., 70.571, 239., 0., 0.714, 1649.914, 4.997, 10.371, 35.123, 0., 
  0.105, 0.71, "", "", "", "", "", "", "", "", 3427., 223771., 32.885, 0.504, 
  4727., 0.695, 0.015, 67., "people tested", "", "", "", "", "", "", "", "", 
  "", 49.07, 6.804596*^6, 80.291, 41.2, 17.366, "", 14048.881, "", 439.415, 
  10.08, 37.7, 40.2, 97.719, 5.609, 76., 0.806}, 
 {"SRB", "Europe", "Serbia", "2020-05-27", 11275., 48., 63.143, 240., 1., 
  0.714, 1656.968, 7.054, 9.279, 35.27, 0.147, 0.105, 0.7, "", "", "", "", 
  "", "", "", "", 5714., 229485., 33.725, 0.84, 4658., 0.685, 0.014, 73.8, 
  "people tested", "", "", "", "", "", "", "", "", "", 49.07, 6.804596*^6, 
  80.291, 41.2, 17.366, "", 14048.881, "", 439.415, 10.08, 37.7, 40.2, 
  97.719, 5.609, 76., 0.806}, {"SRB", "Europe", "Serbia", "2020-05-28", 
  11300., 25., 54.429, 241., 1., 0.571, 1660.642, 3.674, 7.999, 35.417, 
  0.147, 0.084, 0.7, "", "", "", "", "", "", "", "", 4534., 234019., 34.391, 
  0.666, 4317., 0.634, 0.013, 79.3, "people tested", "", "", "", "", "", "", 
  "", "", "", 49.07, 6.804596*^6, 80.291, 41.2, 17.366, "", 14048.881, "", 
  439.415, 10.08, 37.7, 40.2, 97.719, 5.609, 76., 0.806}, 
 {"SRB", "Europe", "Serbia", "2020-05-29", 11354., 54., 47.143, 242., 1., 
  0.714, 1668.578, 7.936, 6.928, 35.564, 0.147, 0.105, 0.72, "", "", "", "", 
  "", "", "", "", 5215., 239234., 35.158, 0.766, 4205., 0.618, 0.011, 89.2, 
  "people tested", "", "", "", "", "", "", "", "", "", 49.07, 6.804596*^6, 
  80.291, 41.2, 17.366, "", 14048.881, "", 439.415, 10.08, 37.7, 40.2, 
  97.719, 5.609, 76., 0.806}, {"SRB", "Europe", "Serbia", "2020-05-30", 
  11381., 27., 41.286, 242., 0., 0.571, 1672.546, 3.968, 6.067, 35.564, 0., 
  0.084, 0.74, "", "", "", "", "", "", "", "", 3548., 242782., 35.679, 0.521, 
  4081., 0.6, 0.01, 98.8, "people tested", "", "", "", "", "", "", "", "", 
  "", 49.07, 6.804596*^6, 80.291, 41.2, 17.366, "", 14048.881, "", 439.415, 
  10.08, 37.7, 40.2, 97.719, 5.609, 76., 0.806}, 
 {"SRB", "Europe", "Serbia", "2020-05-31", 11412., 31., 36.143, 243., 1., 
  0.714, 1677.102, 4.556, 5.312, 35.711, 0.147, 0.105, 0.78, "", "", "", "", 
  "", "", "", "", 2663., 245445., 36.07, 0.391, 3941., 0.579, 0.009, 109., 
  "people tested", "", "", "", "", "", "", "", "", "", 49.07, 6.804596*^6, 
  80.291, 41.2, 17.366, "", 14048.881, "", 439.415, 10.08, 37.7, 40.2, 
  97.719, 5.609, 76., 0.806}, {"SRB", "Europe", "Serbia", "2020-06-01", 
  11430., 18., 33.857, 244., 1., 0.714, 1679.747, 2.645, 4.976, 35.858, 
  0.147, 0.105, 0.84, "", "", "", "", "", "", "", "", 2315., 247760., 36.411, 
  0.34, 3917., 0.576, 0.009, 115.7, "people tested", "", "", "", "", "", "", 
  "", "", "", 43.52, 6.804596*^6, 80.291, 41.2, 17.366, "", 14048.881, "", 
  439.415, 10.08, 37.7, 40.2, 97.719, 5.609, 76., 0.806}, 
 {"SRB", "Europe", "Serbia", "2020-06-02", 11454., 24., 32.429, 245., 1., 
  0.857, 1683.274, 3.527, 4.766, 36.005, 0.147, 0.126, 0.92, "", "", "", "", 
  "", "", "", "", 4372., 252132., 37.053, 0.643, 4052., 0.595, 0.008, 124.9, 
  "people tested", "", "", "", "", "", "", "", "", "", 43.52, 6.804596*^6, 
  80.291, 41.2, 17.366, "", 14048.881, "", 439.415, 10.08, 37.7, 40.2, 
  97.719, 5.609, 76., 0.806}, {"SRB", "Europe", "Serbia", "2020-06-03", 
  11523., 69., 35.429, 245., 0., 0.714, 1693.414, 10.14, 5.207, 36.005, 0., 
  0.105, 1.01, "", "", "", "", "", "", "", "", 5110., 257242., 37.804, 0.751, 
  3965., 0.583, 0.009, 111.9, "people tested", "", "", "", "", "", "", "", 
  "", "", 43.52, 6.804596*^6, 80.291, 41.2, 17.366, "", 14048.881, "", 
  439.415, 10.08, 37.7, 40.2, 97.719, 5.609, 76., 0.806}, 
 {"SRB", "Europe", "Serbia", "2020-06-04", 11571., 48., 38.714, 246., 1., 
  0.714, 1700.468, 7.054, 5.689, 36.152, 0.147, 0.105, 1.07, "", "", "", "", 
  "", "", "", "", 4024., 261266., 38.396, 0.591, 3892., 0.572, 0.01, 100.5, 
  "people tested", "", "", "", "", "", "", "", "", "", 43.52, 6.804596*^6, 
  80.291, 41.2, 17.366, "", 14048.881, "", 439.415, 10.08, 37.7, 40.2, 
  97.719, 5.609, 76., 0.806}, {"SRB", "Europe", "Serbia", "2020-06-05", 
  11667., 96., 44.714, 247., 1., 0.714, 1714.576, 14.108, 6.571, 36.299, 
  0.147, 0.105, 1.14, "", "", "", "", "", "", "", "", 4795., 266061., 39.1, 
  0.705, 3832., 0.563, 0.012, 85.7, "people tested", "", "", "", "", "", "", 
  "", "", "", 43.52, 6.804596*^6, 80.291, 41.2, 17.366, "", 14048.881, "", 
  439.415, 10.08, 37.7, 40.2, 97.719, 5.609, 76., 0.806}, 
 {"SRB", "Europe", "Serbia", "2020-06-06", 11741., 74., 51.429, 248., 1., 
  0.857, 1725.451, 10.875, 7.558, 36.446, 0.147, 0.126, 1.16, "", "", "", "", 
  "", "", "", "", 3124., 269185., 39.559, 0.459, 3772., 0.554, 0.014, 73.3, 
  "people tested", "", "", "", "", "", "", "", "", "", 27.78, 6.804596*^6, 
  80.291, 41.2, 17.366, "", 14048.881, "", 439.415, 10.08, 37.7, 40.2, 
  97.719, 5.609, 76., 0.806}, {"SRB", "Europe", "Serbia", "2020-06-07", 
  11823., 82., 58.714, 249., 1., 0.857, 1737.502, 12.051, 8.629, 36.593, 
  0.147, 0.126, 1.18, "", "", "", "", "", "", "", "", 3317., 272502., 40.047, 
  0.487, 3865., 0.568, 0.015, 65.8, "people tested", "", "", "", "", "", "", 
  "", "", "", 27.78, 6.804596*^6, 80.291, 41.2, 17.366, "", 14048.881, "", 
  439.415, 10.08, 37.7, 40.2, 97.719, 5.609, 76., 0.806}, 
 {"SRB", "Europe", "Serbia", "2020-06-08", 11896., 73., 66.571, 250., 1., 
  0.857, 1748.23, 10.728, 9.783, 36.74, 0.147, 0.126, 1.17, "", "", "", "", 
  "", "", "", "", 4308., 276810., 40.68, 0.633, 4150., 0.61, 0.016, 62.3, 
  "people tested", "", "", "", "", "", "", "", "", "", 27.78, 6.804596*^6, 
  80.291, 41.2, 17.366, "", 14048.881, "", 439.415, 10.08, 37.7, 40.2, 
  97.719, 5.609, 76., 0.806}, {"SRB", "Europe", "Serbia", "2020-06-09", 
  11965., 69., 73., 250., 0., 0.714, 1758.37, 10.14, 10.728, 36.74, 0., 
  0.105, 1.16, "", "", "", "", "", "", "", "", 5239., 282049., 41.45, 0.77, 
  4274., 0.628, 0.017, 58.5, "people tested", "", "", "", "", "", "", "", "", 
  "", 27.78, 6.804596*^6, 80.291, 41.2, 17.366, "", 14048.881, "", 439.415, 
  10.08, 37.7, 40.2, 97.719, 5.609, 76., 0.806}, 
 {"SRB", "Europe", "Serbia", "2020-06-10", 12031., 66., 72.571, 251., 1., 
  0.857, 1768.07, 9.699, 10.665, 36.887, 0.147, 0.126, 1.14, "", "", "", "", 
  "", "", "", "", 5015., 287064., 42.187, 0.737, 4260., 0.626, 0.017, 58.7, 
  "people tested", "", "", "", "", "", "", "", "", "", 27.78, 6.804596*^6, 
  80.291, 41.2, 17.366, "", 14048.881, "", 439.415, 10.08, 37.7, 40.2, 
  97.719, 5.609, 76., 0.806}, {"SRB", "Europe", "Serbia", "2020-06-11", 
  12102., 71., 75.857, 252., 1., 0.857, 1778.504, 10.434, 11.148, 37.034, 
  0.147, 0.126, 1.13, "", "", "", "", "", "", "", "", 4932., 291996., 42.912, 
  0.725, 4390., 0.645, 0.017, 57.9, "people tested", "", "", "", "", "", "", 
  "", "", "", 27.78, 6.804596*^6, 80.291, 41.2, 17.366, "", 14048.881, "", 
  439.415, 10.08, 37.7, 40.2, 97.719, 5.609, 76., 0.806}, 
 {"SRB", "Europe", "Serbia", "2020-06-12", 12175., 73., 72.571, 252., 0., 
  0.714, 1789.232, 10.728, 10.665, 37.034, 0., 0.105, 1.13, "", "", "", "", 
  "", "", "", "", 5793., 297789., 43.763, 0.851, 4533., 0.666, 0.016, 62.5, 
  "people tested", "", "", "", "", "", "", "", "", "", 27.78, 6.804596*^6, 
  80.291, 41.2, 17.366, "", 14048.881, "", 439.415, 10.08, 37.7, 40.2, 
  97.719, 5.609, 76., 0.806}, {"SRB", "Europe", "Serbia", "2020-06-13", 
  12251., 76., 72.857, 253., 1., 0.714, 1800.401, 11.169, 10.707, 37.181, 
  0.147, 0.105, 1.13, "", "", "", "", "", "", "", "", 3337., 301126., 44.253, 
  0.49, 4563., 0.671, 0.016, 62.6, "people tested", "", "", "", "", "", "", 
  "", "", "", 27.78, 6.804596*^6, 80.291, 41.2, 17.366, "", 14048.881, "", 
  439.415, 10.08, 37.7, 40.2, 97.719, 5.609, 76., 0.806}, 
 {"SRB", "Europe", "Serbia", "2020-06-14", 12310., 59., 69.571, 254., 1., 
  0.714, 1809.071, 8.671, 10.224, 37.328, 0.147, 0.105, 1.14, "", "", "", "", 
  "", "", "", "", 1802., 302928., 44.518, 0.265, 4347., 0.639, 0.016, 62.5, 
  "people tested", "", "", "", "", "", "", "", "", "", 27.78, 6.804596*^6, 
  80.291, 41.2, 17.366, "", 14048.881, "", 439.415, 10.08, 37.7, 40.2, 
  97.719, 5.609, 76., 0.806}, {"SRB", "Europe", "Serbia", "2020-06-15", 
  12367., 57., 67.286, 255., 1., 0.714, 1817.448, 8.377, 9.888, 37.475, 
  0.147, 0.105, 1.16, "", "", "", "", "", "", "", "", 5085., 308013., 45.265, 
  0.747, 4458., 0.655, 0.015, 66.3, "people tested", "", "", "", "", "", "", 
  "", "", "", 27.78, 6.804596*^6, 80.291, 41.2, 17.366, "", 14048.881, "", 
  439.415, 10.08, 37.7, 40.2, 97.719, 5.609, 76., 0.806}, 
 {"SRB", "Europe", "Serbia", "2020-06-16", 12426., 59., 65.857, 256., 1., 
  0.857, 1826.119, 8.671, 9.678, 37.622, 0.147, 0.126, 1.19, "", "", "", "", 
  "", "", "", "", 5470., 313483., 46.069, 0.804, 4491., 0.66, 0.015, 68.2, 
  "people tested", "", "", "", "", "", "", "", "", "", 27.78, 6.804596*^6, 
  80.291, 41.2, 17.366, "", 14048.881, "", 439.415, 10.08, 37.7, 40.2, 
  97.719, 5.609, 76., 0.806}, {"SRB", "Europe", "Serbia", "2020-06-17", 
  12522., 96., 70.143, 257., 1., 0.857, 1840.227, 14.108, 10.308, 37.769, 
  0.147, 0.126, 1.22, "", "", "", "", "", "", "", "", 6098., 319581., 46.965, 
  0.896, 4645., 0.683, 0.015, 66.2, "people tested", "", "", "", "", "", "", 
  "", "", "", 27.78, 6.804596*^6, 80.291, 41.2, 17.366, "", 14048.881, "", 
  439.415, 10.08, 37.7, 40.2, 97.719, 5.609, 76., 0.806}, 
 {"SRB", "Europe", "Serbia", "2020-06-18", 12616., 94., 73.429, 258., 1., 
  0.857, 1854.041, 13.814, 10.791, 37.916, 0.147, 0.126, 1.25, "", "", "", 
  "", "", "", "", "", 6032., 325613., 47.852, 0.886, 4802., 0.706, 0.015, 
  65.4, "people tested", "", "", "", "", "", "", "", "", "", 27.78, 
  6.804596*^6, 80.291, 41.2, 17.366, "", 14048.881, "", 439.415, 10.08, 37.7, 
  40.2, 97.719, 5.609, 76., 0.806}, {"SRB", "Europe", "Serbia", "2020-06-19", 
  12709., 93., 76.286, 259., 1., 1., 1867.708, 13.667, 11.211, 38.063, 0.147, 
  0.147, 1.27, "", "", "", "", "", "", "", "", 6729., 332342., 48.841, 0.989, 
  4936., 0.725, 0.015, 64.7, "people tested", "", "", "", "", "", "", "", "", 
  "", 27.78, 6.804596*^6, 80.291, 41.2, 17.366, "", 14048.881, "", 439.415, 
  10.08, 37.7, 40.2, 97.719, 5.609, 76., 0.806}, 
 {"SRB", "Europe", "Serbia", "2020-06-20", 12803., 94., 78.857, 260., 1., 1., 
  1881.522, 13.814, 11.589, 38.209, 0.147, 0.147, 1.3, "", "", "", "", "", 
  "", "", "", 4211., 336553., 49.46, 0.619, 5061., 0.744, 0.016, 64.2, 
  "people tested", "", "", "", "", "", "", "", "", "", 27.78, 6.804596*^6, 
  80.291, 41.2, 17.366, "", 14048.881, "", 439.415, 10.08, 37.7, 40.2, 
  97.719, 5.609, 76., 0.806}, {"SRB", "Europe", "Serbia", "2020-06-21", 
  12894., 91., 83.429, 261., 1., 1., 1894.896, 13.373, 12.261, 38.356, 0.147, 
  0.147, 1.34, "", "", "", "", "", "", "", "", 3269., 339822., 49.94, 0.48, 
  5271., 0.775, 0.016, 63.2, "people tested", "", "", "", "", "", "", "", "", 
  "", 27.78, 6.804596*^6, 80.291, 41.2, 17.366, "", 14048.881, "", 439.415, 
  10.08, 37.7, 40.2, 97.719, 5.609, 76., 0.806}, 
 {"SRB", "Europe", "Serbia", "2020-06-22", 12990., 96., 89., 262., 1., 1., 
  1909.004, 14.108, 13.079, 38.503, 0.147, 0.147, 1.38, "", "", "", "", "", 
  "", "", "", 5438., 345260., 50.739, 0.799, 5321., 0.782, 0.017, 59.8, 
  "people tested", "", "", "", "", "", "", "", "", "", 27.78, 6.804596*^6, 
  80.291, 41.2, 17.366, "", 14048.881, "", 439.415, 10.08, 37.7, 40.2, 
  97.719, 5.609, 76., 0.806}, {"SRB", "Europe", "Serbia", "2020-06-23", 
  13092., 102., 95.143, 263., 1., 1., 1923.994, 14.99, 13.982, 38.65, 0.147, 
  0.147, 1.43, "", "", "", "", "", "", "", "", 6025., 351285., 51.625, 0.885, 
  5400., 0.794, 0.018, 56.8, "people tested", "", "", "", "", "", "", "", "", 
  "", 27.78, 6.804596*^6, 80.291, 41.2, 17.366, "", 14048.881, "", 439.415, 
  10.08, 37.7, 40.2, 97.719, 5.609, 76., 0.806}, 
 {"SRB", "Europe", "Serbia", "2020-06-24", 13235., 143., 101.857, 263., 0., 
  0.857, 1945.009, 21.015, 14.969, 38.65, 0., 0.126, 1.48, "", "", "", "", 
  "", "", "", "", 7784., 359069., 52.769, 1.144, 5641., 0.829, 0.018, 55.4, 
  "people tested", "", "", "", "", "", "", "", "", "", 27.78, 6.804596*^6, 
  80.291, 41.2, 17.366, "", 14048.881, "", 439.415, 10.08, 37.7, 40.2, 
  97.719, 5.609, 76., 0.806}, {"SRB", "Europe", "Serbia", "2020-06-25", 
  13372., 137., 108., 264., 1., 0.857, 1965.142, 20.133, 15.872, 38.797, 
  0.147, 0.126, 1.52, "", "", "", "", "", "", "", "", 7311., 366380., 53.843, 
  1.074, 5824., 0.856, 0.019, 53.9, "people tested", "", "", "", "", "", "", 
  "", "", "", 27.78, 6.804596*^6, 80.291, 41.2, 17.366, "", 14048.881, "", 
  439.415, 10.08, 37.7, 40.2, 97.719, 5.609, 76., 0.806}, 
 {"SRB", "Europe", "Serbia", "2020-06-26", 13565., 193., 122.286, 265., 1., 
  0.857, 1993.506, 28.363, 17.971, 38.944, 0.147, 0.126, 1.57, "", "", "", 
  "", "", "", "", "", 8495., 374875., 55.091, 1.248, 6076., 0.893, 0.02, 
  49.7, "people tested", "", "", "", "", "", "", "", "", "", 27.78, 
  6.804596*^6, 80.291, 41.2, 17.366, "", 14048.881, "", 439.415, 10.08, 37.7, 
  40.2, 97.719, 5.609, 76., 0.806}, {"SRB", "Europe", "Serbia", "2020-06-27", 
  13792., 227., 141.286, 267., 2., 1., 2026.865, 33.36, 20.763, 39.238, 
  0.294, 0.147, 1.61, "", "", "", "", "", "", "", "", 5933., 380808., 55.963, 
  0.872, 6322., 0.929, 0.022, 44.7, "people tested", "", "", "", "", "", "", 
  "", "", "", 27.78, 6.804596*^6, 80.291, 41.2, 17.366, "", 14048.881, "", 
  439.415, 10.08, 37.7, 40.2, 97.719, 5.609, 76., 0.806}, 
 {"SRB", "Europe", "Serbia", "2020-06-28", 14046., 254., 164.571, 270., 3., 
  1.286, 2064.193, 37.328, 24.185, 39.679, 0.441, 0.189, 1.62, "", "", "", 
  "", "", "", "", "", 4905., 385713., 56.684, 0.721, 6556., 0.963, 0.025, 
  39.8, "people tested", "", "", "", "", "", "", "", "", "", 27.78, 
  6.804596*^6, 80.291, 41.2, 17.366, "", 14048.881, "", 439.415, 10.08, 37.7, 
  40.2, 97.719, 5.609, 76., 0.806}, {"SRB", "Europe", "Serbia", "2020-06-29", 
  14288., 242., 185.429, 274., 4., 1.714, 2099.757, 35.564, 27.25, 40.267, 
  0.588, 0.252, 1.6, "", "", "", "", "", "", "", "", 7150., 392863., 57.735, 
  1.051, 6800., 0.999, 0.027, 36.7, "people tested", "", "", "", "", "", "", 
  "", "", "", 25.93, 6.804596*^6, 80.291, 41.2, 17.366, "", 14048.881, "", 
  439.415, 10.08, 37.7, 40.2, 97.719, 5.609, 76., 0.806}, 
 {"SRB", "Europe", "Serbia", "2020-06-30", 14564., 276., 210.286, 277., 3., 
  2., 2140.318, 40.561, 30.903, 40.708, 0.441, 0.294, 1.58, "", "", "", "", 
  "", "", "", "", 8377., 401240., 58.966, 1.231, 7136., 1.049, 0.029, 33.9, 
  "people tested", "", "", "", "", "", "", "", "", "", 25.93, 6.804596*^6, 
  80.291, 41.2, 17.366, "", 14048.881, "", 439.415, 10.08, 37.7, 40.2, 
  97.719, 5.609, 76., 0.806}, {"SRB", "Europe", "Serbia", "2020-07-01", 
  14836., 272., 228.714, 281., 4., 2.571, 2180.291, 39.973, 33.612, 41.296, 
  0.588, 0.378, 1.54, "", "", "", "", "", "", "", "", 8626., 409866., 60.234, 
  1.268, 7257., 1.066, 0.032, 31.7, "people tested", "", "", "", "", "", "", 
  "", "", "", 38.89, 6.804596*^6, 80.291, 41.2, 17.366, "", 14048.881, "", 
  439.415, 10.08, 37.7, 40.2, 97.719, 5.609, 76., 0.806}, 
 {"SRB", "Europe", "Serbia", "2020-07-02", 15195., 359., 260.429, 287., 6., 
  3.286, 2233.05, 52.758, 38.272, 42.177, 0.882, 0.483, 1.51, "", "", "", "", 
  "", "", "", "", 9013., 418879., 61.558, 1.325, 7500., 1.102, 0.035, 28.8, 
  "people tested", "", "", "", "", "", "", "", "", "", 38.89, 6.804596*^6, 
  80.291, 41.2, 17.366, "", 14048.881, "", 439.415, 10.08, 37.7, 40.2, 
  97.719, 5.609, 76., 0.806}, {"SRB", "Europe", "Serbia", "2020-07-03", 
  15504., 309., 277., 298., 11., 4.714, 2278.46, 45.41, 40.708, 43.794, 
  1.617, 0.693, 1.46, "", "", "", "", "", "", "", "", 8102., 426981., 62.749, 
  1.191, 7444., 1.094, 0.037, 26.9, "people tested", "", "", "", "", "", "", 
  "", "", "", 38.89, 6.804596*^6, 80.291, 41.2, 17.366, "", 14048.881, "", 
  439.415, 10.08, 37.7, 40.2, 97.719, 5.609, 76., 0.806}, 
 {"SRB", "Europe", "Serbia", "2020-07-04", 15829., 325., 291., 306., 8., 
  5.571, 2326.222, 47.762, 42.765, 44.97, 1.176, 0.819, 1.41, "", "", "", "", 
  "", "", "", "", 7434., 434415., 63.841, 1.092, 7658., 1.125, 0.038, 26.3, 
  "people tested", "", "", "", "", "", "", "", "", "", 38.89, 6.804596*^6, 
  80.291, 41.2, 17.366, "", 14048.881, "", 439.415, 10.08, 37.7, 40.2, 
  97.719, 5.609, 76., 0.806}, {"SRB", "Europe", "Serbia", "2020-07-05", 
  16131., 302., 297.857, 311., 5., 5.857, 2370.604, 44.382, 43.773, 45.704, 
  0.735, 0.861, 1.37, "", "", "", "", "", "", "", "", 5030., 439445., 64.581, 
  0.739, 7676., 1.128, 0.039, 25.8, "people tested", "", "", "", "", "", "", 
  "", "", "", 38.89, 6.804596*^6, 80.291, 41.2, 17.366, "", 14048.881, "", 
  439.415, 10.08, 37.7, 40.2, 97.719, 5.609, 76., 0.806}, 
 {"SRB", "Europe", "Serbia", "2020-07-06", 16420., 289., 304.571, 317., 6., 
  6.143, 2413.075, 42.471, 44.76, 46.586, 0.882, 0.903, 1.33, "", "", "", "", 
  "", "", "", "", 7872., 447317., 65.737, 1.157, 7779., 1.143, 0.039, 25.5, 
  "people tested", "", "", "", "", "", "", "", "", "", 38.89, 6.804596*^6, 
  80.291, 41.2, 17.366, "", 14048.881, "", 439.415, 10.08, 37.7, 40.2, 
  97.719, 5.609, 76., 0.806}, {"SRB", "Europe", "Serbia", "2020-07-07", 
  16719., 299., 307.857, 330., 13., 7.571, 2457.016, 43.941, 45.243, 48.497, 
  1.91, 1.113, 1.3, "", "", "", "", "", "", "", "", 8287., 455604., 66.955, 
  1.218, 7766., 1.141, 0.04, 25.2, "people tested", "", "", "", "", "", "", 
  "", "", "", 38.89, 6.804596*^6, 80.291, 41.2, 17.366, "", 14048.881, "", 
  439.415, 10.08, 37.7, 40.2, 97.719, 5.609, 76., 0.806}, 
 {"SRB", "Europe", "Serbia", "2020-07-08", 17076., 357., 320., 341., 11., 
  8.571, 2509.48, 52.465, 47.027, 50.113, 1.617, 1.26, 1.26, "", "", "", "", 
  "", "", "", "", 8567., 464171., 68.214, 1.259, 7758., 1.14, 0.041, 24.2, 
  "people tested", "", "", "", "", "", "", "", "", "", 38.89, 6.804596*^6, 
  80.291, 41.2, 17.366, "", 14048.881, "", 439.415, 10.08, 37.7, 40.2, 
  97.719, 5.609, 76., 0.806}, {"SRB", "Europe", "Serbia", "2020-07-09", 
  17342., 266., 306.714, 352., 11., 9.286, 2548.572, 39.091, 45.075, 51.73, 
  1.617, 1.365, 1.23, "", "", "", "", "", "", "", "", 7529., 471700., 69.321, 
  1.106, 7546., 1.109, 0.041, 24.6, "people tested", "", "", "", "", "", "", 
  "", "", "", 38.89, 6.804596*^6, 80.291, 41.2, 17.366, "", 14048.881, "", 
  439.415, 10.08, 37.7, 40.2, 97.719, 5.609, 76., 0.806}, 
 {"SRB", "Europe", "Serbia", "2020-07-10", 17728., 386., 317.714, 370., 18., 
  10.286, 2605.298, 56.726, 46.691, 54.375, 2.645, 1.512, 1.21, "", "", "", 
  "", "", "", "", "", 8646., 480346., 70.591, 1.271, 7624., 1.12, 0.042, 24., 
  "people tested", "", "", "", "", "", "", "", "", "", 44.44, 6.804596*^6, 
  80.291, 41.2, 17.366, "", 14048.881, "", 439.415, 10.08, 37.7, 40.2, 
  97.719, 5.609, 76., 0.806}, {"SRB", "Europe", "Serbia", "2020-07-11", 
  18073., 345., 320.571, 382., 12., 10.857, 2655.999, 50.701, 47.111, 56.139, 
  1.764, 1.596, 1.19, "", "", "", "", "", "", "", "", 7032., 487378., 71.625, 
  1.033, 7566., 1.112, 0.042, 23.6, "people tested", "", "", "", "", "", "", 
  "", "", "", 44.44, 6.804596*^6, 80.291, 41.2, 17.366, "", 14048.881, "", 
  439.415, 10.08, 37.7, 40.2, 97.719, 5.609, 76., 0.806}, 
 {"SRB", "Europe", "Serbia", "2020-07-12", 18360., 287., 318.429, 393., 11., 
  11.714, 2698.176, 42.177, 46.796, 57.755, 1.617, 1.722, 1.17, "", "", "", 
  "", "", "", "", "", 4050., 491428., 72.22, 0.595, 7426., 1.091, 0.043, 
  23.3, "people tested", "", "", "", "", "", "", "", "", "", 44.44, 
  6.804596*^6, 80.291, 41.2, 17.366, "", 14048.881, "", 439.415, 10.08, 37.7, 
  40.2, 97.719, 5.609, 76., 0.806}, {"SRB", "Europe", "Serbia", "2020-07-13", 
  18639., 279., 317., 405., 12., 12.571, 2739.178, 41.002, 46.586, 59.519, 
  1.764, 1.847, 1.17, "", "", "", "", "", "", "", "", 6915., 498343., 73.236, 
  1.016, 7289., 1.071, 0.043, 23., "people tested", "", "", "", "", "", "", 
  "", "", "", 44.44, 6.804596*^6, 80.291, 41.2, 17.366, "", 14048.881, "", 
  439.415, 10.08, 37.7, 40.2, 97.719, 5.609, 76., 0.806}, 
 {"SRB", "Europe", "Serbia", "2020-07-14", 18983., 344., 323.429, 418., 13., 
  12.571, 2789.732, 50.554, 47.531, 61.429, 1.91, 1.847, 1.17, "", "", "", 
  "", "", "", "", "", 8659., 507002., 74.509, 1.273, 7343., 1.079, 0.044, 
  22.7, "people tested", "", "", "", "", "", "", "", "", "", 44.44, 
  6.804596*^6, 80.291, 41.2, 17.366, "", 14048.881, "", 439.415, 10.08, 37.7, 
  40.2, 97.719, 5.609, 76., 0.806}, {"SRB", "Europe", "Serbia", "2020-07-15", 
  19334., 351., 322.571, 429., 11., 12.571, 2841.315, 51.583, 47.405, 63.046, 
  1.617, 1.847, 1.16, "", "", "", "", "", "", "", "", 8393., 515395., 75.742, 
  1.233, 7318., 1.075, 0.044, 22.7, "people tested", "", "", "", "", "", "", 
  "", "", "", 44.44, 6.804596*^6, 80.291, 41.2, 17.366, "", 14048.881, "", 
  439.415, 10.08, 37.7, 40.2, 97.719, 5.609, 76., 0.806}, 
 {"SRB", "Europe", "Serbia", "2020-07-16", 19717., 383., 339.286, 442., 13., 
  12.857, 2897.6, 56.285, 49.861, 64.956, 1.91, 1.889, 1.16, "", "", "", "", 
  "", "", "", "", 9183., 524578., 77.092, 1.35, 7554., 1.11, 0.045, 22.3, 
  "people tested", "", "", "", "", "", "", "", "", "", 44.44, 6.804596*^6, 
  80.291, 41.2, 17.366, "", 14048.881, "", 439.415, 10.08, 37.7, 40.2, 
  97.719, 5.609, 76., 0.806}, {"SRB", "Europe", "Serbia", "2020-07-17", 
  20109., 392., 340.143, 452., 10., 11.714, 2955.209, 57.608, 49.987, 66.426, 
  1.47, 1.722, 1.15, "", "", "", "", "", "", "", "", 9910., 534488., 78.548, 
  1.456, 7735., 1.137, 0.044, 22.7, "people tested", "", "", "", "", "", "", 
  "", "", "", 55.56, 6.804596*^6, 80.291, 41.2, 17.366, "", 14048.881, "", 
  439.415, 10.08, 37.7, 40.2, 97.719, 5.609, 76., 0.806}, 
 {"SRB", "Europe", "Serbia", "2020-07-18", 20498., 389., 346.429, 461., 9., 
  11.286, 3012.376, 57.167, 50.911, 67.748, 1.323, 1.659, 1.15, "", "", "", 
  "", "", "", "", "", 7648., 542136., 79.672, 1.124, 7823., 1.15, 0.044, 
  22.6, "people tested", "", "", "", "", "", "", "", "", "", 55.56, 
  6.804596*^6, 80.291, 41.2, 17.366, "", 14048.881, "", 439.415, 10.08, 37.7, 
  40.2, 97.719, 5.609, 76., 0.806}, {"SRB", "Europe", "Serbia", "2020-07-19", 
  20894., 396., 362., 472., 11., 11.286, 3070.572, 58.196, 53.199, 69.365, 
  1.617, 1.659, 1.13, "", "", "", "", "", "", "", "", 7955., 550091., 80.841, 
  1.169, 8380., 1.232, 0.043, 23.1, "people tested", "", "", "", "", "", "", 
  "", "", "", 55.56, 6.804596*^6, 80.291, 41.2, 17.366, "", 14048.881, "", 
  439.415, 10.08, 37.7, 40.2, 97.719, 5.609, 76., 0.806}, 
 {"SRB", "Europe", "Serbia", "2020-07-20", 21253., 359., 373.429, 482., 10., 
  11., 3123.33, 52.758, 54.879, 70.834, 1.47, 1.617, 1.13, "", "", "", "", 
  "", "", "", "", 8349., 558440., 82.068, 1.227, 8585., 1.262, 0.043, 23., 
  "people tested", "", "", "", "", "", "", "", "", "", 55.56, 6.804596*^6, 
  80.291, 41.2, 17.366, "", 14048.881, "", 439.415, 10.08, 37.7, 40.2, 
  97.719, 5.609, 76., 0.806}, {"SRB", "Europe", "Serbia", "2020-07-21", 
  21605., 352., 374.571, 491., 9., 10.429, 3175.06, 51.73, 55.047, 72.157, 
  1.323, 1.533, 1.12, "", "", "", "", "", "", "", "", 10310., 568750., 
  83.583, 1.515, 8821., 1.296, 0.042, 23.5, "people tested", "", "", "", "", 
  "", "", "", "", "", 55.56, 6.804596*^6, 80.291, 41.2, 17.366, "", 
  14048.881, "", 439.415, 10.08, 37.7, 40.2, 97.719, 5.609, 76., 0.806}, 
 {"SRB", "Europe", "Serbia", "2020-07-22", 22031., 426., 385.286, 499., 8., 
  10., 3237.665, 62.605, 56.621, 73.333, 1.176, 1.47, 1.11, "", "", "", "", 
  "", "", "", "", 11521., 580271., 85.276, 1.693, 9268., 1.362, 0.042, 24.1, 
  "people tested", "", "", "", "", "", "", "", "", "", 55.56, 6.804596*^6, 
  80.291, 41.2, 17.366, "", 14048.881, "", 439.415, 10.08, 37.7, 40.2, 
  97.719, 5.609, 76., 0.806}, {"SRB", "Europe", "Serbia", "2020-07-23", 
  22443., 412., 389.429, 508., 9., 9.429, 3298.212, 60.547, 57.23, 74.655, 
  1.323, 1.386, 1.1, "", "", "", "", "", "", "", "", 11079., 591350., 86.904, 
  1.628, 9539., 1.402, 0.041, 24.5, "people tested", "", "", "", "", "", "", 
  "", "", "", 55.56, 6.804596*^6, 80.291, 41.2, 17.366, "", 14048.881, "", 
  439.415, 10.08, 37.7, 40.2, 97.719, 5.609, 76., 0.806}, 
 {"SRB", "Europe", "Serbia", "2020-07-24", 22852., 409., 391.857, 518., 10., 
  9.429, 3358.318, 60.106, 57.587, 76.125, 1.47, 1.386, 1.08, "", "", "", "", 
  "", "", "", "", 10634., 601984., 88.467, 1.563, 9642., 1.417, 0.041, 24.6, 
  "people tested", "", "", "", "", "", "", "", "", "", 55.56, 6.804596*^6, 
  80.291, 41.2, 17.366, "", 14048.881, "", 439.415, 10.08, 37.7, 40.2, 
  97.719, 5.609, 76., 0.806}, {"SRB", "Europe", "Serbia", "2020-07-25", 
  22852., 0., 336.286, 518., 0., 8.143, 3358.318, 0., 49.42, 76.125, 0., 
  1.197, 1.08, "", "", "", "", "", "", "", "", 9349., 611333., 89.841, 1.374, 
  9885., 1.453, 0.034, 29.4, "people tested", "", "", "", "", "", "", "", "", 
  "", 55.56, 6.804596*^6, 80.291, 41.2, 17.366, "", 14048.881, "", 439.415, 
  10.08, 37.7, 40.2, 97.719, 5.609, 76., 0.806}, 
 {"SRB", "Europe", "Serbia", "2020-07-26", 23730., 878., 405.143, 534., 16., 
  8.857, 3487.349, 129.03, 59.54, 78.476, 2.351, 1.302, 1.12, "", "", "", "", 
  "", "", "", "", 10381., 621714., 91.367, 1.526, 10232., 1.504, 0.04, 25.3, 
  "people tested", "", "", "", "", "", "", "", "", "", 55.56, 6.804596*^6, 
  80.291, 41.2, 17.366, "", 14048.881, "", 439.415, 10.08, 37.7, 40.2, 
  97.719, 5.609, 76., 0.806}, {"SRB", "Europe", "Serbia", "2020-07-27", 
  24141., 411., 412.571, 543., 9., 8.714, 3547.749, 60.4, 60.631, 79.799, 
  1.323, 1.281, 1.09, "", "", "", "", "", "", "", "", 9560., 631274., 92.772, 
  1.405, 10405., 1.529, 0.04, 25.2, "people tested", "", "", "", "", "", "", 
  "", "", "", 55.56, 6.804596*^6, 80.291, 41.2, 17.366, "", 14048.881, "", 
  439.415, 10.08, 37.7, 40.2, 97.719, 5.609, 76., 0.806}, 
 {"SRB", "Europe", "Serbia", "2020-07-28", 24520., 379., 416.429, 551., 8., 
  8.571, 3603.447, 55.698, 61.198, 80.975, 1.176, 1.26, 1.04, "", "", "", "", 
  "", "", "", "", 9817., 641091., 94.214, 1.443, 10334., 1.519, 0.04, 24.8, 
  "people tested", "", "", "", "", "", "", "", "", "", 55.56, 6.804596*^6, 
  80.291, 41.2, 17.366, "", 14048.881, "", 439.415, 10.08, 37.7, 40.2, 
  97.719, 5.609, 76., 0.806}, {"SRB", "Europe", "Serbia", "2020-07-29", 
  24892., 372., 408.714, 558., 7., 8.429, 3658.116, 54.669, 60.064, 82.003, 
  1.029, 1.239, 0.99, "", "", "", "", "", "", "", "", 9653., 650744., 95.633, 
  1.419, 10068., 1.48, 0.041, 24.6, "people tested", "", "", "", "", "", "", 
  "", "", "", 55.56, 6.804596*^6, 80.291, 41.2, 17.366, "", 14048.881, "", 
  439.415, 10.08, 37.7, 40.2, 97.719, 5.609, 76., 0.806}, 
 {"SRB", "Europe", "Serbia", "2020-07-30", 25213., 321., 395.714, 565., 7., 
  8.143, 3705.29, 47.174, 58.154, 83.032, 1.029, 1.197, 0.95, "", "", "", "", 
  "", "", "", "", 8804., 659548., 96.927, 1.294, 9743., 1.432, 0.041, 24.6, 
  "people tested", "", "", "", "", "", "", "", "", "", 55.56, 6.804596*^6, 
  80.291, 41.2, 17.366, "", 14048.881, "", 439.415, 10.08, 37.7, 40.2, 
  97.719, 5.609, 76., 0.806}, {"SRB", "Europe", "Serbia", "2020-07-31", 
  25552., 339., 385.714, 573., 8., 7.857, 3755.109, 49.819, 56.684, 84.208, 
  1.176, 1.155, 0.93, "", "", "", "", "", "", "", "", 9436., 668984., 98.314, 
  1.387, 9571., 1.407, 0.04, 24.8, "people tested", "", "", "", "", "", "", 
  "", "", "", 55.56, 6.804596*^6, 80.291, 41.2, 17.366, "", 14048.881, "", 
  439.415, 10.08, 37.7, 40.2, 97.719, 5.609, 76., 0.806}, 
 {"SRB", "Europe", "Serbia", "2020-08-01", 25882., 330., 432.857, 582., 9., 
  9.143, 3803.606, 48.497, 63.612, 85.53, 1.323, 1.344, 0.91, "", "", "", "", 
  "", "", "", "", 9109., 678093., 99.652, 1.339, 9537., 1.402, 0.045, 22., 
  "people tested", "", "", "", "", "", "", "", "", "", 55.56, 6.804596*^6, 
  80.291, 41.2, 17.366, "", 14048.881, "", 439.415, 10.08, 37.7, 40.2, 
  97.719, 5.609, 76., 0.806}, {"SRB", "Europe", "Serbia", "2020-08-02", 
  26193., 311., 351.857, 590., 8., 8., 3849.31, 45.704, 51.709, 86.706, 
  1.176, 1.176, 0.88, "", "", "", "", "", "", "", "", 8395., 686488., 
  100.886, 1.234, 9253., 1.36, 0.038, 26.3, "people tested", "", "", "", "", 
  "", "", "", "", "", 55.56, 6.804596*^6, 80.291, 41.2, 17.366, "", 
  14048.881, "", 439.415, 10.08, 37.7, 40.2, 97.719, 5.609, 76., 0.806}, 
 {"SRB", "Europe", "Serbia", "2020-08-03", 26451., 258., 330., 598., 8., 
  7.857, 3887.226, 37.916, 48.497, 87.882, 1.176, 1.155, 0.88, "", "", "", 
  "", "", "", "", "", 7168., 693656., 101.939, 1.053, 8912., 1.31, 0.037, 
  27., "people tested", "", "", "", "", "", "", "", "", "", 55.56, 
  6.804596*^6, 80.291, 41.2, 17.366, "", 14048.881, "", 439.415, 10.08, 37.7, 
  40.2, 97.719, 5.609, 76., 0.806}, {"SRB", "Europe", "Serbia", "2020-08-04", 
  26738., 287., 316.857, 605., 7., 7.714, 3929.403, 42.177, 46.565, 88.91, 
  1.029, 1.134, 0.86, "", "", "", "", "", "", "", "", 9590., 703246., 
  103.349, 1.409, 8879., 1.305, 0.036, 28., "people tested", "", "", "", "", 
  "", "", "", "", "", 55.56, 6.804596*^6, 80.291, 41.2, 17.366, "", 
  14048.881, "", 439.415, 10.08, 37.7, 40.2, 97.719, 5.609, 76., 0.806}, 
 {"SRB", "Europe", "Serbia", "2020-08-05", 27033., 295., 305.857, 614., 9., 
  8., 3972.756, 43.353, 44.949, 90.233, 1.323, 1.176, 0.85, "", "", "", "", 
  "", "", "", "", 9858., 713104., 104.797, 1.449, 8909., 1.309, 0.034, 29.1, 
  "people tested", "", "", "", "", "", "", "", "", "", 55.56, 6.804596*^6, 
  80.291, 41.2, 17.366, "", 14048.881, "", 439.415, 10.08, 37.7, 40.2, 
  97.719, 5.609, 76., 0.806}, {"SRB", "Europe", "Serbia", "2020-08-06", 
  27332., 299., 302.714, 621., 7., 8., 4016.697, 43.941, 44.487, 91.262, 
  1.029, 1.176, 0.84, "", "", "", "", "", "", "", "", 10033., 723137., 
  106.272, 1.474, 9084., 1.335, 0.033, 30., "people tested", "", "", "", "", 
  "", "", "", "", "", 55.56, 6.804596*^6, 80.291, 41.2, 17.366, "", 
  14048.881, "", 439.415, 10.08, 37.7, 40.2, 97.719, 5.609, 76., 0.806}, 
 {"SRB", "Europe", "Serbia", "2020-08-07", 27608., 276., 293.714, 626., 5., 
  7.571, 4057.258, 40.561, 43.164, 91.997, 0.735, 1.113, 0.82, "", "", "", 
  "", "", "", "", "", 9922., 733059., 107.73, 1.458, 9154., 1.345, 0.032, 
  31.2, "people tested", "", "", "", "", "", "", "", "", "", 55.56, 
  6.804596*^6, 80.291, 41.2, 17.366, "", 14048.881, "", 439.415, 10.08, 37.7, 
  40.2, 97.719, 5.609, 76., 0.806}, {"SRB", "Europe", "Serbia", "2020-08-08", 
  27863., 255., 283., 632., 6., 7.143, 4094.732, 37.475, 41.59, 92.878, 
  0.882, 1.05, 0.82, "", "", "", "", "", "", "", "", 8014., 741073., 108.908, 
  1.178, 8997., 1.322, 0.031, 31.8, "people tested", "", "", "", "", "", "", 
  "", "", "", 55.56, 6.804596*^6, 80.291, 41.2, 17.366, "", 14048.881, "", 
  439.415, 10.08, 37.7, 40.2, 97.719, 5.609, 76., 0.806}, 
 {"SRB", "Europe", "Serbia", "2020-08-09", 28099., 236., 272.286, 641., 9., 
  7.286, 4129.415, 34.682, 40.015, 94.201, 1.323, 1.071, 0.81, "", "", "", 
  "", "", "", "", "", 6251., 747324., 109.826, 0.919, 8691., 1.277, 0.031, 
  31.9, "people tested", "", "", "", "", "", "", "", "", "", 55.56, 
  6.804596*^6, 80.291, 41.2, 17.366, "", 14048.881, "", 439.415, 10.08, 37.7, 
  40.2, 97.719, 5.609, 76., 0.806}, {"SRB", "Europe", "Serbia", "2020-08-10", 
  28262., 163., 258.714, 646., 5., 6.857, 4153.369, 23.954, 38.021, 94.936, 
  0.735, 1.008, 0.8, "", "", "", "", "", "", "", "", 6819., 754143., 110.828, 
  1.002, 8641., 1.27, 0.03, 33.4, "people tested", "", "", "", "", "", "", 
  "", "", "", 55.56, 6.804596*^6, 80.291, 41.2, 17.366, "", 14048.881, "", 
  439.415, 10.08, 37.7, 40.2, 97.719, 5.609, 76., 0.806}, 
 {"SRB", "Europe", "Serbia", "2020-08-11", 28497., 235., 251.286, 652., 6., 
  6.714, 4187.905, 34.535, 36.929, 95.818, 0.882, 0.987, 0.8, "", "", "", "", 
  "", "", "", "", 8086., 762229., 112.017, 1.188, 8426., 1.238, 0.03, 33.5, 
  "people tested", "", "", "", "", "", "", "", "", "", 55.56, 6.804596*^6, 
  80.291, 41.2, 17.366, "", 14048.881, "", 439.415, 10.08, 37.7, 40.2, 
  97.719, 5.609, 76., 0.806}, {"SRB", "Europe", "Serbia", "2020-08-12", 
  28751., 254., 245.429, 658., 6., 6.286, 4225.232, 37.328, 36.068, 96.699, 
  0.882, 0.924, 0.8, "", "", "", "", "", "", "", "", 8768., 770997., 113.305, 
  1.289, 8270., 1.215, 0.03, 33.7, "people tested", "", "", "", "", "", "", 
  "", "", "", 55.56, 6.804596*^6, 80.291, 41.2, 17.366, "", 14048.881, "", 
  439.415, 10.08, 37.7, 40.2, 97.719, 5.609, 76., 0.806}, 
 {"SRB", "Europe", "Serbia", "2020-08-13", 28998., 247., 238., 661., 3., 
  5.714, 4261.531, 36.299, 34.976, 97.14, 0.441, 0.84, 0.79, "", "", "", "", 
  "", "", "", "", 9100., 780097., 114.643, 1.337, 8137., 1.196, 0.029, 34.2, 
  "people tested", "", "", "", "", "", "", "", "", "", 55.56, 6.804596*^6, 
  80.291, 41.2, 17.366, "", 14048.881, "", 439.415, 10.08, 37.7, 40.2, 
  97.719, 5.609, 76., 0.806}, {"SRB", "Europe", "Serbia", "2020-08-14", 
  29233., 235., 232.143, 665., 4., 5.571, 4296.067, 34.535, 34.116, 97.728, 
  0.588, 0.819, 0.78, "", "", "", "", "", "", "", "", 9383., 789480., 
  116.022, 1.379, 8060., 1.184, 0.029, 34.7, "people tested", "", "", "", "", 
  "", "", "", "", "", 55.56, 6.804596*^6, 80.291, 41.2, 17.366, "", 
  14048.881, "", 439.415, 10.08, 37.7, 40.2, 97.719, 5.609, 76., 0.806}, 
 {"SRB", "Europe", "Serbia", "2020-08-15", 29471., 238., 229.714, 670., 5., 
  5.429, 4331.043, 34.976, 33.759, 98.463, 0.735, 0.798, 0.77, "", "", "", 
  "", "", "", "", "", 8529., 798009., 117.275, 1.253, 8134., 1.195, 0.028, 
  35.4, "people tested", "", "", "", "", "", "", "", "", "", 58.33, 
  6.804596*^6, 80.291, 41.2, 17.366, "", 14048.881, "", 439.415, 10.08, 37.7, 
  40.2, 97.719, 5.609, 76., 0.806}, {"SRB", "Europe", "Serbia", "2020-08-16", 
  29682., 211., 226.143, 674., 4., 4.714, 4362.052, 31.008, 33.234, 99.051, 
  0.588, 0.693, 0.75, "", "", "", "", "", "", "", "", 6559., 804568., 
  118.239, 0.964, 8178., 1.202, 0.028, 36.2, "people tested", "", "", "", "", 
  "", "", "", "", "", 58.33, 6.804596*^6, 80.291, 41.2, 17.366, "", 
  14048.881, "", 439.415, 10.08, 37.7, 40.2, 97.719, 5.609, 76., 0.806}, 
 {"SRB", "Europe", "Serbia", "2020-08-17", 29782., 100., 217.143, 677., 3., 
  4.429, 4376.748, 14.696, 31.911, 99.492, 0.441, 0.651, 0.73, "", "", "", 
  "", "", "", "", "", 7352., 811920., 119.319, 1.08, 8254., 1.213, 0.026, 
  38., "people tested", "", "", "", "", "", "", "", "", "", 58.33, 
  6.804596*^6, 80.291, 41.2, 17.366, "", 14048.881, "", 439.415, 10.08, 37.7, 
  40.2, 97.719, 5.609, 76., 0.806}, {"SRB", "Europe", "Serbia", "2020-08-18", 
  29890., 108., 199., 681., 4., 4.143, 4392.619, 15.872, 29.245, 100.079, 
  0.588, 0.609, 0.71, "", "", "", "", "", "", "", "", 9186., 821106., 
  120.669, 1.35, 8411., 1.236, 0.024, 42.3, "people tested", "", "", "", "", 
  "", "", "", "", "", 58.33, 6.804596*^6, 80.291, 41.2, 17.366, "", 
  14048.881, "", 439.415, 10.08, 37.7, 40.2, 97.719, 5.609, 76., 0.806}, 
 {"SRB", "Europe", "Serbia", "2020-08-19", 30048., 158., 185.286, 684., 3., 
  3.714, 4415.839, 23.22, 27.229, 100.52, 0.441, 0.546, 0.71, "", "", "", "", 
  "", "", "", "", 10571., 831677., 122.223, 1.554, 8669., 1.274, 0.021, 46.8, 
  "people tested", "", "", "", "", "", "", "", "", "", 58.33, 6.804596*^6, 
  80.291, 41.2, 17.366, "", 14048.881, "", 439.415, 10.08, 37.7, 40.2, 
  97.719, 5.609, 76., 0.806}, {"SRB", "Europe", "Serbia", "2020-08-20", 
  30209., 161., 173., 689., 5., 4., 4439.499, 23.66, 25.424, 101.255, 0.735, 
  0.588, 0.71, "", "", "", "", "", "", "", "", 10764., 842441., 123.805, 
  1.582, 8906., 1.309, 0.019, 51.5, "people tested", "", "", "", "", "", "", 
  "", "", "", 58.33, 6.804596*^6, 80.291, 41.2, 17.366, "", 14048.881, "", 
  439.415, 10.08, 37.7, 40.2, 97.719, 5.609, 76., 0.806}, 
 {"SRB", "Europe", "Serbia", "2020-08-21", 30378., 169., 163.571, 692., 3., 
  3.857, 4464.336, 24.836, 24.038, 101.696, 0.441, 0.567, 0.71, "", "", "", 
  "", "", "", "", "", 11618., 854059., 125.512, 1.707, 9226., 1.356, 0.018, 
  56.4, "people tested", "", "", "", "", "", "", "", "", "", 58.33, 
  6.804596*^6, 80.291, 41.2, 17.366, "", 14048.881, "", 439.415, 10.08, 37.7, 
  40.2, 97.719, 5.609, 76., 0.806}, {"SRB", "Europe", "Serbia", "2020-08-22", 
  30548., 170., 153.857, 695., 3., 3.571, 4489.319, 24.983, 22.611, 102.137, 
  0.441, 0.525, 0.71, "", "", "", "", "", "", "", "", 8670., 862729., 
  126.786, 1.274, 9246., 1.359, 0.017, 60.1, "people tested", "", "", "", "", 
  "", "", "", "", "", 58.33, 6.804596*^6, 80.291, 41.2, 17.366, "", 
  14048.881, "", 439.415, 10.08, 37.7, 40.2, 97.719, 5.609, 76., 0.806}, 
 {"SRB", "Europe", "Serbia", "2020-08-23", 30657., 109., 139.286, 698., 3., 
  3.429, 4505.337, 16.019, 20.469, 102.578, 0.441, 0.504, 0.7, "", "", "", 
  "", "", "", "", "", 6939., 869668., 127.806, 1.02, 9300., 1.367, 0.015, 
  66.8, "people tested", "", "", "", "", "", "", "", "", "", 58.33, 
  6.804596*^6, 80.291, 41.2, 17.366, "", 14048.881, "", 439.415, 10.08, 37.7, 
  40.2, 97.719, 5.609, 76., 0.806}, {"SRB", "Europe", "Serbia", "2020-08-24", 
  30714., 57., 133.143, 701., 3., 3.429, 4513.714, 8.377, 19.567, 103.019, 
  0.441, 0.504, 0.7, "", "", "", "", "", "", "", "", 7261., 876929., 128.873, 
  1.067, 9287., 1.365, 0.014, 69.8, "people tested", "", "", "", "", "", "", 
  "", "", "", 58.33, 6.804596*^6, 80.291, 41.2, 17.366, "", 14048.881, "", 
  439.415, 10.08, 37.7, 40.2, 97.719, 5.609, 76., 0.806}, 
 {"SRB", "Europe", "Serbia", "2020-08-25", 30820., 106., 132.857, 705., 4., 
  3.429, 4529.292, 15.578, 19.525, 103.606, 0.588, 0.504, 0.7, "", "", "", 
  "", "", "", "", "", 8646., 885575., 130.144, 1.271, 9210., 1.353, 0.014, 
  69.3, "people tested", "", "", "", "", "", "", "", "", "", 58.33, 
  6.804596*^6, 80.291, 41.2, 17.366, "", 14048.881, "", 439.415, 10.08, 37.7, 
  40.2, 97.719, 5.609, 76., 0.806}, {"SRB", "Europe", "Serbia", "2020-08-26", 
  30974., 154., 132.286, 707., 2., 3.286, 4551.923, 22.632, 19.441, 103.9, 
  0.294, 0.483, 0.7, "", "", "", "", "", "", "", "", 9932., 895507., 131.603, 
  1.46, 9119., 1.34, 0.015, 68.9, "people tested", "", "", "", "", "", "", 
  "", "", "", 58.33, 6.804596*^6, 80.291, 41.2, 17.366, "", 14048.881, "", 
  439.415, 10.08, 37.7, 40.2, 97.719, 5.609, 76., 0.806}, 
 {"SRB", "Europe", "Serbia", "2020-08-27", 31099., 125., 127.143, 707., 0., 
  2.571, 4570.293, 18.37, 18.685, 103.9, 0., 0.378, 0.69, "", "", "", "", "", 
  "", "", "", 8836., 904343., 132.902, 1.299, 8843., 1.3, 0.014, 69.6, 
  "people tested", "", "", "", "", "", "", "", "", "", 58.33, 6.804596*^6, 
  80.291, 41.2, 17.366, "", 14048.881, "", 439.415, 10.08, 37.7, 40.2, 
  97.719, 5.609, 76., 0.806}, {"SRB", "Europe", "Serbia", "2020-08-28", 
  31207., 108., 118.429, 709., 2., 2.429, 4586.165, 15.872, 17.404, 104.194, 
  0.294, 0.357, 0.68, "", "", "", "", "", "", "", "", 9513., 913856., 134.3, 
  1.398, 8542., 1.255, 0.014, 72.1, "people tested", "", "", "", "", "", "", 
  "", "", "", 58.33, 6.804596*^6, 80.291, 41.2, 17.366, "", 14048.881, "", 
  439.415, 10.08, 37.7, 40.2, 97.719, 5.609, 76., 0.806}, 
 {"SRB", "Europe", "Serbia", "2020-08-29", 31282., 75., 104.857, 710., 1., 
  2.143, 4597.187, 11.022, 15.41, 104.341, 0.147, 0.315, 0.68, "", "", "", 
  "", "", "", "", "", 6996., 920852., 135.328, 1.028, 8303., 1.22, 0.013, 
  79.2, "people tested", "", "", "", "", "", "", "", "", "", 58.33, 
  6.804596*^6, 80.291, 41.2, 17.366, "", 14048.881, "", 439.415, 10.08, 37.7, 
  40.2, 97.719, 5.609, 76., 0.806}, {"SRB", "Europe", "Serbia", "2020-08-30", 
  31365., 83., 101.143, 711., 1., 1.857, 4609.385, 12.198, 14.864, 104.488, 
  0.147, 0.273, 0.69, "", "", "", "", "", "", "", "", 4356., 925208., 
  135.968, 0.64, 7934., 1.166, 0.013, 78.4, "people tested", "", "", "", "", 
  "", "", "", "", "", 58.33, 6.804596*^6, 80.291, 41.2, 17.366, "", 
  14048.881, "", 439.415, 10.08, 37.7, 40.2, 97.719, 5.609, 76., 0.806}, 
 {"SRB", "Europe", "Serbia", "2020-08-31", 31406., 41., 98.857, 713., 2., 
  1.714, 4615.41, 6.025, 14.528, 104.782, 0.294, 0.252, 0.7, "", "", "", "", 
  "", "", "", "", 5829., 931037., 136.825, 0.857, 7730., 1.136, 0.013, 78.2, 
  "people tested", "", "", "", "", "", "", "", "", "", 58.33, 6.804596*^6, 
  80.291, 41.2, 17.366, "", 14048.881, "", 439.415, 10.08, 37.7, 40.2, 
  97.719, 5.609, 76., 0.806}, {"SRB", "Europe", "Serbia", "2020-09-01", 
  31482., 76., 94.571, 715., 2., 1.429, 4626.579, 11.169, 13.898, 105.076, 
  0.294, 0.21, 0.71, "", "", "", "", "", "", "", "", 7509., 938546., 137.928, 
  1.104, 7567., 1.112, 0.012, 80., "people tested", "", "", "", "", "", "", 
  "", "", "", 54.63, 6.804596*^6, 80.291, 41.2, 17.366, "", 14048.881, "", 
  439.415, 10.08, 37.7, 40.2, 97.719, 5.609, 76., 0.806}, 
 {"SRB", "Europe", "Serbia", "2020-09-02", 31581., 99., 86.714, 716., 1., 
  1.286, 4641.128, 14.549, 12.743, 105.223, 0.147, 0.189, 0.72, "", "", "", 
  "", "", "", "", "", 8752., 947298., 139.214, 1.286, 7399., 1.087, 0.012, 
  85.3, "people tested", "", "", "", "", "", "", "", "", "", 54.63, 
  6.804596*^6, 80.291, 41.2, 17.366, "", 14048.881, "", 439.415, 10.08, 37.7, 
  40.2, 97.719, 5.609, 76., 0.806}, {"SRB", "Europe", "Serbia", "2020-09-03", 
  31676., 95., 82.429, 718., 2., 1.571, 4655.089, 13.961, 12.114, 105.517, 
  0.294, 0.231, 0.73, "", "", "", "", "", "", "", "", 8432., 955730., 
  140.454, 1.239, 7341., 1.079, 0.011, 89.1, "people tested", "", "", "", "", 
  "", "", "", "", "", 54.63, 6.804596*^6, 80.291, 41.2, 17.366, "", 
  14048.881, "", 439.415, 10.08, 37.7, 40.2, 97.719, 5.609, 76., 0.806}, 
 {"SRB", "Europe", "Serbia", "2020-09-04", 31772., 96., 80.714, 721., 3., 
  1.714, 4669.197, 14.108, 11.862, 105.958, 0.441, 0.252, 0.74, "", "", "", 
  "", "", "", "", "", 10833., 966563., 142.046, 1.592, 7530., 1.107, 0.011, 
  93.3, "people tested", "", "", "", "", "", "", "", "", "", 54.63, 
  6.804596*^6, 80.291, 41.2, 17.366, "", 14048.881, "", 439.415, 10.08, 37.7, 
  40.2, 97.719, 5.609, 76., 0.806}, {"SRB", "Europe", "Serbia", "2020-09-05", 
  31849., 77., 81., 723., 2., 1.857, 4680.513, 11.316, 11.904, 106.252, 
  0.294, 0.273, 0.74, "", "", "", "", "", "", "", "", 7848., 974411., 
  143.199, 1.153, 7651., 1.124, 0.011, 94.5, "people tested", "", "", "", "", 
  "", "", "", "", "", 54.63, 6.804596*^6, 80.291, 41.2, 17.366, "", 
  14048.881, "", 439.415, 10.08, 37.7, 40.2, 97.719, 5.609, 76., 0.806}, 
 {"SRB", "Europe", "Serbia", "2020-09-06", 31905., 56., 77.143, 724., 1., 
  1.857, 4688.743, 8.23, 11.337, 106.399, 0.147, 0.273, 0.75, "", "", "", "", 
  "", "", "", "", 4189., 978600., 143.815, 0.616, 7627., 1.121, 0.01, 98.9, 
  "people tested", "", "", "", "", "", "", "", "", "", 54.63, 6.804596*^6, 
  80.291, 41.2, 17.366, "", 14048.881, "", 439.415, 10.08, 37.7, 40.2, 
  97.719, 5.609, 76., 0.806}, {"SRB", "Europe", "Serbia", "2020-09-07", 
  31941., 36., 76.429, 725., 1., 1.714, 4694.033, 5.291, 11.232, 106.546, 
  0.147, 0.252, 0.77, "", "", "", "", "", "", "", "", 6198., 984798., 
  144.725, 0.911, 7680., 1.129, 0.01, 100.5, "people tested", "", "", "", "", 
  "", "", "", "", "", 54.63, 6.804596*^6, 80.291, 41.2, 17.366, "", 
  14048.881, "", 439.415, 10.08, 37.7, 40.2, 97.719, 5.609, 76., 0.806}, 
 {"SRB", "Europe", "Serbia", "2020-09-08", 31994., 53., 73.143, 727., 2., 
  1.714, 4701.822, 7.789, 10.749, 106.84, 0.294, 0.252, 0.78, "", "", "", "", 
  "", "", "", "", 8342., 993140., 145.951, 1.226, 7799., 1.146, 0.009, 106.6, 
  "people tested", "", "", "", "", "", "", "", "", "", 54.63, 6.804596*^6, 
  80.291, 41.2, 17.366, "", 14048.881, "", 439.415, 10.08, 37.7, 40.2, 
  97.719, 5.609, 76., 0.806}, {"SRB", "Europe", "Serbia", "2020-09-09", 
  32078., 84., 71., 728., 1., 1.714, 4714.167, 12.345, 10.434, 106.987, 
  0.147, 0.252, 0.81, "", "", "", "", "", "", "", "", 8285., 1.001425*^6, 
  147.169, 1.218, 7732., 1.136, 0.009, 108.9, "people tested", "", "", "", 
  "", "", "", "", "", "", 54.63, 6.804596*^6, 80.291, 41.2, 17.366, "", 
  14048.881, "", 439.415, 10.08, 37.7, 40.2, 97.719, 5.609, 76., 0.806}, 
 {"SRB", "Europe", "Serbia", "2020-09-10", 32136., 58., 65.714, 729., 1., 
  1.571, 4722.69, 8.524, 9.657, 107.133, 0.147, 0.231, 0.83, "", "", "", "", 
  "", "", "", "", 7976., 1.009401*^6, 148.341, 1.172, 7667., 1.127, 0.009, 
  116.7, "people tested", "", "", "", "", "", "", "", "", "", 54.63, 
  6.804596*^6, 80.291, 41.2, 17.366, "", 14048.881, "", 439.415, 10.08, 37.7, 
  40.2, 97.719, 5.609, 76., 0.806}, {"SRB", "Europe", "Serbia", "2020-09-11", 
  32228., 92., 65.143, 730., 1., 1.286, 4736.211, 13.52, 9.573, 107.28, 
  0.147, 0.189, 0.87, "", "", "", "", "", "", "", "", 9507., 1.018908*^6, 
  149.738, 1.397, 7478., 1.099, 0.009, 114.8, "people tested", "", "", "", 
  "", "", "", "", "", "", 54.63, 6.804596*^6, 80.291, 41.2, 17.366, "", 
  14048.881, "", 439.415, 10.08, 37.7, 40.2, 97.719, 5.609, 76., 0.806}, 
 {"SRB", "Europe", "Serbia", "2020-09-12", 32300., 72., 64.429, 731., 1., 
  1.143, 4746.792, 10.581, 9.468, 107.427, 0.147, 0.168, 0.9, "", "", "", "", 
  "", "", "", "", 6068., 1.024976*^6, 150.63, 0.892, 7224., 1.062, 0.009, 
  112.1, "people tested", "", "", "", "", "", "", "", "", "", 54.63, 
  6.804596*^6, 80.291, 41.2, 17.366, "", 14048.881, "", 439.415, 10.08, 37.7, 
  40.2, 97.719, 5.609, 76., 0.806}, {"SRB", "Europe", "Serbia", "2020-09-13", 
  32408., 108., 71.857, 733., 2., 1.286, 4762.663, 15.872, 10.56, 107.721, 
  0.294, 0.189, 0.93, "", "", "", "", "", "", "", "", 3082., 1.028058*^6, 
  151.083, 0.453, 7065., 1.038, 0.01, 98.3, "people tested", "", "", "", "", 
  "", "", "", "", "", 54.63, 6.804596*^6, 80.291, 41.2, 17.366, "", 
  14048.881, "", 439.415, 10.08, 37.7, 40.2, 97.719, 5.609, 76., 0.806}, 
 {"SRB", "Europe", "Serbia", "2020-09-14", 32437., 29., 70.857, 733., 0., 
  1.143, 4766.925, 4.262, 10.413, 107.721, 0., 0.168, 0.93, "", "", "", "", 
  "", "", "", "", 5930., 1.033988*^6, 151.954, 0.871, 7027., 1.033, 0.01, 
  99.2, "people tested", "", "", "", "", "", "", "", "", "", 54.63, 
  6.804596*^6, 80.291, 41.2, 17.366, "", 14048.881, "", 439.415, 10.08, 37.7, 
  40.2, 97.719, 5.609, 76., 0.806}, {"SRB", "Europe", "Serbia", "2020-09-15", 
  32511., 74., 73.857, 735., 2., 1.143, 4777.8, 10.875, 10.854, 108.015, 
  0.294, 0.168, 0.94, "", "", "", "", "", "", "", "", 7709., 1.041697*^6, 
  153.087, 1.133, 6937., 1.019, 0.011, 93.9, "people tested", "", "", "", "", 
  "", "", "", "", "", 54.63, 6.804596*^6, 80.291, 41.2, 17.366, "", 
  14048.881, "", 439.415, 10.08, 37.7, 40.2, 97.719, 5.609, 76., 0.806}, 
 {"SRB", "Europe", "Serbia", "2020-09-16", 32613., 102., 76.429, 736., 1., 
  1.143, 4792.79, 14.99, 11.232, 108.162, 0.147, 0.168, 0.94, "", "", "", "", 
  "", "", "", "", 7682., 1.049379*^6, 154.216, 1.129, 6851., 1.007, 0.011, 
  89.6, "people tested", "", "", "", "", "", "", "", "", "", 54.63, 
  6.804596*^6, 80.291, 41.2, 17.366, "", 14048.881, "", 439.415, 10.08, 37.7, 
  40.2, 97.719, 5.609, 76., 0.806}, {"SRB", "Europe", "Serbia", "2020-09-17", 
  32695., 82., 79.857, 738., 2., 1.286, 4804.841, 12.051, 11.736, 108.456, 
  0.294, 0.189, 0.93, "", "", "", "", "", "", "", "", 6877., 1.056256*^6, 
  155.227, 1.011, 6694., 0.984, 0.012, 83.8, "people tested", "", "", "", "", 
  "", "", "", "", "", 54.63, 6.804596*^6, 80.291, 41.2, 17.366, "", 
  14048.881, "", 439.415, 10.08, 37.7, 40.2, 97.719, 5.609, 76., 0.806}, 
 {"SRB", "Europe", "Serbia", "2020-09-18", 32757., 62., 75.571, 739., 1., 
  1.286, 4813.952, 9.111, 11.106, 108.603, 0.147, 0.189, 0.93, "", "", "", 
  "", "", "", "", "", 7411., 1.063667*^6, 156.316, 1.089, 6394., 0.94, 0.012, 
  84.6, "people tested", "", "", "", "", "", "", "", "", "", 54.63, 
  6.804596*^6, 80.291, 41.2, 17.366, "", 14048.881, "", 439.415, 10.08, 37.7, 
  40.2, 97.719, 5.609, 76., 0.806}, {"SRB", "Europe", "Serbia", "2020-09-19", 
  32840., 83., 77.143, 740., 1., 1.286, 4826.15, 12.198, 11.337, 108.75, 
  0.147, 0.189, 0.93, "", "", "", "", "", "", "", "", 5959., 1.069626*^6, 
  157.192, 0.876, 6379., 0.937, 0.012, 82.7, "people tested", "", "", "", "", 
  "", "", "", "", "", 54.63, 6.804596*^6, 80.291, 41.2, 17.366, "", 
  14048.881, "", 439.415, 10.08, 37.7, 40.2, 97.719, 5.609, 76., 0.806}, 
 {"SRB", "Europe", "Serbia", "2020-09-20", 32908., 68., 71.429, 741., 1., 
  1.143, 4836.143, 9.993, 10.497, 108.897, 0.147, 0.168, 0.94, "", "", "", 
  "", "", "", "", "", 3175., 1.072801*^6, 157.658, 0.467, 6392., 0.939, 
  0.011, 89.5, "people tested", "", "", "", "", "", "", "", "", "", 54.63, 
  6.804596*^6, 80.291, 41.2, 17.366, "", 14048.881, "", 439.415, 10.08, 37.7, 
  40.2, 97.719, 5.609, 76., 0.806}, {"SRB", "Europe", "Serbia", "2020-09-21", 
  32938., 30., 71.571, 743., 2., 1.429, 4840.552, 4.409, 10.518, 109.191, 
  0.294, 0.21, 0.95, "", "", "", "", "", "", "", "", 5278., 1.078079*^6, 
  158.434, 0.776, 6299., 0.926, 0.011, 88., "people tested", "", "", "", "", 
  "", "", "", "", "", 54.63, 6.804596*^6, 80.291, 41.2, 17.366, "", 
  14048.881, "", 439.415, 10.08, 37.7, 40.2, 97.719, 5.609, 76., 0.806}, 
 {"SRB", "Europe", "Serbia", "2020-09-22", 32999., 61., 69.714, 743., 0., 
  1.143, 4849.516, 8.965, 10.245, 109.191, 0., 0.168, 0.95, "", "", "", "", 
  "", "", "", "", 6814., 1.084893*^6, 159.435, 1.001, 6171., 0.907, 0.011, 
  88.5, "people tested", "", "", "", "", "", "", "", "", "", 54.63, 
  6.804596*^6, 80.291, 41.2, 17.366, "", 14048.881, "", 439.415, 10.08, 37.7, 
  40.2, 97.719, 5.609, 76., 0.806}, {"SRB", "Europe", "Serbia", "2020-09-23", 
  33080., 81., 66.714, 744., 1., 1.143, 4861.42, 11.904, 9.804, 109.338, 
  0.147, 0.168, 0.96, "", "", "", "", "", "", "", "", 7466., 1.092359*^6, 
  160.533, 1.097, 6140., 0.902, 0.011, 92., "people tested", "", "", "", "", 
  "", "", "", "", "", 54.63, 6.804596*^6, 80.291, 41.2, 17.366, "", 
  14048.881, "", 439.415, 10.08, 37.7, 40.2, 97.719, 5.609, 76., 0.806}, 
 {"SRB", "Europe", "Serbia", "2020-09-24", 33163., 83., 66.857, 745., 1., 1., 
  4873.618, 12.198, 9.825, 109.485, 0.147, 0.147, 0.98, "", "", "", "", "", 
  "", "", "", 6663., 1.099022*^6, 161.512, 0.979, 6109., 0.898, 0.011, 91.4, 
  "people tested", "", "", "", "", "", "", "", "", "", 54.63, 6.804596*^6, 
  80.291, 41.2, 17.366, "", 14048.881, "", 439.415, 10.08, 37.7, 40.2, 
  97.719, 5.609, 76., 0.806}, {"SRB", "Europe", "Serbia", "2020-09-25", 
  33238., 75., 68.714, 746., 1., 1., 4884.64, 11.022, 10.098, 109.632, 0.147, 
  0.147, 0.99, "", "", "", "", "", "", "", "", 7422., 1.106444*^6, 162.602, 
  1.091, 6111., 0.898, 0.011, 88.9, "people tested", "", "", "", "", "", "", 
  "", "", "", 54.63, 6.804596*^6, 80.291, 41.2, 17.366, "", 14048.881, "", 
  439.415, 10.08, 37.7, 40.2, 97.719, 5.609, 76., 0.806}, 
 {"SRB", "Europe", "Serbia", "2020-09-26", 33312., 74., 67.429, 746., 0., 
  0.857, 4895.515, 10.875, 9.909, 109.632, 0., 0.126, 1.01, "", "", "", "", 
  "", "", "", "", 5513., 1.111957*^6, 163.413, 0.81, 6047., 0.889, 0.011, 
  89.7, "people tested", "", "", "", "", "", "", "", "", "", 54.63, 
  6.804596*^6, 80.291, 41.2, 17.366, "", 14048.881, "", 439.415, 10.08, 37.7, 
  40.2, 97.719, 5.609, 76., 0.806}, {"SRB", "Europe", "Serbia", "2020-09-27", 
  33384., 72., 68., 747., 1., 0.857, 4906.096, 10.581, 9.993, 109.779, 0.147, 
  0.126, 1.03, "", "", "", "", "", "", "", "", 3138., 1.115095*^6, 163.874, 
  0.461, 6042., 0.888, 0.011, 88.9, "people tested", "", "", "", "", "", "", 
  "", "", "", 54.63, 6.804596*^6, 80.291, 41.2, 17.366, "", 14048.881, "", 
  439.415, 10.08, 37.7, 40.2, 97.719, 5.609, 76., 0.806}, 
 {"SRB", "Europe", "Serbia", "2020-09-28", 33414., 30., 68., 748., 1., 0.714, 
  4910.505, 4.409, 9.993, 109.926, 0.147, 0.105, 1.04, "", "", "", "", "", 
  "", "", "", 5268., 1.120363*^6, 164.648, 0.774, 6041., 0.888, 0.011, 88.8, 
  "people tested", "", "", "", "", "", "", "", "", "", 54.63, 6.804596*^6, 
  80.291, 41.2, 17.366, "", 14048.881, "", 439.415, 10.08, 37.7, 40.2, 
  97.719, 5.609, 76., 0.806}, {"SRB", "Europe", "Serbia", "2020-09-29", 
  33479., 65., 68.571, 749., 1., 0.857, 4920.057, 9.552, 10.077, 110.073, 
  0.147, 0.126, 1.06, "", "", "", "", "", "", "", "", 7315., 1.127678*^6, 
  165.723, 1.075, 6112., 0.898, 0.011, 89.1, "people tested", "", "", "", "", 
  "", "", "", "", "", 54.63, 6.804596*^6, 80.291, 41.2, 17.366, "", 
  14048.881, "", 439.415, 10.08, 37.7, 40.2, 97.719, 5.609, 76., 0.806}, 
 {"SRB", "Europe", "Serbia", "2020-09-30", 33551., 72., 67.286, 749., 0., 
  0.714, 4930.638, 10.581, 9.888, 110.073, 0., 0.105, 1.09, "", "", "", "", 
  "", "", "", "", 6561., 1.134239*^6, 166.687, 0.964, 5983., 0.879, 0.011, 
  88.9, "people tested", "", "", "", "", "", "", "", "", "", 54.63, 
  6.804596*^6, 80.291, 41.2, 17.366, "", 14048.881, "", 439.415, 10.08, 37.7, 
  40.2, 97.719, 5.609, 76., 0.806}, {"SRB", "Europe", "Serbia", "2020-10-01", 
  33662., 111., 71.286, 750., 1., 0.714, 4946.951, 16.313, 10.476, 110.22, 
  0.147, 0.105, 1.13, "", "", "", "", "", "", "", "", 6139., 1.140378*^6, 
  167.589, 0.902, 5908., 0.868, 0.012, 82.9, "people tested", "", "", "", "", 
  "", "", "", "", "", 54.63, 6.804596*^6, 80.291, 41.2, 17.366, "", 
  14048.881, "", 439.415, 10.08, 37.7, 40.2, 97.719, 5.609, 76., 0.806}, 
 {"SRB", "Europe", "Serbia", "2020-10-02", 33735., 73., 71., 751., 1., 0.714, 
  4957.679, 10.728, 10.434, 110.367, 0.147, 0.105, 1.15, "", "", "", "", "", 
  "", "", "", 6661., 1.147039*^6, 168.568, 0.979, 5799., 0.852, 0.012, 81.7, 
  "people tested", "", "", "", "", "", "", "", "", "", 54.63, 6.804596*^6, 
  80.291, 41.2, 17.366, "", 14048.881, "", 439.415, 10.08, 37.7, 40.2, 
  97.719, 5.609, 76., 0.806}, {"SRB", "Europe", "Serbia", "2020-10-03", 
  33842., 107., 75.714, 753., 2., 1., 4973.403, 15.725, 11.127, 110.661, 
  0.294, 0.147, 1.19, "", "", "", "", "", "", "", "", 4751., 1.15179*^6, 
  169.266, 0.698, 5690., 0.836, 0.013, 75.2, "people tested", "", "", "", "", 
  "", "", "", "", "", 54.63, 6.804596*^6, 80.291, 41.2, 17.366, "", 
  14048.881, "", 439.415, 10.08, 37.7, 40.2, 97.719, 5.609, 76., 0.806}, 
 {"SRB", "Europe", "Serbia", "2020-10-04", 33901., 59., 73.857, 754., 1., 1., 
  4982.074, 8.671, 10.854, 110.807, 0.147, 0.147, 1.23, "", "", "", "", "", 
  "", "", "", 2667., 1.154457*^6, 169.658, 0.392, 5623., 0.826, 0.013, 76.1, 
  "people tested", "", "", "", "", "", "", "", "", "", 54.63, 6.804596*^6, 
  80.291, 41.2, 17.366, "", 14048.881, "", 439.415, 10.08, 37.7, 40.2, 
  97.719, 5.609, 76., 0.806}, {"SRB", "Europe", "Serbia", "2020-10-05", 
  33952., 51., 76.857, 756., 2., 1.143, 4989.569, 7.495, 11.295, 111.101, 
  0.294, 0.168, 1.27, "", "", "", "", "", "", "", "", 5349., 1.159806*^6, 
  170.445, 0.786, 5635., 0.828, 0.014, 73.3, "people tested", "", "", "", "", 
  "", "", "", "", "", 54.63, 6.804596*^6, 80.291, 41.2, 17.366, "", 
  14048.881, "", 439.415, 10.08, 37.7, 40.2, 97.719, 5.609, 76., 0.806}, 
 {"SRB", "Europe", "Serbia", "2020-10-06", 34072., 120., 84.714, 757., 1., 
  1.143, 5007.204, 17.635, 12.45, 111.248, 0.147, 0.168, 1.32, "", "", "", 
  "", "", "", "", "", 7076., 1.166882*^6, 171.484, 1.04, 5601., 0.823, 0.015, 
  66.1, "people tested", "", "", "", "", "", "", "", "", "", 54.63, 
  6.804596*^6, 80.291, 41.2, 17.366, "", 14048.881, "", 439.415, 10.08, 37.7, 
  40.2, 97.719, 5.609, 76., 0.806}, {"SRB", "Europe", "Serbia", "2020-10-07", 
  34193., 121., 91.714, 758., 1., 1.286, 5024.986, 17.782, 13.478, 111.395, 
  0.147, 0.189, 1.35, "", "", "", "", "", "", "", "", 6700., 1.173582*^6, 
  172.469, 0.985, 5620., 0.826, 0.016, 61.3, "people tested", "", "", "", "", 
  "", "", "", "", "", 54.63, 6.804596*^6, 80.291, 41.2, 17.366, "", 
  14048.881, "", 439.415, 10.08, 37.7, 40.2, 97.719, 5.609, 76., 0.806}, 
 {"SRB", "Europe", "Serbia", "2020-10-08", 34344., 151., 97.429, 760., 2., 
  1.429, 5047.177, 22.191, 14.318, 111.689, 0.294, 0.21, 1.38, "", "", "", 
  "", "", "", "", "", 6139., 1.179721*^6, 173.371, 0.902, 5620., 0.826, 
  0.017, 57.7, "people tested", "", "", "", "", "", "", "", "", "", 54.63, 
  6.804596*^6, 80.291, 41.2, 17.366, "", 14048.881, "", 439.415, 10.08, 37.7, 
  40.2, 97.719, 5.609, 76., 0.806}, {"SRB", "Europe", "Serbia", "2020-10-09", 
  34517., 173., 111.714, 761., 1., 1.429, 5072.601, 25.424, 16.417, 111.836, 
  0.147, 0.21, 1.41, "", "", "", "", "", "", "", "", 6933., 1.186654*^6, 
  174.39, 1.019, 5659., 0.832, 0.02, 50.7, "people tested", "", "", "", "", 
  "", "", "", "", "", 54.63, 6.804596*^6, 80.291, 41.2, 17.366, "", 
  14048.881, "", 439.415, 10.08, 37.7, 40.2, 97.719, 5.609, 76., 0.806}, 
 {"SRB", "Europe", "Serbia", "2020-10-10", 34685., 168., 120.429, 762., 1., 
  1.286, 5097.29, 24.689, 17.698, 111.983, 0.147, 0.189, 1.41, "", "", "", 
  "", "", "", "", "", 4976., 1.19163*^6, 175.121, 0.731, 5691., 0.836, 0.021, 
  47.3, "people tested", "", "", "", "", "", "", "", "", "", 54.63, 
  6.804596*^6, 80.291, 41.2, 17.366, "", 14048.881, "", 439.415, 10.08, 37.7, 
  40.2, 97.719, 5.609, 76., 0.806}, {"SRB", "Europe", "Serbia", "2020-10-11", 
  34787., 102., 126.571, 763., 1., 1.286, 5112.28, 14.99, 18.601, 112.13, 
  0.147, 0.189, 1.42, "", "", "", "", "", "", "", "", 2906., 1.194536*^6, 
  175.548, 0.427, 5726., 0.841, 0.022, 45.2, "people tested", "", "", "", "", 
  "", "", "", "", "", 54.63, 6.804596*^6, 80.291, 41.2, 17.366, "", 
  14048.881, "", 439.415, 10.08, 37.7, 40.2, 97.719, 5.609, 76., 0.806}, 
 {"SRB", "Europe", "Serbia", "2020-10-12", 34854., 67., 128.857, 765., 2., 
  1.286, 5122.126, 9.846, 18.937, 112.424, 0.294, 0.189, 1.44, "", "", "", 
  "", "", "", "", "", 5263., 1.199799*^6, 176.322, 0.773, 5713., 0.84, 0.023, 
  44.3, "people tested", "", "", "", "", "", "", "", "", "", 54.63, 
  6.804596*^6, 80.291, 41.2, 17.366, "", 14048.881, "", 439.415, 10.08, 37.7, 
  40.2, 97.719, 5.609, 76., 0.806}, {"SRB", "Europe", "Serbia", "2020-10-13", 
  35006., 152., 133.429, 767., 2., 1.429, 5144.464, 22.338, 19.609, 112.718, 
  0.294, 0.21, 1.47, "", "", "", "", "", "", "", "", 7177., 1.206976*^6, 
  177.377, 1.055, 5728., 0.842, 0.023, 42.9, "people tested", "", "", "", "", 
  "", "", "", "", "", 54.63, 6.804596*^6, 80.291, 41.2, 17.366, "", 
  14048.881, "", 439.415, 10.08, 37.7, 40.2, 97.719, 5.609, 76., 0.806}, 
 {"SRB", "Europe", "Serbia", "2020-10-14", 35251., 245., 151.143, 768., 1., 
  1.429, 5180.469, 36.005, 22.212, 112.865, 0.147, 0.21, 1.51, "", "", "", 
  "", "", "", "", "", 6428., 1.213404*^6, 178.321, 0.945, 5689., 0.836, 
  0.027, 37.6, "people tested", "", "", "", "", "", "", "", "", "", 54.63, 
  6.804596*^6, 80.291, 41.2, 17.366, "", 14048.881, "", 439.415, 10.08, 37.7, 
  40.2, 97.719, 5.609, 76., 0.806}, {"SRB", "Europe", "Serbia", "2020-10-15", 
  35454., 203., 158.571, 770., 2., 1.429, 5210.302, 29.833, 23.304, 113.159, 
  0.294, 0.21, 1.53, "", "", "", "", "", "", "", "", 6504., 1.219908*^6, 
  179.277, 0.956, 5741., 0.844, 0.028, 36.2, "people tested", "", "", "", "", 
  "", "", "", "", "", 54.63, 6.804596*^6, 80.291, 41.2, 17.366, "", 
  14048.881, "", 439.415, 10.08, 37.7, 40.2, 97.719, 5.609, 76., 0.806}, 
 {"SRB", "Europe", "Serbia", "2020-10-16", 35719., 265., 171.714, 772., 2., 
  1.571, 5249.246, 38.944, 25.235, 113.453, 0.294, 0.231, 1.56, "", "", "", 
  "", "", "", "", "", 7429., 1.227337*^6, 180.369, 1.092, 5812., 0.854, 0.03, 
  33.8, "people tested", "", "", "", "", "", "", "", "", "", 54.63, 
  6.804596*^6, 80.291, 41.2, 17.366, "", 14048.881, "", 439.415, 10.08, 37.7, 
  40.2, 97.719, 5.609, 76., 0.806}, {"SRB", "Europe", "Serbia", "2020-10-17", 
  35946., 227., 180.143, 774., 2., 1.714, 5282.606, 33.36, 26.474, 113.747, 
  0.294, 0.252, 1.59, "", "", "", "", "", "", "", "", 5456., 1.232793*^6, 
  181.171, 0.802, 5880., 0.864, 0.031, 32.6, "people tested", "", "", "", "", 
  "", "", "", "", "", 54.63, 6.804596*^6, 80.291, 41.2, 17.366, "", 
  14048.881, "", 439.415, 10.08, 37.7, 40.2, 97.719, 5.609, 76., 0.806}, 
 {"SRB", "Europe", "Serbia", "2020-10-18", 36160., 214., 196.143, 776., 2., 
  1.857, 5314.055, 31.449, 28.825, 114.041, 0.294, 0.273, 1.63, "", "", "", 
  "", "", "", "", "", 3325., 1.236118*^6, 181.659, 0.489, 5940., 0.873, 
  0.033, 30.3, "people tested", "", "", "", "", "", "", "", "", "", 54.63, 
  6.804596*^6, 80.291, 41.2, 17.366, "", 14048.881, "", 439.415, 10.08, 37.7, 
  40.2, 97.719, 5.609, 76., 0.806}, {"SRB", "Europe", "Serbia", "2020-10-19", 
  36282., 122., 204., 778., 2., 1.857, 5331.984, 17.929, 29.98, 114.334, 
  0.294, 0.273, 1.68, "", "", "", "", "", "", "", "", 5746., 1.241864*^6, 
  182.504, 0.844, 6009., 0.883, 0.034, 29.5, "people tested", "", "", "", "", 
  "", "", "", "", "", 54.63, 6.804596*^6, 80.291, 41.2, 17.366, "", 
  14048.881, "", 439.415, 10.08, 37.7, 40.2, 97.719, 5.609, 76., 0.806}, 
 {"SRB", "Europe", "Serbia", "2020-10-20", 36608., 326., 228.857, 780., 2., 
  1.857, 5379.893, 47.909, 33.633, 114.628, 0.294, 0.273, 1.74, "", "", "", 
  "", "", "", "", "", 7242., 1.249106*^6, 183.568, 1.064, 6019., 0.885, 
  0.038, 26.3, "people tested", "", "", "", "", "", "", "", "", "", 54.63, 
  6.804596*^6, 80.291, 41.2, 17.366, "", 14048.881, "", 439.415, 10.08, 37.7, 
  40.2, 97.719, 5.609, 76., 0.806}, {"SRB", "Europe", "Serbia", "2020-10-21", 
  37120., 512., 267., 780., 0., 1.714, 5455.136, 75.243, 39.238, 114.628, 0., 
  0.252, 1.8, "", "", "", "", "", "", "", "", 7425., 1.256531*^6, 184.659, 
  1.091, 6161., 0.905, 0.043, 23.1, "people tested", "", "", "", "", "", "", 
  "", "", "", 54.63, 6.804596*^6, 80.291, 41.2, 17.366, "", 14048.881, "", 
  439.415, 10.08, 37.7, 40.2, 97.719, 5.609, 76., 0.806}, 
 {"SRB", "Europe", "Serbia", "2020-10-22", 37536., 416., 297.429, 783., 3., 
  1.857, 5516.272, 61.135, 43.71, 115.069, 0.441, 0.273, 1.83, "", "", "", 
  "", "", "", "", "", 6715., 1.263246*^6, 185.646, 0.987, 6191., 0.91, 0.048, 
  20.8, "people tested", "", "", "", "", "", "", "", "", "", 54.63, 
  6.804596*^6, 80.291, 41.2, 17.366, "", 14048.881, "", 439.415, 10.08, 37.7, 
  40.2, 97.719, 5.609, 76., 0.806}, {"SRB", "Europe", "Serbia", "2020-10-23", 
  38115., 579., 342.286, 786., 3., 2., 5601.361, 85.09, 50.302, 115.51, 
  0.441, 0.294, 1.88, "", "", "", "", "", "", "", "", 8209., 1.271455*^6, 
  186.852, 1.206, 6303., 0.926, 0.054, 18.4, "people tested", "", "", "", "", 
  "", "", "", "", "", 54.63, 6.804596*^6, 80.291, 41.2, 17.366, "", 
  14048.881, "", 439.415, 10.08, 37.7, 40.2, 97.719, 5.609, 76., 0.806}, 
 {"SRB", "Europe", "Serbia", "2020-10-24", 38872., 757., 418., 789., 3., 
  2.143, 5712.61, 111.248, 61.429, 115.951, 0.441, 0.315, 1.91, "", "", "", 
  "", "", "", "", "", 6822., 1.278277*^6, 187.855, 1.003, 6498., 0.955, 
  0.064, 15.5, "people tested", "", "", "", "", "", "", "", "", "", 54.63, 
  6.804596*^6, 80.291, 41.2, 17.366, "", 14048.881, "", 439.415, 10.08, 37.7, 
  40.2, 97.719, 5.609, 76., 0.806}, {"SRB", "Europe", "Serbia", "2020-10-25", 
  39486., 614., 475.143, 792., 3., 2.286, 5802.843, 90.233, 69.827, 116.392, 
  0.441, 0.336, 1.92, "", "", "", "", "", "", "", "", 4739., 1.283016*^6, 
  188.551, 0.696, 6700., 0.985, 0.071, 14.1, "people tested", "", "", "", "", 
  "", "", "", "", "", 51.85, 6.804596*^6, 80.291, 41.2, 17.366, "", 
  14048.881, "", 439.415, 10.08, 37.7, 40.2, 97.719, 5.609, 76., 0.806}, 
 {"SRB", "Europe", "Serbia", "2020-10-26", 39827., 341., 506.429, 793., 1., 
  2.143, 5852.956, 50.113, 74.424, 116.539, 0.147, 0.315, 1.93, "", "", "", 
  "", "", "", "", "", 6503., 1.289519*^6, 189.507, 0.956, 6808., 1.001, 
  0.074, 13.4, "people tested", "", "", "", "", "", "", "", "", "", 51.85, 
  6.804596*^6, 80.291, 41.2, 17.366, "", 14048.881, "", 439.415, 10.08, 37.7, 
  40.2, 97.719, 5.609, 76., 0.806}, {"SRB", "Europe", "Serbia", "2020-10-27", 
  40880., 1053., 610.286, 798., 5., 2.571, 6007.704, 154.748, 89.687, 
  117.274, 0.735, 0.378, 1.95, "", "", "", "", "", "", "", "", 9430., 
  1.298949*^6, 190.893, 1.386, 7120., 1.046, 0.086, 11.7, "people tested", 
  "", "", "", "", "", "", "", "", "", 51.85, 6.804596*^6, 80.291, 41.2, 
  17.366, "", 14048.881, "", 439.415, 10.08, 37.7, 40.2, 97.719, 5.609, 76., 
  0.806}, {"SRB", "Europe", "Serbia", "2020-10-28", 42208., 1328., 726.857, 
  803., 5., 3.286, 6202.866, 195.162, 106.819, 118.008, 0.735, 0.483, 1.95, 
  "", "", "", "", "", "", "", "", 9690., 1.308639*^6, 192.317, 1.424, 7444., 
  1.094, 0.098, 10.2, "people tested", "", "", "", "", "", "", "", "", "", 
  51.85, 6.804596*^6, 80.291, 41.2, 17.366, "", 14048.881, "", 439.415, 
  10.08, 37.7, 40.2, 97.719, 5.609, 76., 0.806}, 
 {"SRB", "Europe", "Serbia", "2020-10-29", 43592., 1384., 865.143, 809., 6., 
  3.714, 6406.258, 203.392, 127.141, 118.89, 0.882, 0.546, 1.93, "", "", "", 
  "", "", "", "", "", 9457., 1.318096*^6, 193.707, 1.39, 7836., 1.152, 0.11, 
  9.1, "people tested", "", "", "", "", "", "", "", "", "", 51.85, 
  6.804596*^6, 80.291, 41.2, 17.366, "", 14048.881, "", 439.415, 10.08, 37.7, 
  40.2, 97.719, 5.609, 76., 0.806}, {"SRB", "Europe", "Serbia", "2020-10-30", 
  45137., 1545., 1003.143, 814., 5., 4., 6633.311, 227.052, 147.421, 119.625, 
  0.735, 0.588, 1.89, "", "", "", "", "", "", "", "", 11004., 1.3291*^6, 
  195.324, 1.617, 8235., 1.21, 0.122, 8.2, "people tested", "", "", "", "", 
  "", "", "", "", "", 51.85, 6.804596*^6, 80.291, 41.2, 17.366, "", 
  14048.881, "", 439.415, 10.08, 37.7, 40.2, 97.719, 5.609, 76., 0.806}, 
 {"SRB", "Europe", "Serbia", "2020-10-31", 46954., 1817., 1154.571, 820., 6., 
  4.429, 6900.336, 267.025, 169.675, 120.507, 0.882, 0.651, 1.85, "", "", "", 
  "", "", "", "", "", 9531., 1.338631*^6, 196.725, 1.401, 8622., 1.267, 
  0.134, 7.5, "people tested", "", "", "", "", "", "", "", "", "", 51.85, 
  6.804596*^6, 80.291, 41.2, 17.366, "", 14048.881, "", 439.415, 10.08, 37.7, 
  40.2, 97.719, 5.609, 76., 0.806}, {"SRB", "Europe", "Serbia", "2020-11-01", 
  48403., 1449., 1273.857, 826., 6., 4.857, 7113.28, 212.944, 187.205, 
  121.389, 0.882, 0.714, 1.79, "", "", "", "", "", "", "", "", 6539., 
  1.34517*^6, 197.686, 0.961, 8879., 1.305, 0.143, 7., "people tested", "", 
  "", "", "", "", "", "", "", "", 51.85, 6.804596*^6, 80.291, 41.2, 17.366, 
  "", 14048.881, "", 439.415, 10.08, 37.7, 40.2, 97.719, 5.609, 76., 0.806}, 
 {"SRB", "Europe", "Serbia", "2020-11-02", 49205., 802., 1339.714, 833., 7., 
  5.714, 7231.142, 117.862, 196.884, 122.417, 1.029, 0.84, 1.74, "", "", "", 
  "", "", "", "", "", 7487., 1.352657*^6, 198.786, 1.1, 9020., 1.326, 0.149, 
  6.7, "people tested", "", "", "", "", "", "", "", "", "", 51.85, 
  6.804596*^6, 80.291, 41.2, 17.366, "", 14048.881, "", 439.415, 10.08, 37.7, 
  40.2, 97.719, 5.609, 76., 0.806}, {"SRB", "Europe", "Serbia", "2020-11-03", 
  51083., 1878., 1457.571, 844., 11., 6.571, 7507.132, 275.99, 214.204, 
  124.034, 1.617, 0.966, 1.7, "", "", "", "", "", "", "", "", 10962., 
  1.363619*^6, 200.397, 1.611, 9239., 1.358, 0.158, 6.3, "people tested", "", 
  "", "", "", "", "", "", "", "", 51.85, 6.804596*^6, 80.291, 41.2, 17.366, 
  "", 14048.881, "", 439.415, 10.08, 37.7, 40.2, 97.719, 5.609, 76., 0.806}, 
 {"SRB", "Europe", "Serbia", "2020-11-04", 53495., 2412., 1612.429, 850., 6., 
  6.714, 7861.598, 354.466, 236.962, 124.916, 0.882, 0.987, 1.67, "", "", "", 
  "", "", "", "", "", 12617., 1.376236*^6, 202.251, 1.854, 9657., 1.419, 
  0.167, 6., "people tested", "", "", "", "", "", "", "", "", "", 51.85, 
  6.804596*^6, 80.291, 41.2, 17.366, "", 14048.881, "", 439.415, 10.08, 37.7, 
  40.2, 97.719, 5.609, 76., 0.806}, {"SRB", "Europe", "Serbia", "2020-11-05", 
  55676., 2181., 1726.286, 861., 11., 7.429, 8182.117, 320.519, 253.694, 
  126.532, 1.617, 1.092, 1.63, "", "", "", "", "", "", "", "", 12480., 
  1.388716*^6, 204.085, 1.834, 10089., 1.483, 0.171, 5.8, "people tested", 
  "", "", "", "", "", "", "", "", "", 51.85, 6.804596*^6, 80.291, 41.2, 
  17.366, "", 14048.881, "", 439.415, 10.08, 37.7, 40.2, 97.719, 5.609, 76., 
  0.806}, {"SRB", "Europe", "Serbia", "2020-11-06", 57958., 2282., 1831.571, 
  871., 10., 8.143, 8517.478, 335.362, 269.167, 128.002, 1.47, 1.197, 1.6, 
  "", "", "", "", "", "", "", "", 12947., 1.401663*^6, 205.988, 1.903, 
  10366., 1.523, 0.177, 5.7, "people tested", "", "", "", "", "", "", "", "", 
  "", 54.63, 6.804596*^6, 80.291, 41.2, 17.366, "", 14048.881, "", 439.415, 
  10.08, 37.7, 40.2, 97.719, 5.609, 76., 0.806}, 
 {"SRB", "Europe", "Serbia", "2020-11-07", 60635., 2677., 1954.429, 880., 9., 
  8.571, 8910.889, 393.411, 287.222, 129.324, 1.323, 1.26, 1.58, "", "", "", 
  "", "", "", "", "", 11192., 1.412855*^6, 207.632, 1.645, 10603., 1.558, 
  0.184, 5.4, "people tested", "", "", "", "", "", "", "", "", "", 54.63, 
  6.804596*^6, 80.291, 41.2, 17.366, "", 14048.881, "", 439.415, 10.08, 37.7, 
  40.2, 97.719, 5.609, 76., 0.806}, {"SRB", "Europe", "Serbia", "2020-11-08", 
  62747., 2112., 2049.143, 890., 10., 9.143, 9221.268, 310.378, 301.141, 
  130.794, 1.47, 1.344, 1.56, "", "", "", "", "", "", "", "", 8299., 
  1.421154*^6, 208.852, 1.22, 10855., 1.595, 0.189, 5.3, "people tested", "", 
  "", "", "", "", "", "", "", "", 54.63, 6.804596*^6, 80.291, 41.2, 17.366, 
  "", 14048.881, "", 439.415, 10.08, 37.7, 40.2, 97.719, 5.609, 76., 0.806}, 
 {"SRB", "Europe", "Serbia", "2020-11-09", 64065., 1318., 2122.857, 901., 
  11., 9.714, 9414.96, 193.693, 311.974, 132.411, 1.617, 1.428, 1.53, "", "", 
  "", "", "", "", "", "", 8397., 1.429551*^6, 210.086, 1.234, 10985., 1.614, 
  0.193, 5.2, "people tested", "", "", "", "", "", "", "", "", "", 54.63, 
  6.804596*^6, 80.291, 41.2, 17.366, "", 14048.881, "", 439.415, 10.08, 37.7, 
  40.2, 97.719, 5.609, 76., 0.806}, {"SRB", "Europe", "Serbia", "2020-11-10", 
  66888., 2823., 2257.857, 915., 14., 10.143, 9829.827, 414.867, 331.814, 
  134.468, 2.057, 1.491, 1.52, "", "", "", "", "", "", "", "", 13091., 
  1.442642*^6, 212.01, 1.924, 11289., 1.659, 0.2, 5., "people tested", "", 
  "", "", "", "", "", "", "", "", 54.63, 6.804596*^6, 80.291, 41.2, 17.366, 
  "", 14048.881, "", 439.415, 10.08, 37.7, 40.2, 97.719, 5.609, 76., 0.806}, 
 {"SRB", "Europe", "Serbia", "2020-11-11", 70424., 3536., 2418.429, 936., 
  21., 12.286, 10349.476, 519.649, 355.411, 137.554, 3.086, 1.806, 1.52, "", 
  "", "", "", "", "", "", "", 12514., 1.455156*^6, 213.849, 1.839, 11274., 
  1.657, 0.215, 4.7, "people tested", "", "", "", "", "", "", "", "", "", 
  54.63, 6.804596*^6, 80.291, 41.2, 17.366, "", 14048.881, "", 439.415, 
  10.08, 37.7, 40.2, 97.719, 5.609, 76., 0.806}, 
 {"SRB", "Europe", "Serbia", "2020-11-12", 73765., 3341., 2584.143, 955., 
  19., 13.429, 10840.467, 490.992, 379.764, 140.346, 2.792, 1.973, 1.51, "", 
  "", "", "", "", "", "", "", 13008., 1.468164*^6, 215.761, 1.912, 11350., 
  1.668, 0.228, 4.4, "people tested", "", "", "", "", "", "", "", "", "", 
  54.63, 6.804596*^6, 80.291, 41.2, 17.366, "", 14048.881, "", 439.415, 
  10.08, 37.7, 40.2, 97.719, 5.609, 76., 0.806}, 
 {"SRB", "Europe", "Serbia", "2020-11-13", 77264., 3499., 2758., 972., 17., 
  14.429, 11354.679, 514.211, 405.314, 142.845, 2.498, 2.12, 1.51, "", "", 
  "", "", "", "", "", "", 14116., 1.48228*^6, 217.835, 2.074, 11517., 1.693, 
  0.239, 4.2, "people tested", "", "", "", "", "", "", "", "", "", 54.63, 
  6.804596*^6, 80.291, 41.2, 17.366, "", 14048.881, "", 439.415, 10.08, 37.7, 
  40.2, 97.719, 5.609, 76., 0.806}, {"SRB", "Europe", "Serbia", "2020-11-14", 
  81086., 3822., 2921.571, 989., 17., 15.571, 11916.358, 561.679, 429.353, 
  145.343, 2.498, 2.288, 1.51, "", "", "", "", "", "", "", "", 14015., 
  1.496295*^6, 219.895, 2.06, 11920., 1.752, 0.245, 4.1, "people tested", "", 
  "", "", "", "", "", "", "", "", 54.63, 6.804596*^6, 80.291, 41.2, 17.366, 
  "", 14048.881, "", 439.415, 10.08, 37.7, 40.2, 97.719, 5.609, 76., 0.806}, 
 {"SRB", "Europe", "Serbia", "2020-11-15", 84568., 3482., 3117.286, 1009., 
  20., 17., 12428.071, 511.713, 458.115, 148.282, 2.939, 2.498, 1.51, "", "", 
  "", "", "", "", "", "", 11527., 1.507822*^6, 221.589, 1.694, 12381., 1.82, 
  0.252, 4., "people tested", "", "", "", "", "", "", "", "", "", 54.63, 
  6.804596*^6, 80.291, 41.2, 17.366, "", 14048.881, "", 439.415, 10.08, 37.7, 
  40.2, 97.719, 5.609, 76., 0.806}, {"SRB", "Europe", "Serbia", "2020-11-16", 
  87381., 2813., 3330.857, 1030., 21., 18.429, 12841.468, 413.397, 489.501, 
  151.368, 3.086, 2.708, 1.51, "", "", "", "", "", "", "", "", 11493., 
  1.519315*^6, 223.278, 1.689, 12823., 1.884, 0.26, 3.8, "people tested", "", 
  "", "", "", "", "", "", "", "", 54.63, 6.804596*^6, 80.291, 41.2, 17.366, 
  "", 14048.881, "", 439.415, 10.08, 37.7, 40.2, 97.719, 5.609, 76., 0.806}, 
 {"SRB", "Europe", "Serbia", "2020-11-17", 92375., 4994., 3641., 1054., 24., 
  19.857, 13575.383, 733.916, 535.08, 154.895, 3.527, 2.918, 1.5, "", "", "", 
  "", "", "", "", "", 17645., 1.53696*^6, 225.871, 2.593, 13474., 1.98, 0.27, 
  3.7, "people tested", "", "", "", "", "", "", "", "", "", 54.63, 
  6.804596*^6, 80.291, 41.2, 17.366, "", 14048.881, "", 439.415, 10.08, 37.7, 
  40.2, 97.719, 5.609, 76., 0.806}, {"SRB", "Europe", "Serbia", "2020-11-18", 
  97988., 5613., 3937.714, 1081., 27., 20.714, 14400.267, 824.884, 578.685, 
  158.863, 3.968, 3.044, 1.49, "", "", "", "", "", "", "", "", 18040., 
  1.555*^6, 228.522, 2.651, 14263., 2.096, 0.276, 3.6, "people tested", "", 
  "", "", "", "", "", "", "", "", 54.63, 6.804596*^6, 80.291, 41.2, 17.366, 
  "", 14048.881, "", 439.415, 10.08, 37.7, 40.2, 97.719, 5.609, 76., 0.806}, 
 {"SRB", "Europe", "Serbia", "2020-11-19", 104097., 6109., 4333.143, 1110., 
  29., 22.143, 15298.043, 897.776, 636.796, 163.125, 4.262, 3.254, 1.48, "", 
  "", "", "", "", "", "", "", 18980., 1.57398*^6, 231.311, 2.789, 15117., 
  2.222, 0.287, 3.5, "people tested", "", "", "", "", "", "", "", "", "", 
  54.63, 6.804596*^6, 80.291, 41.2, 17.366, "", 14048.881, "", 439.415, 
  10.08, 37.7, 40.2, 97.719, 5.609, 76., 0.806}, 
 {"SRB", "Europe", "Serbia", "2020-11-20", 110351., 6254., 4726.714, 1140., 
  30., 24., 16217.127, 919.085, 694.636, 167.534, 4.409, 3.527, 1.46, "", "", 
  "", "", "", "", "", "", 19301., 1.593281*^6, 234.148, 2.836, 15857., 2.33, 
  0.298, 3.4, "people tested", "", "", "", "", "", "", "", "", "", 54.63, 
  6.804596*^6, 80.291, 41.2, 17.366, "", 14048.881, "", 439.415, 10.08, 37.7, 
  40.2, 97.719, 5.609, 76., 0.806}, {"SRB", "Europe", "Serbia", "2020-11-21", 
  116125., 5774., 5005.571, 1168., 28., 25.571, 17065.671, 848.544, 735.616, 
  171.649, 4.115, 3.758, 1.43, "", "", "", "", "", "", "", "", 16938., 
  1.610219*^6, 236.637, 2.489, 16275., 2.392, 0.308, 3.3, "people tested", 
  "", "", "", "", "", "", "", "", "", 54.63, 6.804596*^6, 80.291, 41.2, 
  17.366, "", 14048.881, "", 439.415, 10.08, 37.7, 40.2, 97.719, 5.609, 76., 
  0.806}, {"SRB", "Europe", "Serbia", "2020-11-22", 121120., 4995., 5221.714, 
  1199., 31., 27.143, 17799.734, 734.063, 767.381, 176.204, 4.556, 3.989, 
  1.41, "", "", "", "", "", "", "", "", 13429., 1.623648*^6, 238.61, 1.974, 
  16547., 2.432, 0.316, 3.2, "people tested", "", "", "", "", "", "", "", "", 
  "", 54.63, 6.804596*^6, 80.291, 41.2, 17.366, "", 14048.881, "", 439.415, 
  10.08, 37.7, 40.2, 97.719, 5.609, 76., 0.806}, 
 {"SRB", "Europe", "Serbia", "2020-11-23", 126187., 5067., 5543.714, 1237., 
  38., 29.571, 18544.378, 744.644, 814.701, 181.789, 5.584, 4.346, 1.39, "", 
  "", "", "", "", "", "", "", 15061., 1.638709*^6, 240.824, 2.213, 17056., 
  2.507, 0.325, 3.1, "people tested", "", "", "", "", "", "", "", "", "", 
  54.63, 6.804596*^6, 80.291, 41.2, 17.366, "", 14048.881, "", 439.415, 
  10.08, 37.7, 40.2, 97.719, 5.609, 76., 0.806}, 
 {"SRB", "Europe", "Serbia", "2020-11-24", 133029., 6842., 5807.714, 1274., 
  37., 31.429, 19549.875, 1005.497, 853.499, 187.226, 5.438, 4.619, 1.36, "", 
  "", "", "", "", "", "", "", 21476., 1.660185*^6, 243.98, 3.156, 17604., 
  2.587, 0.33, 3., "people tested", "", "", "", "", "", "", "", "", "", 
  56.48, 6.804596*^6, 80.291, 41.2, 17.366, "", 14048.881, "", 439.415, 
  10.08, 37.7, 40.2, 97.719, 5.609, 76., 0.806}, 
 {"SRB", "Europe", "Serbia", "2020-11-25", 140608., 7579., 6088.571, 1315., 
  41., 33.429, 20663.681, 1113.806, 894.773, 193.252, 6.025, 4.913, 1.33, "", 
  "", "", "", "", "", "", "", 22231., 1.682416*^6, 247.247, 3.267, 18202., 
  2.675, 0.335, 3., "people tested", "", "", "", "", "", "", "", "", "", 
  60.19, 6.804596*^6, 80.291, 41.2, 17.366, "", 14048.881, "", 439.415, 
  10.08, 37.7, 40.2, 97.719, 5.609, 76., 0.806}, 
 {"SRB", "Europe", "Serbia", "2020-11-26", 148214., 7606., 6302.429, 1366., 
  51., 36.571, 21781.455, 1117.774, 926.202, 200.747, 7.495, 5.375, 1.31, "", 
  "", "", "", "", "", "", "", 21569., 1.703985*^6, 250.417, 3.17, 18572., 
  2.729, 0.339, 2.9, "people tested", "", "", "", "", "", "", "", "", "", 
  60.19, 6.804596*^6, 80.291, 41.2, 17.366, "", 14048.881, "", 439.415, 
  10.08, 37.7, 40.2, 97.719, 5.609, 76., 0.806}, 
 {"SRB", "Europe", "Serbia", "2020-11-27", 155994., 7780., 6520.429, 1423., 
  57., 40.429, 22924.8, 1143.345, 958.239, 209.123, 8.377, 5.941, 1.28, "", 
  "", "", "", "", "", "", "", 22404., 1.726389*^6, 253.709, 3.292, 19015., 
  2.794, 0.343, 2.9, "people tested", "", "", "", "", "", "", "", "", "", 
  60.19, 6.804596*^6, 80.291, 41.2, 17.366, "", 14048.881, "", 439.415, 
  10.08, 37.7, 40.2, 97.719, 5.609, 76., 0.806}, 
 {"SRB", "Europe", "Serbia", "2020-11-28", 163035., 7041., 6701.429, 1484., 
  61., 45.143, 23959.541, 1034.742, 984.839, 218.088, 8.965, 6.634, 1.26, "", 
  "", "", "", "", "", "", "", 18592., 1.744981*^6, 256.442, 2.732, 19252., 
  2.829, 0.348, 2.9, "people tested", "", "", "", "", "", "", "", "", "", 
  60.19, 6.804596*^6, 80.291, 41.2, 17.366, "", 14048.881, "", 439.415, 
  10.08, 37.7, 40.2, 97.719, 5.609, 76., 0.806}, 
 {"SRB", "Europe", "Serbia", "2020-11-29", 169214., 6179., 6870.571, 1549., 
  65., 50., 24867.604, 908.063, 1009.696, 227.64, 9.552, 7.348, 1.23, "", "", 
  "", "", "", "", "", "", 15508., 1.760489*^6, 258.721, 2.279, 19549., 2.873, 
  0.351, 2.8, "people tested", "", "", "", "", "", "", "", "", "", 60.19, 
  6.804596*^6, 80.291, 41.2, 17.366, "", 14048.881, "", 439.415, 10.08, 37.7, 
  40.2, 97.719, 5.609, 76., 0.806}, {"SRB", "Europe", "Serbia", "2020-11-30", 
  175438., 6224., 7035.857, 1604., 55., 52.429, 25782.28, 914.676, 1033.986, 
  235.723, 8.083, 7.705, 1.21, "", "", "", "", "", "", "", "", 17093., 
  1.777582*^6, 261.233, 2.512, 19839., 2.916, 0.355, 2.8, "people tested", 
  "", "", "", "", "", "", "", "", "", 60.19, 6.804596*^6, 80.291, 41.2, 
  17.366, "", 14048.881, "", 439.415, 10.08, 37.7, 40.2, 97.719, 5.609, 76., 
  0.806}, {"SRB", "Europe", "Serbia", "2020-12-01", 183437., 7999., 7201.143, 
  1652., 48., 54., 26957.809, 1175.529, 1058.276, 242.777, 7.054, 7.936, 
  1.17, "", "", "", "", "", "", "", "", 22837., 1.800419*^6, 264.589, 3.356, 
  20033., 2.944, 0.359, 2.8, "people tested", "", "", "", "", "", "", "", "", 
  "", 60.19, 6.804596*^6, 80.291, 41.2, 17.366, "", 14048.881, "", 439.415, 
  10.08, 37.7, 40.2, 97.719, 5.609, 76., 0.806}, 
 {"SRB", "Europe", "Serbia", "2020-12-02", 191356., 7919., 7249.714, 1704., 
  52., 55.571, 28121.581, 1163.772, 1065.414, 250.419, 7.642, 8.167, 1.14, 
  "", "", "", "", "", "", "", "", 22069., 1.822488*^6, 267.832, 3.243, 
  20010., 2.941, 0.362, 2.8, "people tested", "", "", "", "", "", "", "", "", 
  "", 60.19, 6.804596*^6, 80.291, 41.2, 17.366, "", 14048.881, "", 439.415, 
  10.08, 37.7, 40.2, 97.719, 5.609, 76., 0.806}, 
 {"SRB", "Europe", "Serbia", "2020-12-03", 199158., 7802., 7277.714, 1765., 
  61., 57., 29268.159, 1146.578, 1069.529, 259.384, 8.965, 8.377, 1.12, "", 
  "", "", "", "", "", "", "", 22243., 1.844731*^6, 271.101, 3.269, 20107., 
  2.955, 0.362, 2.8, "people tested", "", "", "", "", "", "", "", "", "", 
  60.19, 6.804596*^6, 80.291, 41.2, 17.366, "", 14048.881, "", 439.415, 
  10.08, 37.7, 40.2, 97.719, 5.609, 76., 0.806}, 
 {"SRB", "Europe", "Serbia", "2020-12-04", 206940., 7782., 7278., 1834., 69., 
  58.714, 30411.798, 1143.639, 1069.571, 269.524, 10.14, 8.629, 1.1, "", "", 
  "", "", "", "", "", "", 22497., 1.867228*^6, 274.407, 3.306, 20120., 2.957, 
  0.362, 2.8, "people tested", "", "", "", "", "", "", "", "", "", 60.19, 
  6.804596*^6, 80.291, 41.2, 17.366, "", 14048.881, "", 439.415, 10.08, 37.7, 
  40.2, 97.719, 5.609, 76., 0.806}, {"SRB", "Europe", "Serbia", "2020-12-05", 
  213843., 6903., 7258.286, 1891., 57., 58.143, 31426.26, 1014.461, 1066.674, 
  277.9, 8.377, 8.545, 1.08, "", "", "", "", "", "", "", "", 18232., 
  1.88546*^6, 277.086, 2.679, 20068., 2.949, 0.362, 2.8, "people tested", "", 
  "", "", "", "", "", "", "", "", 60.19, 6.804596*^6, 80.291, 41.2, 17.366, 
  "", 14048.881, "", 439.415, 10.08, 37.7, 40.2, 97.719, 5.609, 76., 0.806}, 
 {"SRB", "Europe", "Serbia", "2020-12-06", 219652., 5809., 7205.429, 1949., 
  58., 57.143, 32279.947, 853.688, 1058.906, 286.424, 8.524, 8.398, 1.06, "", 
  "", "", "", "", "", "", "", 14486., 1.899946*^6, 279.215, 2.129, 19922., 
  2.928, 0.362, 2.8, "people tested", "", "", "", "", "", "", "", "", "", 
  60.19, 6.804596*^6, 80.291, 41.2, 17.366, "", 14048.881, "", 439.415, 
  10.08, 37.7, 40.2, 97.719, 5.609, 76., 0.806}, 
 {"SRB", "Europe", "Serbia", "2020-12-07", 226209., 6557., 7253., 2005., 56., 
  57.286, 33243.561, 963.613, 1065.897, 294.654, 8.23, 8.419, 1.04, "", "", 
  "", "", "", "", "", "", 15697., 1.915643*^6, 281.522, 2.307, 19723., 2.898, 
  0.368, 2.7, "people tested", "", "", "", "", "", "", "", "", "", 60.19, 
  6.804596*^6, 80.291, 41.2, 17.366, "", 14048.881, "", 439.415, 10.08, 37.7, 
  40.2, 97.719, 5.609, 76., 0.806}, {"SRB", "Europe", "Serbia", "2020-12-08", 
  234027., 7818., 7227.143, 2062., 57., 58.571, 34392.49, 1148.929, 1062.097, 
  303.03, 8.377, 8.608, 1.01, "", "", "", "", "", "", "", "", 20514., 
  1.936157*^6, 284.537, 3.015, 19391., 2.85, 0.373, 2.7, "people tested", "", 
  "", "", "", "", "", "", "", "", 60.19, 6.804596*^6, 80.291, 41.2, 17.366, 
  "", 14048.881, "", 439.415, 10.08, 37.7, 40.2, 97.719, 5.609, 76., 0.806}, 
 {"SRB", "Europe", "Serbia", "2020-12-09", 241831., 7804., 7210.714, 2116., 
  54., 58.857, 35539.362, 1146.872, 1059.683, 310.966, 7.936, 8.65, 0.99, "", 
  "", "", "", "", "", "", "", 22316., 1.958473*^6, 287.816, 3.28, 19426., 
  2.855, 0.371, 2.7, "people tested", "", "", "", "", "", "", "", "", "", 
  60.19, 6.804596*^6, 80.291, 41.2, 17.366, "", 14048.881, "", 439.415, 
  10.08, 37.7, 40.2, 97.719, 5.609, 76., 0.806}, 
 {"SRB", "Europe", "Serbia", "2020-12-10", 249224., 7393., 7152.286, 2172., 
  56., 58.143, 36625.833, 1086.472, 1051.096, 319.196, 8.23, 8.545, 0.96, "", 
  "", "", "", "", "", "", "", 21799., 1.980272*^6, 291.02, 3.204, 19363., 
  2.846, 0.369, 2.7, "people tested", "", "", "", "", "", "", "", "", "", 
  60.19, 6.804596*^6, 80.291, 41.2, 17.366, "", 14048.881, "", 439.415, 
  10.08, 37.7, 40.2, 97.719, 5.609, 76., 0.806}, 
 {"SRB", "Europe", "Serbia", "2020-12-11", 255758., 6534., 6974., 2227., 55., 
  56.143, 37586.067, 960.233, 1024.896, 327.279, 8.083, 8.251, 0.94, "", "", 
  "", "", "", "", "", "", 19826., 2.000098*^6, 293.933, 2.914, 18981., 2.789, 
  0.367, 2.7, "people tested", "", "", "", "", "", "", "", "", "", 60.19, 
  6.804596*^6, 80.291, 41.2, 17.366, "", 14048.881, "", 439.415, 10.08, 37.7, 
  40.2, 97.719, 5.609, 76., 0.806}, {"SRB", "Europe", "Serbia", "2020-12-12", 
  261437., 5679., 6799.143, 2275., 48., 54.857, 38420.65, 834.583, 999.199, 
  334.333, 7.054, 8.062, 0.91, "", "", "", "", "", "", "", "", 16886., 
  2.016984*^6, 296.415, 2.482, 18789., 2.761, 0.362, 2.8, "people tested", 
  "", "", "", "", "", "", "", "", "", 60.19, 6.804596*^6, 80.291, 41.2, 
  17.366, "", 14048.881, "", 439.415, 10.08, 37.7, 40.2, 97.719, 5.609, 76., 
  0.806}, {"SRB", "Europe", "Serbia", "2020-12-13", 266432., 4995., 6682.857, 
  2331., 56., 54.571, 39154.712, 734.063, 982.109, 342.563, 8.23, 8.02, 0.89, 
  "", "", "", "", "", "", "", "", 13707., 2.030691*^6, 298.429, 2.014, 
  18678., 2.745, 0.358, 2.8, "people tested", "", "", "", "", "", "", "", "", 
  "", 60.19, 6.804596*^6, 80.291, 41.2, 17.366, "", 14048.881, "", 439.415, 
  10.08, 37.7, 40.2, 97.719, 5.609, 76., 0.806}, 
 {"SRB", "Europe", "Serbia", "2020-12-14", 271364., 4932., 6450.714, 2380., 
  49., 53.571, 39879.517, 724.804, 947.994, 349.764, 7.201, 7.873, 0.87, "", 
  "", "", "", "", "", "", "", 15765., 2.046456*^6, 300.746, 2.317, 18688., 
  2.746, 0.345, 2.9, "people tested", "", "", "", "", "", "", "", "", "", 
  60.19, 6.804596*^6, 80.291, 41.2, 17.366, "", 14048.881, "", 439.415, 
  10.08, 37.7, 40.2, 97.719, 5.609, 76., 0.806}, 
 {"SRB", "Europe", "Serbia", "2020-12-15", 277248., 5884., 6174.429, 2433., 
  53., 53., 40744.226, 864.71, 907.391, 357.552, 7.789, 7.789, 0.85, "", "", 
  "", "", "", "", "", "", 18989., 2.065445*^6, 303.537, 2.791, 18470., 2.714, 
  0.334, 3., "people tested", "", "", "", "", "", "", "", "", "", 60.19, 
  6.804596*^6, 80.291, 41.2, 17.366, "", 14048.881, "", 439.415, 10.08, 37.7, 
  40.2, 97.719, 5.609, 76., 0.806}, {"SRB", "Europe", "Serbia", "2020-12-16", 
  282601., 5353., 5824.286, 2482., 49., 52.286, 41530.901, 786.674, 855.934, 
  364.753, 7.201, 7.684, 0.83, "", "", "", "", "", "", "", "", 18484., 
  2.083929*^6, 306.253, 2.716, 17922., 2.634, 0.325, 3.1, "people tested", 
  "", "", "", "", "", "", "", "", "", 60.19, 6.804596*^6, 80.291, 41.2, 
  17.366, "", 14048.881, "", 439.415, 10.08, 37.7, 40.2, 97.719, 5.609, 76., 
  0.806}, {"SRB", "Europe", "Serbia", "2020-12-17", 287730., 5129., 5500.857, 
  2529., 47., 51., 42284.656, 753.755, 808.403, 371.661, 6.907, 7.495, 0.81, 
  "", "", "", "", "", "", "", "", 17460., 2.101389*^6, 308.819, 2.566, 
  17302., 2.543, 0.318, 3.1, "people tested", "", "", "", "", "", "", "", "", 
  "", 60.19, 6.804596*^6, 80.291, 41.2, 17.366, "", 14048.881, "", 439.415, 
  10.08, 37.7, 40.2, 97.719, 5.609, 76., 0.806}, 
 {"SRB", "Europe", "Serbia", "2020-12-18", 292640., 4910., 5268.857, 2580., 
  51., 50.429, 43006.227, 721.571, 774.309, 379.156, 7.495, 7.411, 0.81, "", 
  "", "", "", "", "", "", "", 16740., 2.118129*^6, 311.279, 2.46, 16862., 
  2.478, 0.312, 3.2, "people tested", "", "", "", "", "", "", "", "", "", 
  60.19, 6.804596*^6, 80.291, 41.2, 17.366, "", 14048.881, "", 439.415, 
  10.08, 37.7, 40.2, 97.719, 5.609, 76., 0.806}, 
 {"SRB", "Europe", "Serbia", "2020-12-19", 296528., 3888., 5013., 2632., 52., 
  51., 43577.605, 571.379, 736.708, 386.797, 7.642, 7.495, 0.8, "", "", "", 
  "", "", "", "", "", 12578., 2.130707*^6, 313.128, 1.848, 16246., 2.388, 
  0.309, 3.2, "people tested", "", "", "", "", "", "", "", "", "", 60.19, 
  6.804596*^6, 80.291, 41.2, 17.366, "", 14048.881, "", 439.415, 10.08, 37.7, 
  40.2, 97.719, 5.609, 76., 0.806}, {"SRB", "Europe", "Serbia", "2020-12-20", 
  300062., 3534., 4804.286, 2686., 54., 50.714, 44096.96, 519.355, 706.035, 
  394.733, 7.936, 7.453, 0.79, "", "", "", "", "", "", "", "", 11068., 
  2.141775*^6, 314.754, 1.627, 15869., 2.332, 0.303, 3.3, "people tested", 
  "", "", "", "", "", "", "", "", "", 60.19, 6.804596*^6, 80.291, 41.2, 
  17.366, "", 14048.881, "", 439.415, 10.08, 37.7, 40.2, 97.719, 5.609, 76., 
  0.806}, {"SRB", "Europe", "Serbia", "2020-12-21", 303747., 3685., 4626.143, 
  2733., 47., 50.429, 44638.506, 541.546, 679.856, 401.64, 6.907, 7.411, 
  0.78, "", "", "", "", "", "", "", "", 13590., 2.155365*^6, 316.751, 1.997, 
  15558., 2.286, 0.297, 3.4, "people tested", "", "", "", "", "", "", "", "", 
  "", 60.19, 6.804596*^6, 80.291, 41.2, 17.366, "", 14048.881, "", 439.415, 
  10.08, 37.7, 40.2, 97.719, 5.609, 76., 0.806}, 
 {"SRB", "Europe", "Serbia", "2020-12-22", 307827., 4080., 4368.429, 2782., 
  49., 49.857, 45238.101, 599.595, 641.982, 408.841, 7.201, 7.327, 0.77, "", 
  "", "", "", "", "", "", "", 16022., 2.171387*^6, 319.106, 2.355, 15135., 
  2.224, 0.289, 3.5, "people tested", "", "", "", "", "", "", "", "", "", 
  60.19, 6.804596*^6, 80.291, 41.2, 17.366, "", 14048.881, "", 439.415, 
  10.08, 37.7, 40.2, 97.719, 5.609, 76., 0.806}, 
 {"SRB", "Europe", "Serbia", "2020-12-23", 312253., 4426., 4236., 2833., 51., 
  50.143, 45888.544, 650.443, 622.52, 416.336, 7.495, 7.369, 0.77, "", "", 
  "", "", "", "", "", "", 16617., 2.188004*^6, 321.548, 2.442, 14868., 2.185, 
  0.285, 3.5, "people tested", "", "", "", "", "", "", "", "", "", 60.19, 
  6.804596*^6, 80.291, 41.2, 17.366, "", 14048.881, "", 439.415, 10.08, 37.7, 
  40.2, 97.719, 5.609, 76., 0.806}, {"SRB", "Europe", "Serbia", "2020-12-24", 
  316344., 4091., 4087.714, 2882., 49., 50.429, 46489.755, 601.211, 600.728, 
  423.537, 7.201, 7.411, 0.77, "", "", "", "", "", "", "", "", 15387., 
  2.203391*^6, 323.809, 2.261, 14572., 2.141, 0.281, 3.6, "people tested", 
  "", "", "", "", "", "", "", "", "", 60.19, 6.804596*^6, 80.291, 41.2, 
  17.366, "", 14048.881, "", 439.415, 10.08, 37.7, 40.2, 97.719, 5.609, 76., 
  0.806}, {"SRB", "Europe", "Serbia", "2020-12-25", 320167., 3823., 3932.429, 
  2931., 49., 50.143, 47051.581, 561.826, 577.908, 430.738, 7.201, 7.369, 
  0.76, "", "", "", "", "", "", "", "", 14794., 2.218185*^6, 325.983, 2.174, 
  14294., 2.101, 0.275, 3.6, "people tested", "", "", "", "", "", "", "", "", 
  "", 60.19, 6.804596*^6, 80.291, 41.2, 17.366, "", 14048.881, "", 439.415, 
  10.08, 37.7, 40.2, 97.719, 5.609, 76., 0.806}, 
 {"SRB", "Europe", "Serbia", "2020-12-26", 323367., 3200., 3834.143, 2983., 
  52., 50.143, 47521.851, 470.27, 563.464, 438.38, 7.642, 7.369, 0.76, "", 
  "", "", "", "", "", "", "", 13201., 2.231386*^6, 327.923, 1.94, 14383., 
  2.114, 0.267, 3.8, "people tested", "", "", "", "", "", "", "", "", "", 
  60.19, 6.804596*^6, 80.291, 41.2, 17.366, "", 14048.881, "", 439.415, 
  10.08, 37.7, 40.2, 97.719, 5.609, 76., 0.806}, 
 {"SRB", "Europe", "Serbia", "2020-12-27", 326060., 2693., 3714., 3030., 47., 
  49.143, 47917.613, 395.762, 545.808, 445.287, 6.907, 7.222, 0.75, "", "", 
  "", "", "", "", "", "", 11399., 2.242785*^6, 329.599, 1.675, 14430., 2.121, 
  0.257, 3.9, "people tested", "", "", "", "", "", "", "", "", "", 60.19, 
  6.804596*^6, 80.291, 41.2, 17.366, "", 14048.881, "", 439.415, 10.08, 37.7, 
  40.2, 97.719, 5.609, 76., 0.806}, {"SRB", "Europe", "Serbia", "2020-12-28", 
  328619., 2559., 3553.143, 3073., 43., 48.571, 48293.683, 376.069, 522.168, 
  451.607, 6.319, 7.138, 0.74, "", "", "", "", "", "", "", "", 11190., 
  2.253975*^6, 331.243, 1.644, 14087., 2.07, 0.252, 4., "people tested", "", 
  "", "", "", "", "", "", "", "", 60.19, 6.804596*^6, 80.291, 41.2, 17.366, 
  "", 14048.881, "", 439.415, 10.08, 37.7, 40.2, 97.719, 5.609, 76., 0.806}, 
 {"SRB", "Europe", "Serbia", "2020-12-29", 331755., 3136., 3418.286, 3119., 
  46., 48.143, 48754.548, 460.865, 502.35, 458.367, 6.76, 7.075, 0.74, "", 
  "", "", "", "", "", "", "", 14987., 2.268962*^6, 333.446, 2.202, 13939., 
  2.048, 0.245, 4.1, "people tested", "", "", "", "", "", "", "", "", "", 
  60.19, 6.804596*^6, 80.291, 41.2, 17.366, "", 14048.881, "", 439.415, 
  10.08, 37.7, 40.2, 97.719, 5.609, 76., 0.806}, 
 {"SRB", "Europe", "Serbia", "2020-12-30", 334991., 3236., 3248.286, 3163., 
  44., 47.143, 49230.109, 475.561, 477.366, 464.833, 6.466, 6.928, 0.73, "", 
  "", "", "", "", "", "", "", 14444., 2.283406*^6, 335.568, 2.123, 13629., 
  2.003, 0.238, 4.2, "people tested", "", "", "", "", "", "", "", "", "", 
  60.19, 6.804596*^6, 80.291, 41.2, 17.366, "", 14048.881, "", 439.415, 
  10.08, 37.7, 40.2, 97.719, 5.609, 76., 0.806}, 
 {"SRB", "Europe", "Serbia", "2020-12-31", 337923., 2932., 3082.714, 3211., 
  48., 47., 49660.994, 430.885, 453.034, 471.887, 7.054, 6.907, 0.73, "", "", 
  "", "", "", "", "", "", 12897., 2.296303*^6, 337.464, 1.895, 13273., 1.951, 
  0.232, 4.3, "people tested", "", "", "", "", "", "", "", "", "", 60.19, 
  6.804596*^6, 80.291, 41.2, 17.366, "", 14048.881, "", 439.415, 10.08, 37.7, 
  40.2, 97.719, 5.609, 76., 0.806}, {"SRB", "Europe", "Serbia", "2021-01-01", 
  339997., 2074., 2832.857, 3250., 39., 45.571, 49965.788, 304.794, 416.315, 
  477.618, 5.731, 6.697, 0.73, "", "", "", "", "", "", "", "", 9282., 
  2.305585*^6, 338.828, 1.364, 12486., 1.835, 0.227, 4.4, "people tested", 
  "", "", "", "", "", "", "", "", "", 60.19, 6.804596*^6, 80.291, 41.2, 
  17.366, "", 14048.881, "", 439.415, 10.08, 37.7, 40.2, 97.719, 5.609, 76., 
  0.806}, {"SRB", "Europe", "Serbia", "2021-01-02", 341904., 1907., 2648.143, 
  3288., 38., 43.571, 50246.04, 280.252, 389.17, 483.203, 5.584, 6.403, 0.74, 
  "", "", "", "", "", "", "", "", 7276., 2.312861*^6, 339.897, 1.069, 11639., 
  1.71, 0.228, 4.4, "people tested", "", "", "", "", "", "", "", "", "", 
  60.19, 6.804596*^6, 80.291, 41.2, 17.366, "", 14048.881, "", 439.415, 
  10.08, 37.7, 40.2, 97.719, 5.609, 76., 0.806}, 
 {"SRB", "Europe", "Serbia", "2021-01-03", 343870., 1966., 2544.286, 3325., 
  37., 42.143, 50534.962, 288.922, 373.907, 488.64, 5.438, 6.193, 0.75, "", 
  "", "", "", "", "", "", "", 7573., 2.320434*^6, 341.01, 1.113, 11093., 
  1.63, 0.229, 4.4, "people tested", "", "", "", "", "", "", "", "", "", 
  60.19, 6.804596*^6, 80.291, 41.2, 17.366, "", 14048.881, "", 439.415, 
  10.08, 37.7, 40.2, 97.719, 5.609, 76., 0.806}, 
 {"SRB", "Europe", "Serbia", "2021-01-04", 346585., 2715., 2566.571, 3364., 
  39., 41.571, 50933.957, 398.995, 377.182, 494.372, 5.731, 6.109, 0.77, "", 
  "", "", "", "", "", "", "", 11202., 2.331636*^6, 342.656, 1.646, 11094., 
  1.63, 0.231, 4.3, "people tested", "", "", "", "", "", "", "", "", "", 
  60.19, 6.804596*^6, 80.291, 41.2, 17.366, "", 14048.881, "", 439.415, 
  10.08, 37.7, 40.2, 97.719, 5.609, 76., 0.806}, 
 {"SRB", "Europe", "Serbia", "2021-01-05", 349238., 2653., 2497.571, 3405., 
  41., 40.857, 51323.841, 389.884, 367.042, 500.397, 6.025, 6.004, 0.77, "", 
  "", "", "", "", "", "", "", 12954., 2.34459*^6, 344.56, 1.904, 10804., 
  1.588, 0.231, 4.3, "people tested", "", "", "", "", "", "", "", "", "", 
  60.19, 6.804596*^6, 80.291, 41.2, 17.366, "", 14048.881, "", 439.415, 
  10.08, 37.7, 40.2, 97.719, 5.609, 76., 0.806}, 
 {"SRB", "Europe", "Serbia", "2021-01-06", 352120., 2882., 2447., 3444., 39., 
  40.143, 51747.378, 423.537, 359.61, 506.129, 5.731, 5.899, 0.77, "", "", 
  "", "", "", "", "", "", 13512., 2.358102*^6, 346.545, 1.986, 10671., 1.568, 
  0.229, 4.4, "people tested", "", "", "", "", "", "", "", "", "", 60.19, 
  6.804596*^6, 80.291, 41.2, 17.366, "", 14048.881, "", 439.415, 10.08, 37.7, 
  40.2, 97.719, 5.609, 76., 0.806}, {"SRB", "Europe", "Serbia", "2021-01-07", 
  353907., 1787., 2283.429, 3479., 35., 38.286, 52009.994, 262.617, 335.572, 
  511.272, 5.144, 5.626, 0.77, "", "", "", "", "", "", "", "", 8845., 
  2.366947*^6, 347.845, 1.3, 10092., 1.483, 0.226, 4.4, "people tested", "", 
  "", "", "", "", "", "", "", "", 60.19, 6.804596*^6, 80.291, 41.2, 17.366, 
  "", 14048.881, "", 439.415, 10.08, 37.7, 40.2, 97.719, 5.609, 76., 0.806}, 
 {"SRB", "Europe", "Serbia", "2021-01-08", 356125., 2218., 2304., 3513., 34., 
  37.571, 52335.951, 325.956, 338.595, 516.269, 4.997, 5.521, 0.78, "", "", 
  "", "", "", "", "", "", 11068., 2.378015*^6, 349.472, 1.627, 10347., 1.521, 
  0.223, 4.5, "people tested", 7000., 7000., "", "", "", 0.1, 0.1, "", "", 
  60.19, 6.804596*^6, 80.291, 41.2, 17.366, "", 14048.881, "", 439.415, 
  10.08, 37.7, 40.2, 97.719, 5.609, 76., 0.806}, 
 {"SRB", "Europe", "Serbia", "2021-01-09", 356125., 0., 2031.571, 3513., 0., 
  32.143, 52335.951, 0., 298.559, 516.269, 0., 4.724, 0.79, "", "", "", "", 
  "", "", "", "", 11123., 2.389138*^6, 351.107, 1.635, 10897., 1.601, 0.186, 
  5.4, "people tested", "", "", "", "", 1150., "", "", "", 169., 60.19, 
  6.804596*^6, 80.291, 41.2, 17.366, "", 14048.881, "", 439.415, 10.08, 37.7, 
  40.2, 97.719, 5.609, 76., 0.806}, {"SRB", "Europe", "Serbia", "2021-01-10", 
  359689., 3564., 2259.857, 3582., 69., 36.714, 52859.714, 523.764, 332.107, 
  526.409, 10.14, 5.396, 0.83, "", "", "", "", "", "", "", "", 10564., 
  2.399702*^6, 352.659, 1.552, 11324., 1.664, 0.2, 5., "people tested", 
  9300., 9300., "", "", 1150., 0.14, 0.14, "", 169., 60.19, 6.804596*^6, 
  80.291, 41.2, 17.366, "", 14048.881, "", 439.415, 10.08, 37.7, 40.2, 
  97.719, 5.609, 76., 0.806}, {"SRB", "Europe", "Serbia", "2021-01-11", 
  361782., 2093., 2171., 3610., 28., 35.143, 53167.3, 307.586, 319.049, 
  530.524, 4.115, 5.165, 0.83, "", "", "", "", "", "", "", "", 11122., 
  2.410824*^6, 354.293, 1.634, 11313., 1.663, 0.192, 5.2, "people tested", 
  "", "", "", "", 1503., "", "", "", 221., 60.19, 6.804596*^6, 80.291, 41.2, 
  17.366, "", 14048.881, "", 439.415, 10.08, 37.7, 40.2, 97.719, 5.609, 76., 
  0.806}, {"SRB", "Europe", "Serbia", "2021-01-12", 363924., 2142., 2098., 
  3639., 29., 33.429, 53482.088, 314.787, 308.321, 534.786, 4.262, 4.913, 
  0.82, "", "", "", "", "", "", "", "", 13323., 2.424147*^6, 356.251, 1.958, 
  11365., 1.67, 0.185, 5.4, "people tested", "", "", "", "", 1680., "", "", 
  "", 247., 60.19, 6.804596*^6, 80.291, 41.2, 17.366, "", 14048.881, "", 
  439.415, 10.08, 37.7, 40.2, 97.719, 5.609, 76., 0.806}, 
 {"SRB", "Europe", "Serbia", "2021-01-13", 366191., 2267., 2010.143, 3664., 
  25., 31.429, 53815.245, 333.157, 295.41, 538.46, 3.674, 4.619, 0.81, "", 
  "", "", "", "", "", "", "", 12889., 2.437036*^6, 358.146, 1.894, 11276., 
  1.657, 0.178, 5.6, "people tested", "", "", "", "", 1785., "", "", "", 
  262., 60.19, 6.804596*^6, 80.291, 41.2, 17.366, "", 14048.881, "", 439.415, 
  10.08, 37.7, 40.2, 97.719, 5.609, 76., 0.806}, 
 {"SRB", "Europe", "Serbia", "2021-01-14", 368072., 1881., 2023.571, 3687., 
  23., 29.714, 54091.676, 276.431, 297.383, 541.84, 3.38, 4.367, 0.81, "", 
  "", "", "", "", "", "", "", 11725., 2.448761*^6, 359.869, 1.723, 11688., 
  1.718, 0.173, 5.8, "people tested", 18136., 18136., "", "", 1856., 0.27, 
  0.27, "", 273., 60.19, 6.804596*^6, 80.291, 41.2, 17.366, "", 14048.881, 
  "", 439.415, 10.08, 37.7, 40.2, 97.719, 5.609, 76., 0.806}, 
 {"SRB", "Europe", "Serbia", "2021-01-15", 369823., 1751., 1956.857, 3708., 
  21., 27.857, 54349.002, 257.326, 287.579, 544.926, 3.086, 4.094, 0.81, "", 
  "", "", "", "", "", "", "", 10961., 2.459722*^6, 361.48, 1.611, 11672., 
  1.715, 0.168, 6., "people tested", "", "", "", "", 2221., "", "", "", 326., 
  60.19, 6.804596*^6, 80.291, 41.2, 17.366, "", 14048.881, "", 439.415, 
  10.08, 37.7, 40.2, 97.719, 5.609, 76., 0.806}, 
 {"SRB", "Europe", "Serbia", "2021-01-16", 371216., 1393., 2155.857, 3730., 
  22., 31., 54553.716, 204.715, 316.824, 548.159, 3.233, 4.556, 0.81, "", "", 
  "", "", "", "", "", "", 9099., 2.468821*^6, 362.817, 1.337, 11383., 1.673, 
  0.189, 5.3, "people tested", "", "", "", "", 2687., "", "", "", 395., 
  60.19, 6.804596*^6, 80.291, 41.2, 17.366, "", 14048.881, "", 439.415, 
  10.08, 37.7, 40.2, 97.719, 5.609, 76., 0.806}, 
 {"SRB", "Europe", "Serbia", "2021-01-17", 372533., 1317., 1834.857, 3750., 
  20., 24., 54747.262, 193.546, 269.65, 551.098, 2.939, 3.527, 0.81, "", "", 
  "", "", "", "", "", "", 7730., 2.476551*^6, 363.953, 1.136, 10978., 1.613, 
  0.167, 6., "people tested", "", "", "", "", 3153., "", "", "", 463., 60.19, 
  6.804596*^6, 80.291, 41.2, 17.366, "", 14048.881, "", 439.415, 10.08, 37.7, 
  40.2, 97.719, 5.609, 76., 0.806}, {"SRB", "Europe", "Serbia", "2021-01-18", 
  374111., 1578., 1761.286, 3771., 21., 23., 54979.164, 231.902, 258.838, 
  554.184, 3.086, 3.38, 0.82, "", "", "", "", "", "", "", "", 9040., 
  2.485591*^6, 365.281, 1.329, 10681., 1.57, 0.165, 6.1, "people tested", "", 
  "", "", "", 3468., "", "", "", 510., 56.48, 6.804596*^6, 80.291, 41.2, 
  17.366, "", 14048.881, "", 439.415, 10.08, 37.7, 40.2, 97.719, 5.609, 76., 
  0.806}, {"SRB", "Europe", "Serbia", "2021-01-19", 375799., 1688., 1696.429, 
  3791., 20., 21.714, 55227.232, 248.068, 249.306, 557.123, 2.939, 3.191, 
  0.83, "", "", "", "", "", "", "", "", 10534., 2.496125*^6, 366.829, 1.548, 
  10283., 1.511, 0.165, 6.1, "people tested", "", "", "", "", 3783., "", "", 
  "", 556., 56.48, 6.804596*^6, 80.291, 41.2, 17.366, "", 14048.881, "", 
  439.415, 10.08, 37.7, 40.2, 97.719, 5.609, 76., 0.806}, 
 {"SRB", "Europe", "Serbia", "2021-01-20", 377445., 1646., 1607.714, 3810., 
  19., 20.857, 55469.127, 241.895, 236.269, 559.916, 2.792, 3.065, 0.84, "", 
  "", "", "", "", "", "", "", 10511., 2.506636*^6, 368.374, 1.545, 9943., 
  1.461, 0.162, 6.2, "people tested", 44611., 44611., "", "", 4098., 0.66, 
  0.66, "", 602., 56.48, 6.804596*^6, 80.291, 41.2, 17.366, "", 14048.881, 
  "", 439.415, 10.08, 37.7, 40.2, 97.719, 5.609, 76., 0.806}, 
 {"SRB", "Europe", "Serbia", "2021-01-21", 379093., 1648., 1574.429, 3830., 
  20., 20.429, 55711.316, 242.189, 231.377, 562.855, 2.939, 3.002, 0.86, "", 
  "", "", "", "", "", "", "", 10240., 2.516876*^6, 369.879, 1.505, 9731., 
  1.43, 0.162, 6.2, "people tested", 84832., 84832., "", 40221., 9528., 1.25, 
  1.25, "", 1400., 56.48, 6.804596*^6, 80.291, 41.2, 17.366, "", 14048.881, 
  "", 439.415, 10.08, 37.7, 40.2, 97.719, 5.609, 76., 0.806}, 
 {"SRB", "Europe", "Serbia", "2021-01-22", 380802., 1709., 1568.429, 3849., 
  19., 20.143, 55962.47, 251.154, 230.495, 565.647, 2.792, 2.96, 0.88, "", 
  "", "", "", "", "", "", "", 10638., 2.527514*^6, 371.442, 1.563, 9685., 
  1.423, 0.162, 6.2, "people tested", 119711., 119711., "", 34879., 13880., 
  1.76, 1.76, "", 2040., 56.48, 6.804596*^6, 80.291, 41.2, 17.366, "", 
  14048.881, "", 439.415, 10.08, 37.7, 40.2, 97.719, 5.609, 76., 0.806}, 
 {"SRB", "Europe", "Serbia", "2021-01-23", 382285., 1483., 1581.286, 3868., 
  19., 19.714, 56180.411, 217.941, 232.385, 568.439, 2.792, 2.897, 0.9, "", 
  "", "", "", "", "", "", "", 9434., 2.536948*^6, 372.829, 1.386, 9732., 
  1.43, 0.162, 6.2, "people tested", 163355., 163355., "", 43644., 19485., 
  2.4, 2.4, "", 2864., 56.48, 6.804596*^6, 80.291, 41.2, 17.366, "", 
  14048.881, "", 439.415, 10.08, 37.7, 40.2, 97.719, 5.609, 76., 0.806}, 
 {"SRB", "Europe", "Serbia", "2021-01-24", 383603., 1318., 1581.429, 3886., 
  18., 19.429, 56374.104, 193.693, 232.406, 571.085, 2.645, 2.855, 0.91, "", 
  "", "", "", "", "", "", "", 7549., 2.544497*^6, 373.938, 1.109, 9707., 
  1.427, 0.163, 6.1, "people tested", 217800., 217800., "", 54445., 26632., 
  3.2, 3.2, "", 3914., 56.48, 6.804596*^6, 80.291, 41.2, 17.366, "", 
  14048.881, "", 439.415, 10.08, 37.7, 40.2, 97.719, 5.609, 76., 0.806}, 
 {"SRB", "Europe", "Serbia", "2021-01-25", 385126., 1523., 1573.571, 3905., 
  19., 19.143, 56597.923, 223.819, 231.251, 573.877, 2.792, 2.813, 0.93, "", 
  "", "", "", "", "", "", "", 8779., 2.553276*^6, 375.228, 1.29, 9669., 
  1.421, 0.163, 6.1, "people tested", 256521., 256521., "", 38721., 31534., 
  3.77, 3.77, "", 4634., 56.48, 6.804596*^6, 80.291, 41.2, 17.366, "", 
  14048.881, "", 439.415, 10.08, 37.7, 40.2, 97.719, 5.609, 76., 0.806}, 
 {"SRB", "Europe", "Serbia", "2021-01-26", 387206., 2080., 1629.571, 3924., 
  19., 19., 56903.599, 305.676, 239.481, 576.669, 2.792, 2.792, 0.95, "", "", 
  "", "", "", "", "", "", 13488., 2.566764*^6, 377.21, 1.982, 10091., 1.483, 
  0.161, 6.2, "people tested", 319504., 319504., "", 62983., 39901., 4.7, 
  4.7, "", 5864., 56.48, 6.804596*^6, 80.291, 41.2, 17.366, "", 14048.881, 
  "", 439.415, 10.08, 37.7, 40.2, 97.719, 5.609, 76., 0.806}, 
 {"SRB", "Europe", "Serbia", "2021-01-27", 389045., 1839., 1657.143, 3944., 
  20., 19.143, 57173.857, 270.259, 243.533, 579.608, 2.939, 2.813, 0.95, "", 
  "", "", "", "", "", "", "", 11443., 2.578207*^6, 378.892, 1.682, 10224., 
  1.503, 0.162, 6.2, "people tested", 361830., 361830., "", 42326., 45317., 
  5.32, 5.32, "", 6660., 56.48, 6.804596*^6, 80.291, 41.2, 17.366, "", 
  14048.881, "", 439.415, 10.08, 37.7, 40.2, 97.719, 5.609, 76., 0.806}, 
 {"SRB", "Europe", "Serbia", "2021-01-28", 390637., 1592., 1649.143, 3965., 
  21., 19.286, 57407.817, 233.96, 242.357, 582.694, 3.086, 2.834, 0.96, "", 
  "", "", "", "", "", "", "", 10637., 2.588844*^6, 380.455, 1.563, 10281., 
  1.511, 0.16, 6.2, "people tested", 401556., 401556., "", 39726., 45246., 
  5.9, 5.9, "", 6649., 56.48, 6.804596*^6, 80.291, 41.2, 17.366, "", 
  14048.881, "", 439.415, 10.08, 37.7, 40.2, 97.719, 5.609, 76., 0.806}, 
 {"SRB", "Europe", "Serbia", "2021-01-29", 392354., 1717., 1650.286, 3983., 
  18., 19.143, 57660.146, 252.329, 242.525, 585.34, 2.645, 2.813, 0.97, "", 
  "", "", "", "", "", "", "", 11160., 2.600004*^6, 382.095, 1.64, 10356., 
  1.522, 0.159, 6.3, "people tested", 430759., 430759., "", 29203., 44435., 
  6.33, 6.33, "", 6530., 56.48, 6.804596*^6, 80.291, 41.2, 17.366, "", 
  14048.881, "", 439.415, 10.08, 37.7, 40.2, 97.719, 5.609, 76., 0.806}, 
 {"SRB", "Europe", "Serbia", "2021-01-30", 393897., 1543., 1658.857, 4000., 
  17., 18.857, 57886.905, 226.759, 243.785, 587.838, 2.498, 2.771, 0.98, "", 
  "", "", "", "", "", "", "", 9576., 2.60958*^6, 383.503, 1.407, 10376., 
  1.525, 0.16, 6.3, "people tested", 437380., 437380., "", 6621., 39146., 
  6.43, 6.43, "", 5753., 56.48, 6.804596*^6, 80.291, 41.2, 17.366, "", 
  14048.881, "", 439.415, 10.08, 37.7, 40.2, 97.719, 5.609, 76., 0.806}, 
 {"SRB", "Europe", "Serbia", "2021-01-31", 395263., 1366., 1665.714, 4020., 
  20., 19.143, 58087.651, 200.747, 244.793, 590.777, 2.939, 2.813, 0.99, "", 
  "", "", "", "", "", "", "", 7893., 2.617473*^6, 384.663, 1.16, 10425., 
  1.532, 0.16, 6.3, "people tested", "", "", "", "", 34158., "", "", "", 
  5020., 56.48, 6.804596*^6, 80.291, 41.2, 17.366, "", 14048.881, "", 
  439.415, 10.08, 37.7, 40.2, 97.719, 5.609, 76., 0.806}, 
 {"SRB", "Europe", "Serbia", "2021-02-01", 397002., 1739., 1696.571, 4038., 
  18., 19., 58343.214, 255.563, 249.327, 593.422, 2.645, 2.792, 1.01, "", "", 
  "", "", "", "", "", "", 10471., 2.627944*^6, 386.201, 1.539, 10667., 1.568, 
  0.159, 6.3, "people tested", "", "", "", "", 31416., "", "", "", 4617., 
  56.48, 6.804596*^6, 80.291, 41.2, 17.366, "", 14048.881, "", 439.415, 
  10.08, 37.7, 40.2, 97.719, 5.609, 76., 0.806}, 
 {"SRB", "Europe", "Serbia", "2021-02-02", 398905., 1903., 1671.286, 4056., 
  18., 18.857, 58622.878, 279.664, 245.611, 596.068, 2.645, 2.771, 1.01, "", 
  "", "", "", "", "", "", "", 12191., 2.640135*^6, 387.993, 1.792, 10482., 
  1.54, 0.159, 6.3, "people tested", 495964., 495964., "", "", 25209., 7.29, 
  7.29, "", 3705., 56.48, 6.804596*^6, 80.291, 41.2, 17.366, "", 14048.881, 
  "", 439.415, 10.08, 37.7, 40.2, 97.719, 5.609, 76., 0.806}, 
 {"SRB", "Europe", "Serbia", "2021-02-03", 400837., 1932., 1684.571, 4071., 
  15., 18.143, 58906.804, 283.926, 247.564, 598.272, 2.204, 2.666, 1.02, "", 
  "", "", "", "", "", "", "", 11960., 2.652095*^6, 389.751, 1.758, 10555., 
  1.551, 0.16, 6.3, "people tested", 513652., 513652., "", 17688., 21689., 
  7.55, 7.55, "", 3187., 56.48, 6.804596*^6, 80.291, 41.2, 17.366, "", 
  14048.881, "", 439.415, 10.08, 37.7, 40.2, 97.719, 5.609, 76., 0.806}, 
 {"SRB", "Europe", "Serbia", "2021-02-04", 402700., 1863., 1723.286, 4085., 
  14., 17.143, 59180.589, 273.786, 253.253, 600.33, 2.057, 2.519, 1.03, "", 
  "", "", "", "", "", "", "", 12047., 2.664142*^6, 391.521, 1.77, 10757., 
  1.581, 0.16, 6.2, "people tested", 526930., 526930., "", 13278., 17911., 
  7.74, 7.74, "", 2632., 56.48, 6.804596*^6, 80.291, 41.2, 17.366, "", 
  14048.881, "", 439.415, 10.08, 37.7, 40.2, 97.719, 5.609, 76., 0.806}, 
 {"SRB", "Europe", "Serbia", "2021-02-05", 404668., 1968., 1759.143, 4099., 
  14., 16.571, 59469.805, 289.216, 258.523, 602.387, 2.057, 2.435, 1.04, "", 
  "", "", "", "", "", "", "", 11854., 2.675996*^6, 393.263, 1.742, 10856., 
  1.595, 0.162, 6.2, "people tested", 538373., 538373., "", 11443., 15373., 
  7.91, 7.91, "", 2259., 56.48, 6.804596*^6, 80.291, 41.2, 17.366, "", 
  14048.881, "", 439.415, 10.08, 37.7, 40.2, 97.719, 5.609, 76., 0.806}, 
 {"SRB", "Europe", "Serbia", "2021-02-06", 406352., 1684., 1779.286, 4112., 
  13., 16., 59717.285, 247.48, 261.483, 604.297, 1.91, 2.351, 1.04, "", "", 
  "", "", "", "", "", "", 9759., 2.685755*^6, 394.697, 1.434, 10882., 1.599, 
  0.164, 6.1, "people tested", "", "", "", "", 14844., "", "", "", 2181., 
  56.48, 6.804596*^6, 80.291, 41.2, 17.366, "", 14048.881, "", 439.415, 
  10.08, 37.7, 40.2, 97.719, 5.609, 76., 0.806}, 
 {"SRB", "Europe", "Serbia", "2021-02-07", 407881., 1529., 1802.571, 4126., 
  14., 15.143, 59941.986, 224.701, 264.905, 606.355, 2.057, 2.225, 1.05, "", 
  "", "", "", "", "", "", "", 7510., 2.693265*^6, 395.801, 1.104, 10827., 
  1.591, 0.166, 6., "people tested", 544209., 544209., "", "", 12472., 8., 
  8., "", 1833., 56.48, 6.804596*^6, 80.291, 41.2, 17.366, "", 14048.881, "", 
  439.415, 10.08, 37.7, 40.2, 97.719, 5.609, 76., 0.806}, 
 {"SRB", "Europe", "Serbia", "2021-02-08", 409841., 1960., 1834.143, 4139., 
  13., 14.429, 60230.027, 288.041, 269.545, 608.265, 1.91, 2.12, 1.05, "", 
  "", "", "", "", "", "", "", 10458., 2.703723*^6, 397.338, 1.537, 10826., 
  1.591, 0.169, 5.9, "people tested", "", "", "", "", 14258., "", "", "", 
  2095., 56.48, 6.804596*^6, 80.291, 41.2, 17.366, "", 14048.881, "", 
  439.415, 10.08, 37.7, 40.2, 97.719, 5.609, 76., 0.806}, 
 {"SRB", "Europe", "Serbia", "2021-02-09", 411855., 2014., 1850., 4154., 15., 
  14., 60526.003, 295.976, 271.875, 610.47, 2.204, 2.057, 1.05, "", "", "", 
  "", "", "", "", "", 12830., 2.716553*^6, 399.223, 1.885, 10917., 1.604, 
  0.169, 5.9, "people tested", "", "", "", "", 16044., "", "", "", 2358., 
  56.48, 6.804596*^6, 80.291, 41.2, 17.366, "", 14048.881, "", 439.415, 
  10.08, 37.7, 40.2, 97.719, 5.609, 76., 0.806}, 
 {"SRB", "Europe", "Serbia", "2021-02-10", 413943., 2088., 1872.286, 4168., 
  14., 13.857, 60832.855, 306.851, 275.15, 612.527, 2.057, 2.036, 1.05, "", 
  "", "", "", "", "", "", "", 12987., 2.72954*^6, 401.132, 1.909, 11064., 
  1.626, 0.169, 5.9, "people tested", 640299., 592634., 47665., "", 18092., 
  9.41, 8.71, 0.7, 2659., 56.48, 6.804596*^6, 80.291, 41.2, 17.366, "", 
  14048.881, "", 439.415, 10.08, 37.7, 40.2, 97.719, 5.609, 76., 0.806}, 
 {"SRB", "Europe", "Serbia", "2021-02-11", 415943., 2000., 1891.857, 4183., 
  15., 14., 61126.774, 293.919, 278.026, 614.732, 2.204, 2.057, 1.05, "", "", 
  "", "", "", "", "", "", 12547., 2.742087*^6, 402.976, 1.844, 11135., 1.636, 
  0.17, 5.9, "people tested", "", "", "", "", 30195., "", "", "", 4437., 
  56.48, 6.804596*^6, 80.291, 41.2, 17.366, "", 14048.881, "", 439.415, 
  10.08, 37.7, 40.2, 97.719, 5.609, 76., 0.806}, 
 {"SRB", "Europe", "Serbia", "2021-02-12", 417871., 1928., 1886.143, 4199., 
  16., 14.286, 61410.112, 283.338, 277.187, 617.083, 2.351, 2.099, 1.05, "", 
  "", "", "", "", "", "", "", 11699., 2.753786*^6, 404.695, 1.719, 11113., 
  1.633, 0.17, 5.9, "people tested", 836287., 710138., 126149., "", 42559., 
  12.29, 10.44, 1.85, 6254., 56.48, 6.804596*^6, 80.291, 41.2, 17.366, "", 
  14048.881, "", 439.415, 10.08, 37.7, 40.2, 97.719, 5.609, 76., 0.806}, 
 {"SRB", "Europe", "Serbia", "2021-02-13", 419493., 1622., 1877.286, 4214., 
  15., 14.571, 61648.48, 238.368, 275.885, 619.287, 2.204, 2.141, 1.05, "", 
  "", "", "", "", "", "", "", 9091., 2.762877*^6, 406.031, 1.336, 11017., 
  1.619, 0.17, 5.9, "people tested", "", "", "", "", 52908., "", "", "", 
  7775., 56.48, 6.804596*^6, 80.291, 41.2, 17.366, "", 14048.881, "", 
  439.415, 10.08, 37.7, 40.2, 97.719, 5.609, 76., 0.806}, 
 {"SRB", "Europe", "Serbia", "2021-02-14", 420879., 1386., 1856.857, 4230., 
  16., 14.857, 61852.166, 203.686, 272.883, 621.639, 2.351, 2.183, 1.06, "", 
  "", "", "", "", "", "", "", 7292., 2.770169*^6, 407.103, 1.072, 10986., 
  1.614, 0.169, 5.9, "people tested", 987000., 805000., 182000., "", 63256., 
  14.5, 11.83, 2.67, 9296., 56.48, 6.804596*^6, 80.291, 41.2, 17.366, "", 
  14048.881, "", 439.415, 10.08, 37.7, 40.2, 97.719, 5.609, 76., 0.806}, 
 {"SRB", "Europe", "Serbia", "2021-02-15", 422210., 1331., 1767., 4245., 15., 
  15.143, 62047.769, 195.603, 259.677, 623.843, 2.204, 2.225, 1.08, "", "", 
  "", "", "", "", "", "", 5550., 2.775719*^6, 407.918, 0.816, 10285., 1.511, 
  0.172, 5.8, "people tested", "", "", "", "", 63654., "", "", "", 9355., 
  56.48, 6.804596*^6, 80.291, 41.2, 17.366, "", 14048.881, "", 439.415, 
  10.08, 37.7, 40.2, 97.719, 5.609, 76., 0.806}, 
 {"SRB", "Europe", "Serbia", "2021-02-16", 424020., 1810., 1737.857, 4261., 
  16., 15.286, 62313.766, 265.997, 255.395, 626.194, 2.351, 2.246, 1.11, "", 
  "", "", "", "", "", "", "", 8491., 2.78421*^6, 409.166, 1.248, 9665., 1.42, 
  0.18, 5.6, "people tested", "", "", "", "", 64051., "", "", "", 9413., 
  56.48, 6.804596*^6, 80.291, 41.2, 17.366, "", 14048.881, "", 439.415, 
  10.08, 37.7, 40.2, 97.719, 5.609, 76., 0.806}, 
 {"SRB", "Europe", "Serbia", "2021-02-17", 426487., 2467., 1792., 4277., 16., 
  15.571, 62676.315, 362.549, 263.351, 628.546, 2.351, 2.288, 1.16, "", "", 
  "", "", "", "", "", "", 13063., 2.797273*^6, 411.086, 1.92, 9676., 1.422, 
  0.185, 5.4, "people tested", "", "", "", "", 64449., "", "", "", 9471., 
  56.48, 6.804596*^6, 80.291, 41.2, 17.366, "", 14048.881, "", 439.415, 
  10.08, 37.7, 40.2, 97.719, 5.609, 76., 0.806}, 
 {"SRB", "Europe", "Serbia", "2021-02-18", 429048., 2561., 1872.143, 4292., 
  15., 15.571, 63052.678, 376.363, 275.129, 630.75, 2.204, 2.288, 1.2, "", 
  "", "", "", "", "", "", "", 13416., 2.810689*^6, 413.057, 1.972, 9800., 
  1.44, 0.191, 5.2, "people tested", "", "", "", "", 55424., "", "", "", 
  8145., 56.48, 6.804596*^6, 80.291, 41.2, 17.366, "", 14048.881, "", 
  439.415, 10.08, 37.7, 40.2, 97.719, 5.609, 76., 0.806}, 
 {"SRB", "Europe", "Serbia", "2021-02-19", 431680., 2632., 1972.714, 4306., 
  14., 15.286, 63439.475, 386.797, 289.909, 632.808, 2.057, 2.246, 1.22, "", 
  "", "", "", "", "", "", "", 13518., 2.824207*^6, 415.044, 1.987, 10060., 
  1.478, 0.196, 5.1, "people tested", "", "", "", "", 46398., "", "", "", 
  6819., 56.48, 6.804596*^6, 80.291, 41.2, 17.366, "", 14048.881, "", 
  439.415, 10.08, 37.7, 40.2, 97.719, 5.609, 76., 0.806}, 
 {"SRB", "Europe", "Serbia", "2021-02-20", 434122., 2442., 2089.857, 4321., 
  15., 15.286, 63798.35, 358.875, 307.124, 635.012, 2.204, 2.246, 1.24, "", 
  "", "", "", "", "", "", "", 11649., 2.835856*^6, 416.756, 1.712, 10426., 
  1.532, 0.2, 5., "people tested", "", "", "", "", 40606., "", "", "", 5967., 
  56.48, 6.804596*^6, 80.291, 41.2, 17.366, "", 14048.881, "", 439.415, 
  10.08, 37.7, 40.2, 97.719, 5.609, 76., 0.806}, 
 {"SRB", "Europe", "Serbia", "2021-02-21", 436640., 2518., 2251.571, 4337., 
  16., 15.286, 64168.394, 370.044, 330.89, 637.363, 2.351, 2.246, 1.26, "", 
  "", "", "", "", "", "", "", 10266., 2.846122*^6, 418.265, 1.509, 10850., 
  1.595, 0.208, 4.8, "people tested", "", "", "", "", 34814., "", "", "", 
  5116., 56.48, 6.804596*^6, 80.291, 41.2, 17.366, "", 14048.881, "", 
  439.415, 10.08, 37.7, 40.2, 97.719, 5.609, 76., 0.806}, 
 {"SRB", "Europe", "Serbia", "2021-02-22", 439596., 2956., 2483.714, 4351., 
  14., 15.143, 64602.807, 434.412, 365.005, 639.421, 2.057, 2.225, 1.27, "", 
  "", "", "", "", "", "", "", 12054., 2.858176*^6, 420.036, 1.771, 11780., 
  1.731, 0.211, 4.7, "people tested", "", "", "", "", 34814., "", "", "", 
  5116., 56.48, 6.804596*^6, 80.291, 41.2, 17.366, "", 14048.881, "", 
  439.415, 10.08, 37.7, 40.2, 97.719, 5.609, 76., 0.806}, 
 {"SRB", "Europe", "Serbia", "2021-02-23", 442853., 3257., 2690.429, 4366., 
  15., 15., 65081.454, 478.647, 395.384, 641.625, 2.204, 2.204, 1.27, "", "", 
  "", "", "", "", "", "", 15000., 2.873176*^6, 422.24, 2.204, 12709., 1.868, 
  0.212, 4.7, "people tested", 1.30033*^6, 827561., 472769., "", 34814., 
  19.11, 12.16, 6.95, 5116., 56.48, 6.804596*^6, 80.291, 41.2, 17.366, "", 
  14048.881, "", 439.415, 10.08, 37.7, 40.2, 97.719, 5.609, 76., 0.806}, 
 {"SRB", "Europe", "Serbia", "2021-02-24", 446313., 3460., 2832.286, 4383., 
  17., 15.143, 65589.934, 508.48, 416.231, 644.123, 2.498, 2.225, 1.26, "", 
  "", "", "", "", "", "", "", 15200., 2.888376*^6, 424.474, 2.234, 13015., 
  1.913, 0.218, 4.6, "people tested", 1.343718*^6, 856359., 487359., 43388., 
  36039., 19.75, 12.59, 7.16, 5296., 56.48, 6.804596*^6, 80.291, 41.2, 
  17.366, "", 14048.881, "", 439.415, 10.08, 37.7, 40.2, 97.719, 5.609, 76., 
  0.806}, {"SRB", "Europe", "Serbia", "2021-02-25", 449901., 3588., 2979., 
  4398., 15., 15.143, 66117.224, 527.291, 437.792, 646.328, 2.204, 2.225, 
  1.26, "", "", "", "", "", "", "", "", 15074., 2.90345*^6, 426.69, 2.215, 
  13252., 1.948, 0.225, 4.4, "people tested", 1.375872*^6, 878143., 497729., 
  32154., 35659., 20.22, 12.91, 7.31, 5240., 56.48, 6.804596*^6, 80.291, 
  41.2, 17.366, "", 14048.881, "", 439.415, 10.08, 37.7, 40.2, 97.719, 5.609, 
  76., 0.806}, {"SRB", "Europe", "Serbia", "2021-02-26", 453240., 3339., 
  3080., 4414., 16., 15.429, 66607.922, 490.698, 452.635, 648.679, 2.351, 
  2.267, 1.25, "", "", "", "", "", "", "", "", 14128., 2.917578*^6, 428.766, 
  2.076, 13339., 1.96, 0.231, 4.3, "people tested", 1.393086*^6, 886086., 
  507000., 17214., 33145., 20.47, 13.02, 7.45, 4871., 56.48, 6.804596*^6, 
  80.291, 41.2, 17.366, "", 14048.881, "", 439.415, 10.08, 37.7, 40.2, 
  97.719, 5.609, 76., 0.806}, {"SRB", "Europe", "Serbia", "2021-02-27", 
  456450., 3210., 3189.714, 4429., 15., 15.429, 67079.662, 471.74, 468.759, 
  650.884, 2.204, 2.267, 1.24, "", "", "", "", "", "", "", "", 12561., 
  2.930139*^6, 430.612, 1.846, 13469., 1.979, 0.237, 4.2, "people tested", 
  1.433055*^6, 921248., 511807., 39969., 33881., 21.06, 13.54, 7.52, 4979., 
  56.48, 6.804596*^6, 80.291, 41.2, 17.366, "", 14048.881, "", 439.415, 
  10.08, 37.7, 40.2, 97.719, 5.609, 76., 0.806}, 
 {"SRB", "Europe", "Serbia", "2021-02-28", 459259., 2809., 3231.286, 4443., 
  14., 15.143, 67492.471, 412.809, 474.868, 652.941, 2.057, 2.225, 1.23, "", 
  "", "", "", "", "", "", "", 10368., 2.940507*^6, 432.135, 1.524, 13484., 
  1.982, 0.24, 4.2, "people tested", 1.436682*^6, 924683., 511999., 3627., 
  29426., 21.11, 13.59, 7.52, 4324., 56.48, 6.804596*^6, 80.291, 41.2, 
  17.366, "", 14048.881, "", 439.415, 10.08, 37.7, 40.2, 97.719, 5.609, 76., 
  0.806}, {"SRB", "Europe", "Serbia", "2021-03-01", 462728., 3469., 3304.571, 
  4459., 16., 15.429, 68002.274, 509.802, 485.638, 655.292, 2.351, 2.267, 
  1.22, "", "", "", "", "", "", "", "", 13286., 2.953793*^6, 434.088, 1.953, 
  13660., 2.007, 0.242, 4.1, "people tested", 1.470606*^6, 946375., 524231., 
  33924., 29299., 21.61, 13.91, 7.7, 4306., 56.48, 6.804596*^6, 80.291, 41.2, 
  17.366, "", 14048.881, "", 439.415, 10.08, 37.7, 40.2, 97.719, 5.609, 76., 
  0.806}, {"SRB", "Europe", "Serbia", "2021-03-02", 466885., 4157., 3433.143, 
  4475., 16., 15.571, 68613.184, 610.911, 504.533, 657.644, 2.351, 2.288, 
  1.21, "", "", "", "", "", "", "", "", 16743., 2.970536*^6, 436.548, 2.461, 
  13909., 2.044, 0.247, 4.1, "people tested", 1.501917*^6, 971054., 530863., 
  31311., 28798., 22.07, 14.27, 7.8, 4232., 56.48, 6.804596*^6, 80.291, 41.2, 
  17.366, "", 14048.881, "", 439.415, 10.08, 37.7, 40.2, 97.719, 5.609, 76., 
  0.806}, {"SRB", "Europe", "Serbia", "2021-03-03", 470941., 4056., 3518.286, 
  4491., 16., 15.429, 69209.252, 596.068, 517.045, 659.995, 2.351, 2.267, 
  1.2, "", "", "", "", "", "", "", "", 16175., 2.986711*^6, 438.926, 2.377, 
  14048., 2.064, 0.25, 4., "people tested", 1.535274*^6, 1.000523*^6, 
  534751., 33357., 27365., 22.56, 14.7, 7.86, 4022., 56.48, 6.804596*^6, 
  80.291, 41.2, 17.366, "", 14048.881, "", 439.415, 10.08, 37.7, 40.2, 
  97.719, 5.609, 76., 0.806}, {"SRB", "Europe", "Serbia", "2021-03-04", 
  474807., 3866., 3558., 4508., 17., 15.714, 69777.398, 568.145, 522.882, 
  662.493, 2.498, 2.309, 1.19, "", "", "", "", "", "", "", "", 15769., 
  3.00248*^6, 441.243, 2.317, 14147., 2.079, 0.252, 4., "people tested", 
  1.576983*^6, 1.013061*^6, 563922., 41709., 28730., 23.18, 14.89, 8.29, 
  4222., 56.48, 6.804596*^6, 80.291, 41.2, 17.366, "", 14048.881, "", 
  439.415, 10.08, 37.7, 40.2, 97.719, 5.609, 76., 0.806}, 
 {"SRB", "Europe", "Serbia", "2021-03-05", 478878., 4071., 3662.571, 4525., 
  17., 15.857, 70375.67, 598.272, 538.25, 664.992, 2.498, 2.33, 1.18, "", "", 
  "", "", "", "", "", "", 15774., 3.018254*^6, 443.561, 2.318, 14382., 2.114, 
  0.255, 3.9, "people tested", 1.618754*^6, 1.025137*^6, 593617., 41771., 
  32238., 23.79, 15.07, 8.72, 4738., 56.48, 6.804596*^6, 80.291, 41.2, 
  17.366, "", 14048.881, "", 439.415, 10.08, 37.7, 40.2, 97.719, 5.609, 76., 
  0.806}, {"SRB", "Europe", "Serbia", "2021-03-06", 482397., 3519., 3706.714, 
  4542., 17., 16.143, 70892.82, 517.15, 544.737, 667.49, 2.498, 2.372, 1.17, 
  "", "", "", "", "", "", "", "", 13087., 3.031341*^6, 445.484, 1.923, 
  14457., 2.125, 0.256, 3.9, "people tested", 1.65003*^6, 1.029963*^6, 
  620067., 31276., 30996., 24.25, 15.14, 9.11, 4555., 56.48, 6.804596*^6, 
  80.291, 41.2, 17.366, "", 14048.881, "", 439.415, 10.08, 37.7, 40.2, 
  97.719, 5.609, 76., 0.806}, {"SRB", "Europe", "Serbia", "2021-03-07", 
  485439., 3042., 3740., 4562., 20., 17., 71339.871, 447.051, 549.629, 
  670.429, 2.939, 2.498, 1.17, "", "", "", "", "", "", "", "", 10343., 
  3.041684*^6, 447.004, 1.52, 14454., 2.124, 0.259, 3.9, "people tested", 
  1.651293*^6, 1.03044*^6, 620853., 1263., 30659., 24.27, 15.14, 9.12, 4506., 
  56.48, 6.804596*^6, 80.291, 41.2, 17.366, "", 14048.881, "", 439.415, 
  10.08, 37.7, 40.2, 97.719, 5.609, 76., 0.806}, 
 {"SRB", "Europe", "Serbia", "2021-03-08", 489530., 4091., 3828.857, 4579., 
  17., 17.143, 71941.082, 601.211, 562.687, 672.928, 2.498, 2.519, 1.17, "", 
  "", "", "", "", "", "", "", 13596., 3.05528*^6, 449.002, 1.998, 14498., 
  2.131, 0.264, 3.8, "people tested", 1.70479*^6, 1.081366*^6, 623424., 
  53497., 33455., 25.05, 15.89, 9.16, 4917., 54.63, 6.804596*^6, 80.291, 
  41.2, 17.366, "", 14048.881, "", 439.415, 10.08, 37.7, 40.2, 97.719, 5.609, 
  76., 0.806}, {"SRB", "Europe", "Serbia", "2021-03-09", 494106., 4576., 
  3888.714, 4599., 20., 17.714, 72613.569, 672.487, 571.483, 675.867, 2.939, 
  2.603, 1.17, "", "", "", "", "", "", "", "", 16816., 3.072096*^6, 451.474, 
  2.471, 14509., 2.132, 0.268, 3.7, "people tested", 1.750533*^6, 
  1.124826*^6, 625707., 45743., 35517., 25.73, 16.53, 9.2, 5220., 54.63, 
  6.804596*^6, 80.291, 41.2, 17.366, "", 14048.881, "", 439.415, 10.08, 37.7, 
  40.2, 97.719, 5.609, 76., 0.806}, {"SRB", "Europe", "Serbia", "2021-03-10", 
  498696., 4590., 3965., 4620., 21., 18.429, 73288.113, 674.544, 582.694, 
  678.953, 3.086, 2.708, 1.16, "", "", "", "", "", "", "", "", 16929., 
  3.089025*^6, 453.962, 2.488, 14616., 2.148, 0.271, 3.7, "people tested", 
  1.792912*^6, 1.145893*^6, 647019., 42379., 36805., 26.35, 16.84, 9.51, 
  5409., 54.63, 6.804596*^6, 80.291, 41.2, 17.366, "", 14048.881, "", 
  439.415, 10.08, 37.7, 40.2, 97.719, 5.609, 76., 0.806}, 
 {"SRB", "Europe", "Serbia", "2021-03-11", 503291., 4595., 4069.143, 4644., 
  24., 19.429, 73963.392, 675.279, 597.999, 682.48, 3.527, 2.855, 1.16, "", 
  "", "", "", "", "", "", "", 17049., 3.106074*^6, 456.467, 2.506, 14799., 
  2.175, 0.275, 3.6, "people tested", 1.82734*^6, 1.161194*^6, 666146., 
  34428., 35765., 26.85, 17.06, 9.79, 5256., 54.63, 6.804596*^6, 80.291, 
  41.2, 17.366, "", 14048.881, "", 439.415, 10.08, 37.7, 40.2, 97.719, 5.609, 
  76., 0.806}, {"SRB", "Europe", "Serbia", "2021-03-12", 507959., 4668., 
  4154.429, 4670., 26., 20.714, 74649.399, 686.007, 610.533, 686.301, 3.821, 
  3.044, 1.16, "", "", "", "", "", "", "", "", 16831., 3.122905*^6, 458.941, 
  2.473, 14950., 2.197, 0.278, 3.6, "people tested", 1.897335*^6, 
  1.196235*^6, 701100., 69995., 39797., 27.88, 17.58, 10.3, 5849., 54.63, 
  6.804596*^6, 80.291, 41.2, 17.366, "", 14048.881, "", 439.415, 10.08, 37.7, 
  40.2, 97.719, 5.609, 76., 0.806}, {"SRB", "Europe", "Serbia", "2021-03-13", 
  512051., 4092., 4236.286, 4694., 24., 21.714, 75250.757, 601.358, 622.562, 
  689.828, 3.527, 3.191, 1.15, "", "", "", "", "", "", "", "", 13994., 
  3.136899*^6, 460.997, 2.057, 15080., 2.216, 0.281, 3.6, "people tested", 
  1.957065*^6, 1.218309*^6, 738756., 59730., 43862., 28.76, 17.9, 10.86, 
  6446., 54.63, 6.804596*^6, 80.291, 41.2, 17.366, "", 14048.881, "", 
  439.415, 10.08, 37.7, 40.2, 97.719, 5.609, 76., 0.806}, 
 {"SRB", "Europe", "Serbia", "2021-03-14", 516277., 4226., 4405.429, 4719., 
  25., 22.429, 75871.808, 621.051, 647.42, 693.502, 3.674, 3.296, 1.15, "", 
  "", "", "", "", "", "", "", 12149., 3.149048*^6, 462.783, 1.785, 15338., 
  2.254, 0.287, 3.5, "people tested", 2.00765*^6, 1.224982*^6, 782668., 
  50585., 50908., 29.5, 18., 11.5, 7481., 54.63, 6.804596*^6, 80.291, 41.2, 
  17.366, "", 14048.881, "", 439.415, 10.08, 37.7, 40.2, 97.719, 5.609, 76., 
  0.806}, {"SRB", "Europe", "Serbia", "2021-03-15", 520911., 4634., 4483., 
  4747., 28., 24., 76552.818, 681.01, 658.819, 697.617, 4.115, 3.527, 1.15, 
  "", "", "", "", "", "", "", "", 15265., 3.164313*^6, 465.026, 2.243, 
  15576., 2.289, 0.288, 3.5, "people tested", 2.040313*^6, 1.249044*^6, 
  791269., 32663., 47932., 29.98, 18.36, 11.63, 7044., 54.63, 6.804596*^6, 
  80.291, 41.2, 17.366, "", 14048.881, "", 439.415, 10.08, 37.7, 40.2, 
  97.719, 5.609, 76., 0.806}, {"SRB", "Europe", "Serbia", "2021-03-16", 
  526112., 5201., 4572.286, 4778., 31., 25.571, 77317.154, 764.336, 671.941, 
  702.172, 4.556, 3.758, 1.13, "", "", "", "", "", "", "", "", 17782., 
  3.182095*^6, 467.639, 2.613, 15714., 2.309, 0.291, 3.4, "people tested", 
  2.052402*^6, 1.258476*^6, 793926., 12089., 43124., 30.16, 18.49, 11.67, 
  6337., 54.63, 6.804596*^6, 80.291, 41.2, 17.366, "", 14048.881, "", 
  439.415, 10.08, 37.7, 40.2, 97.719, 5.609, 76., 0.806}, 
 {"SRB", "Europe", "Serbia", "2021-03-17", 531558., 5446., 4694.571, 4810., 
  32., 27.143, 78117.496, 800.341, 689.912, 706.875, 4.703, 3.989, 1.13, "", 
  "", "", "", "", "", "", "", 18288., 3.200383*^6, 470.327, 2.688, 15908., 
  2.338, 0.295, 3.4, "people tested", 2.077197*^6, 1.267822*^6, 809375., 
  24795., 40612., 30.53, 18.63, 11.89, 5968., 54.63, 6.804596*^6, 80.291, 
  41.2, 17.366, "", 14048.881, "", 439.415, 10.08, 37.7, 40.2, 97.719, 5.609, 
  76., 0.806}, {"SRB", "Europe", "Serbia", "2021-03-18", 536904., 5346., 
  4801.857, 4840., 30., 28., 78903.141, 785.645, 705.679, 711.284, 4.409, 
  4.115, 1.12, "", "", "", "", "", "", "", "", 18017., 3.2184*^6, 472.974, 
  2.648, 16047., 2.358, 0.299, 3.3, "people tested", 2.112074*^6, 
  1.285223*^6, 826851., 34877., 40676., 31.04, 18.89, 12.15, 5978., 54.63, 
  6.804596*^6, 80.291, 41.2, 17.366, "", 14048.881, "", 439.415, 10.08, 37.7, 
  40.2, 97.719, 5.609, 76., 0.806}, {"SRB", "Europe", "Serbia", "2021-03-19", 
  542209., 5305., 4892.857, 4869., 29., 28.429, 79682.761, 779.62, 719.052, 
  715.546, 4.262, 4.178, 1.11, "", "", "", "", "", "", "", "", 17208., 
  3.235608*^6, 475.503, 2.529, 16100., 2.366, 0.304, 3.3, "people tested", 
  2.161595*^6, 1.303661*^6, 857934., 49521., 37751., 31.77, 19.16, 12.61, 
  5548., 54.63, 6.804596*^6, 80.291, 41.2, 17.366, "", 14048.881, "", 
  439.415, 10.08, 37.7, 40.2, 97.719, 5.609, 76., 0.806}, 
 {"SRB", "Europe", "Serbia", "2021-03-20", 546896., 4687., 4977.857, 4900., 
  31., 29.429, 80371.561, 688.799, 731.543, 720.102, 4.556, 4.325, 1.09, "", 
  "", "", "", "", "", "", "", 14866., 3.250474*^6, 477.688, 2.185, 16225., 
  2.384, 0.307, 3.3, "people tested", 2.163593*^6, 1.305132*^6, 858461., 
  1998., 29504., 31.8, 19.18, 12.62, 4336., 54.63, 6.804596*^6, 80.291, 41.2, 
  17.366, "", 14048.881, "", 439.415, 10.08, 37.7, 40.2, 97.719, 5.609, 76., 
  0.806}, {"SRB", "Europe", "Serbia", "2021-03-21", 551128., 4232., 4978.714, 
  4934., 34., 30.714, 80993.493, 621.933, 731.669, 725.098, 4.997, 4.514, 
  1.08, "", "", "", "", "", "", "", "", 12442., 3.262916*^6, 479.516, 1.828, 
  16267., 2.391, 0.306, 3.3, "people tested", 2.169862*^6, 1.308036*^6, 
  861826., 6269., 23173., 31.89, 19.22, 12.67, 3405., 54.63, 6.804596*^6, 
  80.291, 41.2, 17.366, "", 14048.881, "", 439.415, 10.08, 37.7, 40.2, 
  97.719, 5.609, 76., 0.806}, {"SRB", "Europe", "Serbia", "2021-03-22", 
  555897., 4769., 4998., 4966., 32., 31.286, 81694.343, 700.85, 734.504, 
  729.801, 4.703, 4.598, 1.07, "", "", "", "", "", "", "", "", 14474., 
  3.27739*^6, 481.644, 2.127, 16154., 2.374, 0.309, 3.2, "people tested", 
  2.17893*^6, 1.313912*^6, 865018., 9068., 19802., 32.02, 19.31, 12.71, 
  2910., 54.63, 6.804596*^6, 80.291, 41.2, 17.366, "", 14048.881, "", 
  439.415, 10.08, 37.7, 40.2, 97.719, 5.609, 76., 0.806}, 
 {"SRB", "Europe", "Serbia", "2021-03-23", 561372., 5475., 5037.143, 5002., 
  36., 32., 82498.946, 804.603, 740.256, 735.091, 5.291, 4.703, 1.05, "", "", 
  "", "", "", "", "", "", 18158., 3.295548*^6, 484.312, 2.668, 16208., 2.382, 
  0.311, 3.2, "people tested", 2.206821*^6, 1.330385*^6, 876436., 27891., 
  22060., 32.43, 19.55, 12.88, 3242., 54.63, 6.804596*^6, 80.291, 41.2, 
  17.366, "", 14048.881, "", 439.415, 10.08, 37.7, 40.2, 97.719, 5.609, 76., 
  0.806}, {"SRB", "Europe", "Serbia", "2021-03-24", 566669., 5297., 5015.857, 
  5039., 37., 32.714, 83277.391, 778.444, 737.128, 740.529, 5.438, 4.808, 
  1.04, "", "", "", "", "", "", "", "", 17684., 3.313232*^6, 486.911, 2.599, 
  16121., 2.369, 0.311, 3.2, "people tested", 2.24151*^6, 1.33801*^6, 
  903500., 34689., 23473., 32.94, 19.66, 13.28, 3450., 54.63, 6.804596*^6, 
  80.291, 41.2, 17.366, "", 14048.881, "", 439.415, 10.08, 37.7, 40.2, 
  97.719, 5.609, 76., 0.806}, {"SRB", "Europe", "Serbia", "2021-03-25", 
  571895., 5226., 4998.714, 5075., 36., 33.571, 84045.401, 768.01, 734.609, 
  745.819, 5.291, 4.934, 1.03, "", "", "", "", "", "", "", "", 17530., 
  3.330762*^6, 489.487, 2.576, 16052., 2.359, 0.311, 3.2, "people tested", 
  "", "", "", "", 21446., "", "", "", 3152., 54.63, 6.804596*^6, 80.291, 
  41.2, 17.366, "", 14048.881, "", 439.415, 10.08, 37.7, 40.2, 97.719, 5.609, 
  76., 0.806}, {"SRB", "Europe", "Serbia", "2021-03-26", 571895., 0., 
  4240.857, 5075., 0., 29.429, 84045.401, 0., 623.234, 745.819, 0., 4.325, 
  1.03, "", "", "", "", "", "", "", "", 17436., 3.348198*^6, 492.049, 2.562, 
  16084., 2.364, 0.264, 3.8, "people tested", 2.282876*^6, 1.366442*^6, 
  916434., "", 17326., 33.55, 20.08, 13.47, 2546., 54.63, 6.804596*^6, 
  80.291, 41.2, 17.366, "", 14048.881, "", 439.415, 10.08, 37.7, 40.2, 
  97.719, 5.609, 76., 0.806}, {"SRB", "Europe", "Serbia", "2021-03-27", 
  581617., 9722., 4960.143, 5151., 76., 35.857, 85474.141, 1428.74, 728.94, 
  756.988, 11.169, 5.27, 1.07, "", "", "", "", "", "", "", "", 14395., 
  3.362593*^6, 494.165, 2.115, 16017., 2.354, 0.31, 3.2, "people tested", "", 
  "", "", "", 19956., "", "", "", 2933., 54.63, 6.804596*^6, 80.291, 41.2, 
  17.366, "", 14048.881, "", 439.415, 10.08, 37.7, 40.2, 97.719, 5.609, 76., 
  0.806}, {"SRB", "Europe", "Serbia", "2021-03-28", 585506., 3889., 4911.143, 
  5190., 39., 36.571, 86045.667, 571.525, 721.739, 762.72, 5.731, 5.375, 
  1.05, "", "", "", "", "", "", "", "", 11442., 3.374035*^6, 495.846, 1.682, 
  15874., 2.333, 0.309, 3.2, "people tested", 2.323689*^6, 1.40419*^6, 
  919499., "", 21975., 34.15, 20.64, 13.51, 3229., 54.63, 6.804596*^6, 
  80.291, 41.2, 17.366, "", 14048.881, "", 439.415, 10.08, 37.7, 40.2, 
  97.719, 5.609, 76., 0.806}, {"SRB", "Europe", "Serbia", "2021-03-29", 
  585506., 0., 4229.857, 5190., 0., 32., 86045.667, 0., 621.618, 762.72, 0., 
  4.703, 1.03, "", "", "", "", "", "", "", "", 14079., 3.388114*^6, 497.916, 
  2.069, 15818., 2.325, 0.267, 3.7, "people tested", "", "", "", "", 27630., 
  "", "", "", 4060., 61.11, 6.804596*^6, 80.291, 41.2, 17.366, "", 14048.881, 
  "", 439.415, 10.08, 37.7, 40.2, 97.719, 5.609, 76., 0.806}, 
 {"SRB", "Europe", "Serbia", "2021-03-30", 595489., 9983., 4873.857, 5270., 
  80., 38.286, 87512.763, 1467.097, 716.26, 774.477, 11.757, 5.626, 1.05, "", 
  "", "", "", "", "", "", "", 18528., 3.406642*^6, 500.638, 2.723, 15871., 
  2.332, 0.307, 3.3, "people tested", 2.420995*^6, 1.414983*^6, 1.006012*^6, 
  "", 30596., 35.58, 20.79, 14.78, 4496., 61.11, 6.804596*^6, 80.291, 41.2, 
  17.366, "", 14048.881, "", 439.415, 10.08, 37.7, 40.2, 97.719, 5.609, 76., 
  0.806}, {"SRB", "Europe", "Serbia", "2021-03-31", 600596., 5107., 4846.714, 
  5308., 38., 38.429, 88263.286, 750.522, 712.271, 780.061, 5.584, 5.647, 
  1.02, "", "", "", "", "", "", "", "", 17801., 3.424443*^6, 503.254, 2.616, 
  15887., 2.335, 0.305, 3.3, "people tested", 2.444395*^6, 1.428888*^6, 
  1.015507*^6, 23400., 28984., 35.92, 21., 14.92, 4259., 61.11, 6.804596*^6, 
  80.291, 41.2, 17.366, "", 14048.881, "", 439.415, 10.08, 37.7, 40.2, 
  97.719, 5.609, 76., 0.806}, {"SRB", "Europe", "Serbia", "2021-04-01", 
  605406., 4810., 4787.286, 5345., 37., 38.571, 88970.161, 706.875, 703.537, 
  785.499, 5.438, 5.668, 0.99, "", "", "", "", "", "", "", "", 16693., 
  3.441136*^6, 505.708, 2.453, 15768., 2.317, 0.304, 3.3, "people tested", 
  2.488631*^6, 1.450922*^6, 1.037709*^6, 44236., 32348., 36.57, 21.32, 15.25, 
  4754., 61.11, 6.804596*^6, 80.291, 41.2, 17.366, "", 14048.881, "", 
  439.415, 10.08, 37.7, 40.2, 97.719, 5.609, 76., 0.806}, 
 {"SRB", "Europe", "Serbia", "2021-04-02", 610232., 4826., 5476.714, 5384., 
  39., 44.143, 89679.387, 709.227, 804.855, 791.23, 5.731, 6.487, 0.97, "", 
  "", "", "", "", "", "", "", 16910., 3.458046*^6, 508.193, 2.485, 15693., 
  2.306, 0.349, 2.9, "people tested", 2.521863*^6, 1.458304*^6, 1.063559*^6, 
  33232., 34141., 37.06, 21.43, 15.63, 5017., 61.11, 6.804596*^6, 80.291, 
  41.2, 17.366, "", 14048.881, "", 439.415, 10.08, 37.7, 40.2, 97.719, 5.609, 
  76., 0.806}, {"SRB", "Europe", "Serbia", "2021-04-03", 614365., 4133., 
  4678.286, 5422., 38., 38.714, 90286.771, 607.384, 687.519, 796.814, 5.584, 
  5.689, 0.93, "", "", "", "", "", "", "", "", 13909., 3.471955*^6, 510.237, 
  2.044, 15623., 2.296, 0.299, 3.3, "people tested", "", "", "", "", 34499., 
  "", "", "", 5070., 61.11, 6.804596*^6, 80.291, 41.2, 17.366, "", 14048.881, 
  "", 439.415, 10.08, 37.7, 40.2, 97.719, 5.609, 76., 0.806}, 
 {"SRB", "Europe", "Serbia", "2021-04-04", 617669., 3304., 4594.714, 5458., 
  36., 38.286, 90772.325, 485.554, 675.237, 802.105, 5.291, 5.626, 0.91, "", 
  "", "", "", "", "", "", "", 11711., 3.483666*^6, 511.958, 1.721, 15662., 
  2.302, 0.293, 3.4, "people tested", 2.567692*^6, 1.476929*^6, 1.090763*^6, 
  "", 34858., 37.73, 21.7, 16.03, 5123., 61.11, 6.804596*^6, 80.291, 41.2, 
  17.366, "", 14048.881, "", 439.415, 10.08, 37.7, 40.2, 97.719, 5.609, 76., 
  0.806}, {"SRB", "Europe", "Serbia", "2021-04-05", 621375., 3706., 5124.143, 
  5497., 39., 43.857, 91316.957, 544.632, 753.041, 807.836, 5.731, 6.445, 
  0.89, "", "", "", "", "", "", "", "", 13974., 3.49764*^6, 514.011, 2.054, 
  15647., 2.299, 0.327, 3.1, "people tested", 2.593838*^6, 1.481015*^6, 
  1.112823*^6, 26146., 31642., 38.12, 21.76, 16.35, 4650., 61.11, 
  6.804596*^6, 80.291, 41.2, 17.366, "", 14048.881, "", 439.415, 10.08, 37.7, 
  40.2, 97.719, 5.609, 76., 0.806}, {"SRB", "Europe", "Serbia", "2021-04-06", 
  625773., 4398., 4326.286, 5537., 40., 38.143, 91963.285, 646.328, 635.789, 
  813.715, 5.878, 5.605, 0.86, "", "", "", "", "", "", "", "", 18233., 
  3.515873*^6, 516.691, 2.68, 15604., 2.293, 0.277, 3.6, "people tested", 
  2.62567*^6, 1.504755*^6, 1.120915*^6, 31832., 29239., 38.59, 22.11, 16.47, 
  4297., 61.11, 6.804596*^6, 80.291, 41.2, 17.366, "", 14048.881, "", 
  439.415, 10.08, 37.7, 40.2, 97.719, 5.609, 76., 0.806}, 
 {"SRB", "Europe", "Serbia", "2021-04-07", 629388., 3615., 4113.143, 5579., 
  42., 38.714, 92494.543, 531.259, 604.465, 819.887, 6.172, 5.689, 0.85, "", 
  "", "", "", "", "", "", "", 15904., 3.531777*^6, 519.028, 2.337, 15333., 
  2.253, 0.268, 3.7, "people tested", 2.687311*^6, 1.552535*^6, 1.134776*^6, 
  61641., 34702., 39.49, 22.82, 16.68, 5100., 58.33, 6.804596*^6, 80.291, 
  41.2, 17.366, "", 14048.881, "", 439.415, 10.08, 37.7, 40.2, 97.719, 5.609, 
  76., 0.806}, {"SRB", "Europe", "Serbia", "2021-04-08", 633013., 3625., 
  3943.857, 5620., 41., 39.286, 93027.272, 532.728, 579.587, 825.912, 6.025, 
  5.773, 0.84, "", "", "", "", "", "", "", "", 16055., 3.547832*^6, 521.388, 
  2.359, 15242., 2.24, 0.259, 3.9, "people tested", "", "", "", "", 39004., 
  "", "", "", 5732., 58.33, 6.804596*^6, 80.291, 41.2, 17.366, "", 14048.881, 
  "", 439.415, 10.08, 37.7, 40.2, 97.719, 5.609, 76., 0.806}, 
 {"SRB", "Europe", "Serbia", "2021-04-09", 636418., 3405., 3740.857, 5659., 
  39., 39.286, 93527.669, 500.397, 549.754, 831.644, 5.731, 5.773, 0.84, "", 
  "", "", "", "", "", "", "", 15532., 3.563364*^6, 523.67, 2.283, 15045., 
  2.211, 0.249, 4., "people tested", 2.836012*^6, 1.677268*^6, 1.158744*^6, 
  "", 44878., 41.68, 24.65, 17.03, 6595., 58.33, 6.804596*^6, 80.291, 41.2, 
  17.366, "", 14048.881, "", 439.415, 10.08, 37.7, 40.2, 97.719, 5.609, 76., 
  0.806}, {"SRB", "Europe", "Serbia", "2021-04-10", 639476., 3058., 3587.286, 
  5700., 41., 39.714, 93977.071, 449.402, 527.186, 837.669, 6.025, 5.836, 
  0.83, "", "", "", "", "", "", "", "", 14034., 3.577398*^6, 525.733, 2.062, 
  15063., 2.214, 0.238, 4.2, "people tested", 2.882854*^6, 1.716843*^6, 
  1.166011*^6, 46842., 48297., 42.37, 25.23, 17.14, 7098., 58.33, 
  6.804596*^6, 80.291, 41.2, 17.366, "", 14048.881, "", 439.415, 10.08, 37.7, 
  40.2, 97.719, 5.609, 76., 0.806}, {"SRB", "Europe", "Serbia", "2021-04-11", 
  642208., 2732., 3505.571, 5735., 35., 39.571, 94378.564, 401.493, 515.177, 
  842.813, 5.144, 5.815, 0.83, "", "", "", "", "", "", "", "", 10898., 
  3.588296*^6, 527.334, 1.602, 14947., 2.197, 0.235, 4.3, "people tested", 
  "", "", "", "", 48579., "", "", "", 7139., 58.33, 6.804596*^6, 80.291, 
  41.2, 17.366, "", 14048.881, "", 439.415, 10.08, 37.7, 40.2, 97.719, 5.609, 
  76., 0.806}, {"SRB", "Europe", "Serbia", "2021-04-12", 645173., 2965., 
  3399.714, 5773., 38., 39.429, 94814.299, 435.735, 499.62, 848.397, 5.584, 
  5.794, 0.83, "", "", "", "", "", "", "", "", 12767., 3.601063*^6, 529.21, 
  1.876, 14775., 2.171, 0.23, 4.3, "people tested", "", "", "", "", 48400., 
  "", "", "", 7113., 58.33, 6.804596*^6, 80.291, 41.2, 17.366, "", 14048.881, 
  "", 439.415, 10.08, 37.7, 40.2, 97.719, 5.609, 76., 0.806}, 
 {"SRB", "Europe", "Serbia", "2021-04-13", 648745., 3572., 3281.714, 5808., 
  35., 38.714, 95339.238, 524.939, 482.279, 853.541, 5.144, 5.689, 0.82, "", 
  "", "", "", "", "", "", "", 16116., 3.617179*^6, 531.579, 2.368, 14472., 
  2.127, 0.227, 4.4, "people tested", "", "", "", "", 47409., "", "", "", 
  6967., 58.33, 6.804596*^6, 80.291, 41.2, 17.366, "", 14048.881, "", 
  439.415, 10.08, 37.7, 40.2, 97.719, 5.609, 76., 0.806}, 
 {"SRB", "Europe", "Serbia", "2021-04-14", 651899., 3154., 3215.857, 5846., 
  38., 38.143, 95802.749, 463.51, 472.601, 859.125, 5.584, 5.605, 0.82, "", 
  "", "", "", "", "", "", "", 15213., 3.632392*^6, 533.814, 2.236, 14374., 
  2.112, 0.224, 4.5, "people tested", 2.982427*^6, 1.780918*^6, 1.201509*^6, 
  "", 42159., 43.83, 26.17, 17.66, 6196., 58.33, 6.804596*^6, 80.291, 41.2, 
  17.366, "", 14048.881, "", 439.415, 10.08, 37.7, 40.2, 97.719, 5.609, 76., 
  0.806}, {"SRB", "Europe", "Serbia", "2021-04-15", 654870., 2971., 3122.429, 
  5881., 35., 37.286, 96239.365, 436.617, 458.871, 864.269, 5.144, 5.479, 
  0.82, "", "", "", "", "", "", "", "", 14565., 3.646957*^6, 535.955, 2.14, 
  14161., 2.081, 0.22, 4.5, "people tested", 3.020401*^6, 1.807404*^6, 
  1.212997*^6, 37974., 36963., 44.39, 26.56, 17.83, 5432., 58.33, 
  6.804596*^6, 80.291, 41.2, 17.366, "", 14048.881, "", 439.415, 10.08, 37.7, 
  40.2, 97.719, 5.609, 76., 0.806}, {"SRB", "Europe", "Serbia", "2021-04-16", 
  657716., 2846., 3042.571, 5920., 39., 37.286, 96657.612, 418.247, 447.135, 
  870., 5.731, 5.479, 0.82, "", "", "", "", "", "", "", "", 14193., 
  3.66115*^6, 538.041, 2.086, 13969., 2.053, 0.218, 4.6, "people tested", 
  3.04174*^6, 1.820747*^6, 1.220993*^6, 21339., 29390., 44.7, 26.76, 17.94, 
  4319., 58.33, 6.804596*^6, 80.291, 41.2, 17.366, "", 14048.881, "", 
  439.415, 10.08, 37.7, 40.2, 97.719, 5.609, 76., 0.806}, 
 {"SRB", "Europe", "Serbia", "2021-04-17", 660299., 2583., 2974.714, 5954., 
  34., 36.286, 97037.208, 379.596, 437.163, 874.997, 4.997, 5.333, 0.81, "", 
  "", "", "", "", "", "", "", 12099., 3.673249*^6, 539.819, 1.778, 13693., 
  2.012, 0.217, 4.6, "people tested", 3.055007*^6, 1.827563*^6, 1.227444*^6, 
  13267., 24593., 44.9, 26.86, 18.04, 3614., 58.33, 6.804596*^6, 80.291, 
  41.2, 17.366, "", 14048.881, "", 439.415, 10.08, 37.7, 40.2, 97.719, 5.609, 
  76., 0.806}, {"SRB", "Europe", "Serbia", "2021-04-18", 662368., 2069., 
  2880., 5991., 37., 36.571, 97341.268, 304.059, 423.243, 880.434, 5.438, 
  5.375, 0.81, "", "", "", "", "", "", "", "", 10262., 3.683511*^6, 541.327, 
  1.508, 13602., 1.999, 0.212, 4.7, "people tested", 3.068643*^6, 
  1.829772*^6, 1.238871*^6, 13636., 22985., 45.1, 26.89, 18.21, 3378., 58.33, 
  6.804596*^6, 80.291, 41.2, 17.366, "", 14048.881, "", 439.415, 10.08, 37.7, 
  40.2, 97.719, 5.609, 76., 0.806}, {"SRB", "Europe", "Serbia", "2021-04-19", 
  664972., 2604., 2828.429, 6026., 35., 36.143, 97723.95, 382.683, 415.664, 
  885.578, 5.144, 5.312, 0.82, "", "", "", "", "", "", "", "", 12482., 
  3.695993*^6, 543.161, 1.834, 13561., 1.993, 0.209, 4.8, "people tested", 
  "", "", "", "", 22659., "", "", "", 3330., 50.93, 6.804596*^6, 80.291, 
  41.2, 17.366, "", 14048.881, "", 439.415, 10.08, 37.7, 40.2, 97.719, 5.609, 
  76., 0.806}, {"SRB", "Europe", "Serbia", "2021-04-20", 667937., 2965., 
  2741.714, 6058., 32., 35.714, 98159.685, 435.735, 402.921, 890.281, 4.703, 
  5.249, 0.81, "", "", "", "", "", "", "", "", 15562., 3.711555*^6, 545.448, 
  2.287, 13482., 1.981, 0.203, 4.9, "people tested", "", "", "", "", 22333., 
  "", "", "", 3282., 50.93, 6.804596*^6, 80.291, 41.2, 17.366, "", 14048.881, 
  "", 439.415, 10.08, 37.7, 40.2, 97.719, 5.609, 76., 0.806}, 
 {"SRB", "Europe", "Serbia", "2021-04-21", 670801., 2864., 2700.286, 6095., 
  37., 35.571, 98580.577, 420.892, 396.833, 895.718, 5.438, 5.228, 0.81, "", 
  "", "", "", "", "", "", "", 15047., 3.726602*^6, 547.66, 2.211, 13459., 
  1.978, 0.201, 5., "people tested", 3.136478*^6, 1.868861*^6, 1.267617*^6, 
  "", 22007., 46.09, 27.46, 18.63, 3234., 50.93, 6.804596*^6, 80.291, 41.2, 
  17.366, "", 14048.881, "", 439.415, 10.08, 37.7, 40.2, 97.719, 5.609, 76., 
  0.806}, {"SRB", "Europe", "Serbia", "2021-04-22", 673520., 2719., 2664.286, 
  6130., 35., 35.571, 98980.16, 399.583, 391.542, 900.862, 5.144, 5.228, 
  0.81, "", "", "", "", "", "", "", "", 14544., 3.741146*^6, 549.797, 2.137, 
  13456., 1.977, 0.198, 5.1, "people tested", 3.176769*^6, 1.892399*^6, 
  1.28437*^6, 40291., 22338., 46.69, 27.81, 18.88, 3283., 50.93, 6.804596*^6, 
  80.291, 41.2, 17.366, "", 14048.881, "", 439.415, 10.08, 37.7, 40.2, 
  97.719, 5.609, 76., 0.806}, {"SRB", "Europe", "Serbia", "2021-04-23", 
  675904., 2384., 2598.286, 6164., 34., 34.857, 99330.511, 350.351, 381.843, 
  905.858, 4.997, 5.123, 0.8, "", "", "", "", "", "", "", "", 13706., 
  3.754852*^6, 551.811, 2.014, 13386., 1.967, 0.194, 5.2, "people tested", 
  3.19295*^6, 1.90015*^6, 1.2928*^6, 16181., 21601., 46.92, 27.92, 19., 
  3174., 50.93, 6.804596*^6, 80.291, 41.2, 17.366, "", 14048.881, "", 
  439.415, 10.08, 37.7, 40.2, 97.719, 5.609, 76., 0.806}, 
 {"SRB", "Europe", "Serbia", "2021-04-24", 677972., 2068., 2524.714, 6196., 
  32., 34.571, 99634.424, 303.912, 371.031, 910.561, 4.703, 5.081, 0.79, "", 
  "", "", "", "", "", "", "", 11555., 3.766407*^6, 553.509, 1.698, 13308., 
  1.956, 0.19, 5.3, "people tested", 3.253039*^6, 1.944492*^6, 1.308547*^6, 
  60089., 28290., 47.81, 28.58, 19.23, 4157., 50.93, 6.804596*^6, 80.291, 
  41.2, 17.366, "", 14048.881, "", 439.415, 10.08, 37.7, 40.2, 97.719, 5.609, 
  76., 0.806}, {"SRB", "Europe", "Serbia", "2021-04-25", 679667., 1695., 
  2471.286, 6227., 31., 33.714, 99883.52, 249.096, 363.179, 915.117, 4.556, 
  4.955, 0.77, "", "", "", "", "", "", "", "", 8956., 3.775363*^6, 554.825, 
  1.316, 13122., 1.928, 0.188, 5.3, "people tested", "", "", "", "", 27895., 
  "", "", "", 4099., 50.93, 6.804596*^6, 80.291, 41.2, 17.366, "", 14048.881, 
  "", 439.415, 10.08, 37.7, 40.2, 97.719, 5.609, 76., 0.806}, 
 {"SRB", "Europe", "Serbia", "2021-04-26", 681654., 1987., 2383.143, 6257., 
  30., 33., 100175.528, 292.009, 350.225, 919.526, 4.409, 4.85, 0.77, "", "", 
  "", "", "", "", "", "", 11657., 3.78702*^6, 556.539, 1.713, 13004., 1.911, 
  0.183, 5.5, "people tested", 3.274776*^6, 1.954709*^6, 1.320067*^6, "", 
  26217., 48.13, 28.73, 19.4, 3853., 56.48, 6.804596*^6, 80.291, 41.2, 
  17.366, "", 14048.881, "", 439.415, 10.08, 37.7, 40.2, 97.719, 5.609, 76., 
  0.806}, {"SRB", "Europe", "Serbia", "2021-04-27", 683799., 2145., 2266., 
  6286., 29., 32.571, 100490.757, 315.228, 333.01, 923.787, 4.262, 4.787, 
  0.76, "", "", "", "", "", "", "", "", 13688., 3.800708*^6, 558.55, 2.012, 
  12736., 1.872, 0.178, 5.6, "people tested", "", "", "", "", 32677., "", "", 
  "", 4802., 56.48, 6.804596*^6, 80.291, 41.2, 17.366, "", 14048.881, "", 
  439.415, 10.08, 37.7, 40.2, 97.719, 5.609, 76., 0.806}, 
 {"SRB", "Europe", "Serbia", "2021-04-28", 685937., 2138., 2162.286, 6312., 
  26., 31., 100804.956, 314.199, 317.768, 927.608, 3.821, 4.556, 0.75, "", 
  "", "", "", "", "", "", "", 13832., 3.81454*^6, 560.583, 2.033, 12563., 
  1.846, 0.172, 5.8, "people tested", 3.41044*^6, 2.005629*^6, 1.404811*^6, 
  "", 39137., 50.12, 29.47, 20.65, 5752., 56.48, 6.804596*^6, 80.291, 41.2, 
  17.366, "", 14048.881, "", 439.415, 10.08, 37.7, 40.2, 97.719, 5.609, 76., 
  0.806}, {"SRB", "Europe", "Serbia", "2021-04-29", 687944., 2007., 2060.571, 
  6337., 25., 29.571, 101099.904, 294.948, 302.821, 931.282, 3.674, 4.346, 
  0.74, "", "", "", "", "", "", "", "", 14004., 3.828544*^6, 562.641, 2.058, 
  12485., 1.835, 0.165, 6.1, "people tested", "", "", "", "", 40822., "", "", 
  "", 5999., 56.48, 6.804596*^6, 80.291, 41.2, 17.366, "", 14048.881, "", 
  439.415, 10.08, 37.7, 40.2, 97.719, 5.609, 76., 0.806}, 
 {"SRB", "Europe", "Serbia", "2021-04-30", 689557., 1613., 1950.429, 6362., 
  25., 28.286, 101336.949, 237.046, 286.634, 934.956, 3.674, 4.157, 0.72, "", 
  "", "", "", "", "", "", "", 10837., 3.839381*^6, 564.233, 1.593, 12076., 
  1.775, 0.162, 6.2, "people tested", 3.514605*^6, 2.026571*^6, 1.488034*^6, 
  "", 45951., 51.65, 29.78, 21.87, 6753., 56.48, 6.804596*^6, 80.291, 41.2, 
  17.366, "", 14048.881, "", 439.415, 10.08, 37.7, 40.2, 97.719, 5.609, 76., 
  0.806}, {"SRB", "Europe", "Serbia", "2021-05-01", 690931., 1374., 1851.286, 
  6386., 24., 27.143, 101538.872, 201.922, 272.064, 938.483, 3.527, 3.989, 
  0.71, "", "", "", "", "", "", "", "", 8168., 3.847549*^6, 565.434, 1.2, 
  11592., 1.704, 0.16, 6.3, "people tested", 3.525819*^6, 2.028302*^6, 
  1.497517*^6, 11214., 38969., 51.82, 29.81, 22.01, 5727., 56.48, 
  6.804596*^6, 80.291, 41.2, 17.366, "", 14048.881, "", 439.415, 10.08, 37.7, 
  40.2, 97.719, 5.609, 76., 0.806}, {"SRB", "Europe", "Serbia", "2021-05-02", 
  691920., 989., 1750.429, 6409., 23., 26., 101684.215, 145.343, 257.242, 
  941.863, 3.38, 3.821, 0.69, "", "", "", "", "", "", "", "", 6320., 
  3.853869*^6, 566.363, 0.929, 11215., 1.648, 0.156, 6.4, "people tested", 
  3.526876*^6, 2.02849*^6, 1.498386*^6, 1057., 37567., 51.83, 29.81, 22.02, 
  5521., 56.48, 6.804596*^6, 80.291, 41.2, 17.366, "", 14048.881, "", 
  439.415, 10.08, 37.7, 40.2, 97.719, 5.609, 76., 0.806}, 
 {"SRB", "Europe", "Serbia", "2021-05-03", 693169., 1249., 1645., 6432., 23., 
  25., 101867.767, 183.552, 241.748, 945.243, 3.38, 3.674, 0.69, "", "", "", 
  "", "", "", "", "", 6271., 3.86014*^6, 567.284, 0.922, 10446., 1.535, 
  0.157, 6.4, "people tested", "", "", "", "", 43897., "", "", "", 6451., 
  56.48, 6.804596*^6, 80.291, 41.2, 17.366, "", 14048.881, "", 439.415, 
  10.08, 37.7, 40.2, 97.719, 5.609, 76., 0.806}, 
 {"SRB", "Europe", "Serbia", "2021-05-04", 694473., 1304., 1524.857, 6456., 
  24., 24.286, 102059.402, 191.635, 224.092, 948.771, 3.527, 3.569, 0.69, "", 
  "", "", "", "", "", "", "", 9074., 3.869214*^6, 568.618, 1.334, 9787., 
  1.438, 0.156, 6.4, "people tested", "", "", "", "", 42090., "", "", "", 
  6186., 56.48, 6.804596*^6, 80.291, 41.2, 17.366, "", 14048.881, "", 
  439.415, 10.08, 37.7, 40.2, 97.719, 5.609, 76., 0.806}, 
 {"SRB", "Europe", "Serbia", "2021-05-05", 695875., 1402., 1419.714, 6478., 
  22., 23.714, 102265.439, 206.037, 208.64, 952.004, 3.233, 3.485, 0.69, "", 
  "", "", "", "", "", "", "", 12647., 3.881861*^6, 570.476, 1.859, 9617., 
  1.413, 0.148, 6.8, "people tested", 3.692416*^6, 2.071635*^6, 1.620781*^6, 
  "", 40282., 54.26, 30.44, 23.82, 5920., 56.48, 6.804596*^6, 80.291, 41.2, 
  17.366, "", 14048.881, "", 439.415, 10.08, 37.7, 40.2, 97.719, 5.609, 76., 
  0.806}, {"SRB", "Europe", "Serbia", "2021-05-06", 697241., 1366., 1328.143, 
  6499., 21., 23.143, 102466.186, 200.747, 195.183, 955.09, 3.086, 3.401, 
  0.7, "", "", "", "", "", "", "", "", 12869., 3.89473*^6, 572.368, 1.891, 
  9455., 1.39, 0.14, 7.1, "people tested", 3.715103*^6, 2.088102*^6, 
  1.627001*^6, 22687., 36083., 54.6, 30.69, 23.91, 5303., 56.48, 6.804596*^6, 
  80.291, 41.2, 17.366, "", 14048.881, "", 439.415, 10.08, 37.7, 40.2, 
  97.719, 5.609, 76., 0.806}, {"SRB", "Europe", "Serbia", "2021-05-07", 
  698518., 1277., 1280.143, 6519., 20., 22.429, 102653.853, 187.667, 188.129, 
  958.029, 2.939, 3.296, 0.69, "", "", "", "", "", "", "", "", 13206., 
  3.907936*^6, 574.308, 1.941, 9794., 1.439, 0.131, 7.7, "people tested", 
  3.757088*^6, 2.116586*^6, 1.640502*^6, 41985., 34640., 55.21, 31.11, 24.11, 
  5091., 56.48, 6.804596*^6, 80.291, 41.2, 17.366, "", 14048.881, "", 
  439.415, 10.08, 37.7, 40.2, 97.719, 5.609, 76., 0.806}, 
 {"SRB", "Europe", "Serbia", "2021-05-08", 698518., 0., 1083.857, 6519., 0., 
  19., 102653.853, 0., 159.283, 958.029, 0., 2.792, 0.69, "", "", "", "", "", 
  "", "", "", 11920., 3.919856*^6, 576.06, 1.752, 10330., 1.518, 0.105, 9.5, 
  "people tested", 3.786348*^6, 2.140266*^6, 1.646082*^6, 29260., 37218., 
  55.64, 31.45, 24.19, 5470., 56.48, 6.804596*^6, 80.291, 41.2, 17.366, "", 
  14048.881, "", 439.415, 10.08, 37.7, 40.2, 97.719, 5.609, 76., 0.806}, 
 {"SRB", "Europe", "Serbia", "2021-05-09", 700408., 1890., 1212.571, 6558., 
  39., 21.286, 102931.607, 277.753, 178.199, 963.76, 5.731, 3.128, 0.72, "", 
  "", "", "", "", "", "", "", 9389., 3.929245*^6, 577.44, 1.38, 10768., 
  1.582, 0.113, 8.9, "people tested", 3.798942*^6, 2.149705*^6, 1.649237*^6, 
  12594., 38867., 55.83, 31.59, 24.24, 5712., 56.48, 6.804596*^6, 80.291, 
  41.2, 17.366, "", 14048.881, "", 439.415, 10.08, 37.7, 40.2, 97.719, 5.609, 
  76., 0.806}, {"SRB", "Europe", "Serbia", "2021-05-10", 701326., 918., 
  1165.286, 6576., 18., 20.571, 103066.516, 134.909, 171.25, 966.406, 2.645, 
  3.023, 0.71, "", "", "", "", "", "", "", "", 10225., 3.93947*^6, 578.943, 
  1.503, 11333., 1.665, 0.103, 9.7, "people tested", 3.826563*^6, 2.16934*^6, 
  1.657223*^6, 27621., 34930., 56.23, 31.88, 24.35, 5133., 56.48, 
  6.804596*^6, 80.291, 41.2, 17.366, "", 14048.881, "", 439.415, 10.08, 37.7, 
  40.2, 97.719, 5.609, 76., 0.806}, {"SRB", "Europe", "Serbia", "2021-05-11", 
  702451., 1125., 1139.714, 6594., 18., 19.714, 103231.845, 165.329, 167.492, 
  969.051, 2.645, 2.897, 0.69, "", "", "", "", "", "", "", "", 13089., 
  3.952559*^6, 580.866, 1.924, 11906., 1.75, 0.096, 10.4, "people tested", 
  "", "", "", "", 33430., "", "", "", 4913., 56.48, 6.804596*^6, 80.291, 
  41.2, 17.366, "", 14048.881, "", 439.415, 10.08, 37.7, 40.2, 97.719, 5.609, 
  76., 0.806}, {"SRB", "Europe", "Serbia", "2021-05-12", 703497., 1046., 
  1088.857, 6611., 17., 19., 103385.565, 153.72, 160.018, 971.549, 2.498, 
  2.792, 0.68, "", "", "", "", "", "", "", "", 12405., 3.964964*^6, 582.689, 
  1.823, 11872., 1.745, 0.092, 10.9, "people tested", 3.915922*^6, 
  2.219205*^6, 1.696717*^6, "", 31929., 57.55, 32.61, 24.93, 4692., 56.48, 
  6.804596*^6, 80.291, 41.2, 17.366, "", 14048.881, "", 439.415, 10.08, 37.7, 
  40.2, 97.719, 5.609, 76., 0.806}, {"SRB", "Europe", "Serbia", "2021-05-13", 
  703497., 0., 893.714, 6611., 0., 16., 103385.565, 0., 131.34, 971.549, 0., 
  2.351, 0.67, "", "", "", "", "", "", "", "", 12089., 3.977053*^6, 584.466, 
  1.777, 11760., 1.728, 0.076, 13.2, "people tested", "", "", "", "", 33716., 
  "", "", "", 4955., 56.48, 6.804596*^6, 80.291, 41.2, 17.366, "", 14048.881, 
  "", 439.415, 10.08, 37.7, 40.2, 97.719, 5.609, 76., 0.806}, 
 {"SRB", "Europe", "Serbia", "2021-05-14", 705185., 1688., 952.429, 6646., 
  35., 18.143, 103633.632, 248.068, 139.968, 976.693, 5.144, 2.666, 0.69, "", 
  "", "", "", "", "", "", "", 12514., 3.989567*^6, 586.305, 1.839, 11662., 
  1.714, 0.082, 12.2, "people tested", "", "", "", "", 32745., "", "", "", 
  4812., 56.48, 6.804596*^6, 80.291, 41.2, 17.366, "", 14048.881, "", 
  439.415, 10.08, 37.7, 40.2, 97.719, 5.609, 76., 0.806}, 
 {"SRB", "Europe", "Serbia", "2021-05-15", 705890., 705., 1053.143, 6664., 
  18., 20.714, 103737.239, 103.606, 154.769, 979.338, 2.645, 3.044, 0.67, "", 
  "", "", "", "", "", "", "", 11613., 4.00118*^6, 588.011, 1.707, 11618., 
  1.707, 0.091, 11., "people tested", 4.021493*^6, 2.278826*^6, 1.742667*^6, 
  "", 33592., 59.1, 33.49, 25.61, 4937., 56.48, 6.804596*^6, 80.291, 41.2, 
  17.366, "", 14048.881, "", 439.415, 10.08, 37.7, 40.2, 97.719, 5.609, 76., 
  0.806}, {"SRB", "Europe", "Serbia", "2021-05-16", 706458., 568., 864.286, 
  6681., 17., 17.571, 103820.712, 83.473, 127.015, 981.836, 2.498, 2.582, 
  0.65, "", "", "", "", "", "", "", "", 8331., 4.009511*^6, 589.236, 1.224, 
  11467., 1.685, 0.075, 13.3, "people tested", 4.038392*^6, 2.286468*^6, 
  1.751924*^6, 16899., 34207., 59.35, 33.6, 25.75, 5027., 56.48, 6.804596*^6, 
  80.291, 41.2, 17.366, "", 14048.881, "", 439.415, 10.08, 37.7, 40.2, 
  97.719, 5.609, 76., 0.806}, {"SRB", "Europe", "Serbia", "2021-05-17", 
  707033., 575., 815.286, 6696., 15., 17.143, 103905.213, 84.502, 119.814, 
  984.041, 2.204, 2.519, 0.63, "", "", "", "", "", "", "", "", 9329., 
  4.01884*^6, 590.607, 1.371, 11339., 1.666, 0.072, 13.9, "people tested", 
  4.076567*^6, 2.304204*^6, 1.772363*^6, 38175., 35715., 59.91, 33.86, 26.05, 
  5249., 56.48, 6.804596*^6, 80.291, 41.2, 17.366, "", 14048.881, "", 
  439.415, 10.08, 37.7, 40.2, 97.719, 5.609, 76., 0.806}, 
 {"SRB", "Europe", "Serbia", "2021-05-18", 707719., 686., 752.571, 6710., 
  14., 16.571, 104006.028, 100.814, 110.598, 986.098, 2.057, 2.435, 0.62, "", 
  "", "", "", "", "", "", "", 11870., 4.03071*^6, 592.351, 1.744, 11164., 
  1.641, 0.067, 14.8, "people tested", 4.128263*^6, 2.320325*^6, 1.807938*^6, 
  51696., 36717., 60.67, 34.1, 26.57, 5396., 56.48, 6.804596*^6, 80.291, 
  41.2, 17.366, "", 14048.881, "", 439.415, 10.08, 37.7, 40.2, 97.719, 5.609, 
  76., 0.806}, {"SRB", "Europe", "Serbia", "2021-05-19", 708328., 609., 
  690.143, 6725., 15., 16.286, 104095.526, 89.498, 101.423, 988.303, 2.204, 
  2.393, 0.61, "", "", "", "", "", "", "", "", 10761., 4.041471*^6, 593.933, 
  1.581, 10930., 1.606, 0.063, 15.8, "people tested", 4.184634*^6, 
  2.338805*^6, 1.845829*^6, 56371., 38387., 61.5, 34.37, 27.13, 5641., 56.48, 
  6.804596*^6, 80.291, 41.2, 17.366, "", 14048.881, "", 439.415, 10.08, 37.7, 
  40.2, 97.719, 5.609, 76., 0.806}, {"SRB", "Europe", "Serbia", "2021-05-20", 
  708878., 550., 768.714, 6739., 14., 18.286, 104176.354, 80.828, 112.97, 
  990.36, 2.057, 2.687, 0.6, "", "", "", "", "", "", "", "", 10062., 
  4.051533*^6, 595.411, 1.479, 10640., 1.564, 0.072, 13.8, "people tested", 
  "", "", "", "", 37470., "", "", "", 5507., 56.48, 6.804596*^6, 80.291, 
  41.2, 17.366, "", 14048.881, "", 439.415, 10.08, 37.7, 40.2, 97.719, 5.609, 
  76., 0.806}, {"SRB", "Europe", "Serbia", "2021-05-21", 709269., 391., 
  583.429, 6752., 13., 15.143, 104233.815, 57.461, 85.74, 992.271, 1.91, 
  2.225, 0.58, "", "", "", "", "", "", "", "", 9928., 4.061461*^6, 596.87, 
  1.459, 10271., 1.509, 0.057, 17.6, "people tested", 4.242175*^6, 
  2.370788*^6, 1.871387*^6, "", 36553., 62.34, 34.84, 27.5, 5372., 56.48, 
  6.804596*^6, 80.291, 41.2, 17.366, "", 14048.881, "", 439.415, 10.08, 37.7, 
  40.2, 97.719, 5.609, 76., 0.806}, {"SRB", "Europe", "Serbia", "2021-05-22", 
  709673., 404., 540.429, 6766., 14., 14.571, 104293.187, 59.372, 79.421, 
  994.328, 2.057, 2.141, 0.58, "", "", "", "", "", "", "", "", 9087., 
  4.070548*^6, 598.206, 1.335, 9910., 1.456, 0.055, 18.3, "people tested", 
  "", "", "", "", 33515., "", "", "", 4925., 56.48, 6.804596*^6, 80.291, 
  41.2, 17.366, "", 14048.881, "", 439.415, 10.08, 37.7, 40.2, 97.719, 5.609, 
  76., 0.806}, {"SRB", "Europe", "Serbia", "2021-05-23", 709939., 266., 
  497.286, 6777., 11., 13.714, 104332.278, 39.091, 73.081, 995.945, 1.617, 
  2.015, 0.57, "", "", "", "", "", "", "", "", 6848., 4.077396*^6, 599.212, 
  1.006, 9698., 1.425, 0.051, 19.5, "people tested", 4.270016*^6, 2.388*^6, 
  1.882016*^6, "", 33089., 62.75, 35.09, 27.66, 4863., 56.48, 6.804596*^6, 
  80.291, 41.2, 17.366, "", 14048.881, "", 439.415, 10.08, 37.7, 40.2, 
  97.719, 5.609, 76., 0.806}, {"SRB", "Europe", "Serbia", "2021-05-24", 
  710315., 376., 468.857, 6788., 11., 13.143, 104387.535, 55.257, 68.903, 
  997.561, 1.617, 1.931, 0.58, "", "", "", "", "", "", "", "", 9298., 
  4.086694*^6, 600.578, 1.366, 9693., 1.424, 0.048, 20.7, "people tested", 
  4.31271*^6, 2.406387*^6, 1.906323*^6, 42694., 33735., 63.38, 35.36, 28.02, 
  4958., 39.81, 6.804596*^6, 80.291, 41.2, 17.366, "", 14048.881, "", 
  439.415, 10.08, 37.7, 40.2, 97.719, 5.609, 76., 0.806}, 
 {"SRB", "Europe", "Serbia", "2021-05-25", 710729., 414., 430., 6801., 13., 
  13., 104448.376, 60.841, 63.193, 999.472, 1.91, 1.91, 0.58, "", "", "", "", 
  "", "", "", "", 10903., 4.097597*^6, 602.181, 1.602, 9555., 1.404, 0.045, 
  22.2, "people tested", 4.354888*^6, 2.427733*^6, 1.927155*^6, 42178., 
  32375., 64., 35.68, 28.32, 4758., 39.81, 6.804596*^6, 80.291, 41.2, 17.366, 
  "", 14048.881, "", 439.415, 10.08, 37.7, 40.2, 97.719, 5.609, 76., 0.806}, 
 {"SRB", "Europe", "Serbia", "2021-05-26", 711116., 387., 398.286, 6811., 
  10., 12.286, 104505.249, 56.873, 58.532, 1000.941, 1.47, 1.806, 0.58, "", 
  "", "", "", "", "", "", "", 10345., 4.107942*^6, 603.701, 1.52, 9496., 
  1.396, 0.042, 23.8, "people tested", "", "", "", "", 30241., "", "", "", 
  4444., 39.81, 6.804596*^6, 80.291, 41.2, 17.366, "", 14048.881, "", 
  439.415, 10.08, 37.7, 40.2, 97.719, 5.609, 76., 0.806}, 
 {"SRB", "Europe", "Serbia", "2021-05-27", 711442., 326., 366.286, 6823., 
  12., 12., 104553.158, 47.909, 53.829, 1002.705, 1.764, 1.764, 0.58, "", "", 
  "", "", "", "", "", "", 9986., 4.117928*^6, 605.169, 1.468, 9485., 1.394, 
  0.039, 25.9, "people tested", 4.43775*^6, 2.472221*^6, 1.965529*^6, "", 
  32049., 65.22, 36.33, 28.89, 4710., 39.81, 6.804596*^6, 80.291, 41.2, 
  17.366, "", 14048.881, "", 439.415, 10.08, 37.7, 40.2, 97.719, 5.609, 76., 
  0.806}, {"SRB", "Europe", "Serbia", "2021-05-28", 711772., 330., 357.571, 
  6834., 11., 11.714, 104601.655, 48.497, 52.549, 1004.321, 1.617, 1.722, 
  0.58, "", "", "", "", "", "", "", "", 10189., 4.128117*^6, 606.666, 1.497, 
  9522., 1.399, 0.038, 26.6, "people tested", "", "", "", "", 33420., "", "", 
  "", 4911., 39.81, 6.804596*^6, 80.291, 41.2, 17.366, "", 14048.881, "", 
  439.415, 10.08, 37.7, 40.2, 97.719, 5.609, 76., 0.806}, 
 {"SRB", "Europe", "Serbia", "2021-05-29", 712046., 274., 339., 6844., 10., 
  11.143, 104641.921, 40.267, 49.819, 1005.791, 1.47, 1.638, 0.58, "", "", 
  "", "", "", "", "", "", 9296., 4.137413*^6, 608.032, 1.366, 9552., 1.404, 
  0.035, 28.2, "people tested", "", "", "", "", 36912., "", "", "", 5425., 
  39.81, 6.804596*^6, 80.291, 41.2, 17.366, "", 14048.881, "", 439.415, 
  10.08, 37.7, 40.2, 97.719, 5.609, 76., 0.806}, 
 {"SRB", "Europe", "Serbia", "2021-05-30", 712224., 178., 326.429, 6854., 
  10., 11., 104668.08, 26.159, 47.972, 1007.26, 1.47, 1.617, 0.57, "", "", 
  "", "", "", "", "", "", 6679., 4.144092*^6, 609.014, 0.982, 9528., 1.4, 
  0.034, 29.2, "people tested", 4.552842*^6, 2.516852*^6, 2.03599*^6, "", 
  40404., 66.91, 36.99, 29.92, 5938., 39.81, 6.804596*^6, 80.291, 41.2, 
  17.366, "", 14048.881, "", 439.415, 10.08, 37.7, 40.2, 97.719, 5.609, 76., 
  0.806}, {"SRB", "Europe", "Serbia", "2021-05-31", 712472., 248., 308.143, 
  6865., 11., 11., 104704.526, 36.446, 45.285, 1008.877, 1.617, 1.617, 0.57, 
  "", "", "", "", "", "", "", "", 8684., 4.152776*^6, 610.29, 1.276, 9440., 
  1.387, 0.033, 30.6, "people tested", "", "", "", "", 39802., "", "", "", 
  5849., 39.81, 6.804596*^6, 80.291, 41.2, 17.366, "", 14048.881, "", 
  439.415, 10.08, 37.7, 40.2, 97.719, 5.609, 76., 0.806}, 
 {"SRB", "Europe", "Serbia", "2021-06-01", 712702., 230., 281.857, 6872., 7., 
  10.143, 104738.327, 33.801, 41.422, 1009.906, 1.029, 1.491, 0.57, "", "", 
  "", "", "", "", "", "", 11421., 4.164197*^6, 611.968, 1.678, 9514., 1.398, 
  0.03, 33.8, "people tested", "", "", "", "", 39273., "", "", "", 5772., 
  32.41, 6.804596*^6, 80.291, 41.2, 17.366, "", 14048.881, "", 439.415, 
  10.08, 37.7, 40.2, 97.719, 5.609, 76., 0.806}, 
 {"SRB", "Europe", "Serbia", "2021-06-02", 712989., 287., 267.571, 6881., 9., 
  10., 104780.504, 42.177, 39.322, 1011.228, 1.323, 1.47, 0.57, "", "", "", 
  "", "", "", "", "", 10912., 4.175109*^6, 613.572, 1.604, 9595., 1.41, 
  0.028, 35.9, "people tested", 4.668282*^6, 2.568739*^6, 2.099543*^6, "", 
  38852., 68.6, 37.75, 30.85, 5710., 32.41, 6.804596*^6, 80.291, 41.2, 
  17.366, "", 14048.881, "", 439.415, 10.08, 37.7, 40.2, 97.719, 5.609, 76., 
  0.806}, {"SRB", "Europe", "Serbia", "2021-06-03", 713207., 218., 252.143, 
  6890., 9., 9.571, 104812.541, 32.037, 37.055, 1012.551, 1.323, 1.407, 0.57, 
  "", "", "", "", "", "", "", "", 10101., 4.18521*^6, 615.056, 1.484, 9612., 
  1.413, 0.026, 38.1, "people tested", 4.720552*^6, 2.582213*^6, 2.138339*^6, 
  52270., 40400., 69.37, 37.95, 31.42, 5937., 32.41, 6.804596*^6, 80.291, 
  41.2, 17.366, "", 14048.881, "", 439.415, 10.08, 37.7, 40.2, 97.719, 5.609, 
  76., 0.806}, {"SRB", "Europe", "Serbia", "2021-06-04", 713417., 210., 235., 
  6900., 10., 9.429, 104843.403, 30.861, 34.535, 1014.021, 1.47, 1.386, 0.57, 
  "", "", "", "", "", "", "", "", "", "", "", "", "", "", "", "", "", "", "", 
  "", "", 38494., "", "", "", 5657., 32.41, 6.804596*^6, 80.291, 41.2, 
  17.366, "", 14048.881, "", 439.415, 10.08, 37.7, 40.2, 97.719, 5.609, 76., 
  0.806}, {"SRB", "Europe", "Serbia", "2021-06-05", 713562., 145., 216.571, 
  6909., 9., 9.286, 104864.712, 21.309, 31.827, 1015.343, 1.323, 1.365, 0.56, 
  "", "", "", "", "", "", "", "", "", "", "", "", "", "", "", "", "", 
  4.770589*^6, 2.599345*^6, 2.171244*^6, "", 36587., 70.11, 38.2, 31.91, 
  5377., 32.41, 6.804596*^6, 80.291, 41.2, 17.366, "", 14048.881, "", 
  439.415, 10.08, 37.7, 40.2, 97.719, 5.609, 76., 0.806}, 
 {"SRB", "Europe", "Serbia", "2021-06-06", 713678., 116., 207.714, 6917., 8., 
  9., 104881.759, 17.047, 30.526, 1016.519, 1.176, 1.323, 0.56, "", "", "", 
  "", "", "", "", "", "", "", "", "", "", "", "", "", "", "", "", "", "", "", 
  "", "", "", "", 32.41, 6.804596*^6, 80.291, 41.2, 17.366, "", 14048.881, 
  "", 439.415, 10.08, 37.7, 40.2, 97.719, 5.609, 76., 0.806}, 
 {"SRB", "Europe", "Serbia", "2021-06-07", 713840., 162., 195.429, 6924., 7., 
  8.429, 104905.567, 23.807, 28.72, 1017.548, 1.029, 1.239, "", "", "", "", 
  "", "", "", "", "", "", "", "", "", "", "", "", "", "", "", "", "", "", "", 
  "", "", "", "", "", 6.804596*^6, 80.291, 41.2, 17.366, "", 14048.881, "", 
  439.415, 10.08, 37.7, 40.2, 97.719, 5.609, 76., 0.806}, 
 {"SYC", "Africa", "Seychelles", "2020-03-14", 2., 2., "", "", "", "", 
  20.338, 20.338, "", "", "", "", "", "", "", "", "", "", "", "", "", "", "", 
  "", "", "", "", "", "", "", "", "", "", "", "", "", "", "", "", 19.44, 
  98340., 208.354, 36.2, 8.606, 5.586, 26382.287, 1.1, 242.648, 10.55, 7.1, 
  35.7, "", 3.6, 73.4, 0.796}, {"SYC", "Africa", "Seychelles", "2020-03-15", 
  2., 0., "", "", "", "", 20.338, 0., "", "", "", "", "", "", "", "", "", "", 
  "", "", "", "", "", "", "", "", "", "", "", "", "", "", "", "", "", "", "", 
  "", "", 25., 98340., 208.354, 36.2, 8.606, 5.586, 26382.287, 1.1, 242.648, 
  10.55, 7.1, 35.7, "", 3.6, 73.4, 0.796}, {"SYC", "Africa", "Seychelles", 
  "2020-03-16", 3., 1., "", "", "", "", 30.506, 10.169, "", "", "", "", "", 
  "", "", "", "", "", "", "", "", "", "", "", "", "", "", "", "", "", "", "", 
  "", "", "", "", "", "", "", 34.26, 98340., 208.354, 36.2, 8.606, 5.586, 
  26382.287, 1.1, 242.648, 10.55, 7.1, 35.7, "", 3.6, 73.4, 0.796}, 
 {"SYC", "Africa", "Seychelles", "2020-03-17", 4., 1., "", "", "", "", 
  40.675, 10.169, "", "", "", "", "", "", "", "", "", "", "", "", "", "", "", 
  "", "", "", "", "", "", "", "", "", "", "", "", "", "", "", "", 34.26, 
  98340., 208.354, 36.2, 8.606, 5.586, 26382.287, 1.1, 242.648, 10.55, 7.1, 
  35.7, "", 3.6, 73.4, 0.796}, {"SYC", "Africa", "Seychelles", "2020-03-18", 
  4., 0., "", "", "", "", 40.675, 0., "", "", "", "", "", "", "", "", "", "", 
  "", "", "", "", "", "", "", "", "", "", "", "", "", "", "", "", "", "", "", 
  "", "", 34.26, 98340., 208.354, 36.2, 8.606, 5.586, 26382.287, 1.1, 
  242.648, 10.55, 7.1, 35.7, "", 3.6, 73.4, 0.796}, 
 {"SYC", "Africa", "Seychelles", "2020-03-19", 6., 2., 0.857, "", "", 0., 
  61.013, 20.338, 8.716, "", "", 0., "", "", "", "", "", "", "", "", "", "", 
  "", "", "", "", "", "", "", "", "", "", "", "", "", "", "", "", "", 34.26, 
  98340., 208.354, 36.2, 8.606, 5.586, 26382.287, 1.1, 242.648, 10.55, 7.1, 
  35.7, "", 3.6, 73.4, 0.796}, {"SYC", "Africa", "Seychelles", "2020-03-20", 
  7., 1., 1., "", "", 0., 71.182, 10.169, 10.169, "", "", 0., "", "", "", "", 
  "", "", "", "", "", "", "", "", "", "", "", "", "", "", "", "", "", "", "", 
```
