## Supplementary material for "Modeling the waves of Covid-19": forecasting program for later stages: world-6-7.txt (part 30 of 37)

```
  "", "", "", "", 34.26, 98340., 208.354, 36.2, 8.606, 5.586, 26382.287, 1.1, 
  242.648, 10.55, 7.1, 35.7, "", 3.6, 73.4, 0.796}, 
 {"SYC", "Africa", "Seychelles", "2020-03-21", 7., 0., 0.714, "", "", 0., 
  71.182, 0., 7.263, "", "", 0., "", "", "", "", "", "", "", "", "", "", "", 
  "", "", "", "", "", "", "", "", "", "", "", "", "", "", "", "", 34.26, 
  98340., 208.354, 36.2, 8.606, 5.586, 26382.287, 1.1, 242.648, 10.55, 7.1, 
  35.7, "", 3.6, 73.4, 0.796}, {"SYC", "Africa", "Seychelles", "2020-03-22", 
  7., 0., 0.714, "", "", 0., 71.182, 0., 7.263, "", "", 0., "", "", "", "", 
  "", "", "", "", "", "", "", "", "", "", "", "", "", "", "", "", "", "", "", 
  "", "", "", "", 39.81, 98340., 208.354, 36.2, 8.606, 5.586, 26382.287, 1.1, 
  242.648, 10.55, 7.1, 35.7, "", 3.6, 73.4, 0.796}, 
 {"SYC", "Africa", "Seychelles", "2020-03-23", 7., 0., 0.571, "", "", 0., 
  71.182, 0., 5.811, "", "", 0., "", "", "", "", "", "", "", "", "", "", "", 
  "", "", "", "", "", "", "", "", "", "", "", "", "", "", "", "", 41.67, 
  98340., 208.354, 36.2, 8.606, 5.586, 26382.287, 1.1, 242.648, 10.55, 7.1, 
  35.7, "", 3.6, 73.4, 0.796}, {"SYC", "Africa", "Seychelles", "2020-03-24", 
  7., 0., 0.429, "", "", 0., 71.182, 0., 4.358, "", "", 0., "", "", "", "", 
  "", "", "", "", "", "", "", "", "", "", "", "", "", "", "", "", "", "", "", 
  "", "", "", "", 41.67, 98340., 208.354, 36.2, 8.606, 5.586, 26382.287, 1.1, 
  242.648, 10.55, 7.1, 35.7, "", 3.6, 73.4, 0.796}, 
 {"SYC", "Africa", "Seychelles", "2020-03-25", 7., 0., 0.429, "", "", 0., 
  71.182, 0., 4.358, "", "", 0., "", "", "", "", "", "", "", "", "", "", "", 
  "", "", "", "", "", "", "", "", "", "", "", "", "", "", "", "", 41.67, 
  98340., 208.354, 36.2, 8.606, 5.586, 26382.287, 1.1, 242.648, 10.55, 7.1, 
  35.7, "", 3.6, 73.4, 0.796}, {"SYC", "Africa", "Seychelles", "2020-03-26", 
  7., 0., 0.143, "", "", 0., 71.182, 0., 1.453, "", "", 0., "", "", "", "", 
  "", "", "", "", "", "", "", "", "", "", "", "", "", "", "", "", "", "", "", 
  "", "", "", "", 41.67, 98340., 208.354, 36.2, 8.606, 5.586, 26382.287, 1.1, 
  242.648, 10.55, 7.1, 35.7, "", 3.6, 73.4, 0.796}, 
 {"SYC", "Africa", "Seychelles", "2020-03-27", 7., 0., 0., "", "", 0., 
  71.182, 0., 0., "", "", 0., "", "", "", "", "", "", "", "", "", "", "", "", 
  "", "", "", "", "", "", "", "", "", "", "", "", "", "", "", 41.67, 98340., 
  208.354, 36.2, 8.606, 5.586, 26382.287, 1.1, 242.648, 10.55, 7.1, 35.7, "", 
  3.6, 73.4, 0.796}, {"SYC", "Africa", "Seychelles", "2020-03-28", 8., 1., 
  0.143, "", "", 0., 81.35, 10.169, 1.453, "", "", 0., "", "", "", "", "", 
  "", "", "", "", "", "", "", "", "", "", "", "", "", "", "", "", "", "", "", 
  "", "", "", 41.67, 98340., 208.354, 36.2, 8.606, 5.586, 26382.287, 1.1, 
  242.648, 10.55, 7.1, 35.7, "", 3.6, 73.4, 0.796}, 
 {"SYC", "Africa", "Seychelles", "2020-03-29", 8., 0., 0.143, "", "", 0., 
  81.35, 0., 1.453, "", "", 0., "", "", "", "", "", "", "", "", "", "", "", 
  "", "", "", "", "", "", "", "", "", "", "", "", "", "", "", "", 41.67, 
  98340., 208.354, 36.2, 8.606, 5.586, 26382.287, 1.1, 242.648, 10.55, 7.1, 
  35.7, "", 3.6, 73.4, 0.796}, {"SYC", "Africa", "Seychelles", "2020-03-30", 
  8., 0., 0.143, "", "", 0., 81.35, 0., 1.453, "", "", 0., "", "", "", "", 
  "", "", "", "", "", "", "", "", "", "", "", "", "", "", "", "", "", "", "", 
  "", "", "", "", 52.78, 98340., 208.354, 36.2, 8.606, 5.586, 26382.287, 1.1, 
  242.648, 10.55, 7.1, 35.7, "", 3.6, 73.4, 0.796}, 
 {"SYC", "Africa", "Seychelles", "2020-03-31", 10., 2., 0.429, "", "", 0., 
  101.688, 20.338, 4.358, "", "", 0., "", "", "", "", "", "", "", "", "", "", 
  "", "", "", "", "", "", "", "", "", "", "", "", "", "", "", "", "", 52.78, 
  98340., 208.354, 36.2, 8.606, 5.586, 26382.287, 1.1, 242.648, 10.55, 7.1, 
  35.7, "", 3.6, 73.4, 0.796}, {"SYC", "Africa", "Seychelles", "2020-04-01", 
  10., 0., 0.429, "", "", 0., 101.688, 0., 4.358, "", "", 0., "", "", "", "", 
  "", "", "", "", "", "", "", "", "", "", "", "", "", "", "", "", "", "", "", 
  "", "", "", "", 52.78, 98340., 208.354, 36.2, 8.606, 5.586, 26382.287, 1.1, 
  242.648, 10.55, 7.1, 35.7, "", 3.6, 73.4, 0.796}, 
 {"SYC", "Africa", "Seychelles", "2020-04-02", 10., 0., 0.429, "", "", 0., 
  101.688, 0., 4.358, "", "", 0., "", "", "", "", "", "", "", "", "", "", "", 
  "", "", "", "", "", "", "", "", "", "", "", "", "", "", "", "", 52.78, 
  98340., 208.354, 36.2, 8.606, 5.586, 26382.287, 1.1, 242.648, 10.55, 7.1, 
  35.7, "", 3.6, 73.4, 0.796}, {"SYC", "Africa", "Seychelles", "2020-04-03", 
  10., 0., 0.429, "", "", 0., 101.688, 0., 4.358, "", "", 0., "", "", "", "", 
  "", "", "", "", "", "", "", "", "", "", "", "", "", "", "", "", "", "", "", 
  "", "", "", "", 52.78, 98340., 208.354, 36.2, 8.606, 5.586, 26382.287, 1.1, 
  242.648, 10.55, 7.1, 35.7, "", 3.6, 73.4, 0.796}, 
 {"SYC", "Africa", "Seychelles", "2020-04-04", 10., 0., 0.286, "", "", 0., 
  101.688, 0., 2.905, "", "", 0., "", "", "", "", "", "", "", "", "", "", "", 
  "", "", "", "", "", "", "", "", "", "", "", "", "", "", "", "", 52.78, 
  98340., 208.354, 36.2, 8.606, 5.586, 26382.287, 1.1, 242.648, 10.55, 7.1, 
  35.7, "", 3.6, 73.4, 0.796}, {"SYC", "Africa", "Seychelles", "2020-04-05", 
  10., 0., 0.286, "", "", 0., 101.688, 0., 2.905, "", "", 0., "", "", "", "", 
  "", "", "", "", "", "", "", "", "", "", "", "", "", "", "", "", "", "", "", 
  "", "", "", "", 52.78, 98340., 208.354, 36.2, 8.606, 5.586, 26382.287, 1.1, 
  242.648, 10.55, 7.1, 35.7, "", 3.6, 73.4, 0.796}, 
 {"SYC", "Africa", "Seychelles", "2020-04-06", 11., 1., 0.429, "", "", 0., 
  111.857, 10.169, 4.358, "", "", 0., "", "", "", "", "", "", "", "", "", "", 
  "", "", "", "", "", "", "", "", "", "", "", "", "", "", "", "", "", 52.78, 
  98340., 208.354, 36.2, 8.606, 5.586, 26382.287, 1.1, 242.648, 10.55, 7.1, 
  35.7, "", 3.6, 73.4, 0.796}, {"SYC", "Africa", "Seychelles", "2020-04-07", 
  11., 0., 0.143, "", "", 0., 111.857, 0., 1.453, "", "", 0., "", "", "", "", 
  "", "", "", "", "", "", "", "", "", "", "", "", "", "", "", "", "", "", "", 
  "", "", "", "", 52.78, 98340., 208.354, 36.2, 8.606, 5.586, 26382.287, 1.1, 
  242.648, 10.55, 7.1, 35.7, "", 3.6, 73.4, 0.796}, 
 {"SYC", "Africa", "Seychelles", "2020-04-08", 11., 0., 0.143, "", "", 0., 
  111.857, 0., 1.453, "", "", 0., "", "", "", "", "", "", "", "", "", "", "", 
  "", "", "", "", "", "", "", "", "", "", "", "", "", "", "", "", 82.41, 
  98340., 208.354, 36.2, 8.606, 5.586, 26382.287, 1.1, 242.648, 10.55, 7.1, 
  35.7, "", 3.6, 73.4, 0.796}, {"SYC", "Africa", "Seychelles", "2020-04-09", 
  11., 0., 0.143, "", "", 0., 111.857, 0., 1.453, "", "", 0., "", "", "", "", 
  "", "", "", "", "", "", "", "", "", "", "", "", "", "", "", "", "", "", "", 
  "", "", "", "", 93.52, 98340., 208.354, 36.2, 8.606, 5.586, 26382.287, 1.1, 
  242.648, 10.55, 7.1, 35.7, "", 3.6, 73.4, 0.796}, 
 {"SYC", "Africa", "Seychelles", "2020-04-10", 11., 0., 0.143, "", "", 0., 
  111.857, 0., 1.453, "", "", 0., "", "", "", "", "", "", "", "", "", "", "", 
  "", "", "", "", "", "", "", "", "", "", "", "", "", "", "", "", 93.52, 
  98340., 208.354, 36.2, 8.606, 5.586, 26382.287, 1.1, 242.648, 10.55, 7.1, 
  35.7, "", 3.6, 73.4, 0.796}, {"SYC", "Africa", "Seychelles", "2020-04-11", 
  11., 0., 0.143, "", "", 0., 111.857, 0., 1.453, "", "", 0., "", "", "", "", 
  "", "", "", "", "", "", "", "", "", "", "", "", "", "", "", "", "", "", "", 
  "", "", "", "", 93.52, 98340., 208.354, 36.2, 8.606, 5.586, 26382.287, 1.1, 
  242.648, 10.55, 7.1, 35.7, "", 3.6, 73.4, 0.796}, 
 {"SYC", "Africa", "Seychelles", "2020-04-12", 11., 0., 0.143, "", "", 0., 
  111.857, 0., 1.453, "", "", 0., "", "", "", "", "", "", "", "", "", "", "", 
  "", "", "", "", "", "", "", "", "", "", "", "", "", "", "", "", 93.52, 
  98340., 208.354, 36.2, 8.606, 5.586, 26382.287, 1.1, 242.648, 10.55, 7.1, 
  35.7, "", 3.6, 73.4, 0.796}, {"SYC", "Africa", "Seychelles", "2020-04-13", 
  11., 0., 0., "", "", 0., 111.857, 0., 0., "", "", 0., "", "", "", "", "", 
  "", "", "", "", "", "", "", "", "", "", "", "", "", "", "", "", "", "", "", 
  "", "", "", 93.52, 98340., 208.354, 36.2, 8.606, 5.586, 26382.287, 1.1, 
  242.648, 10.55, 7.1, 35.7, "", 3.6, 73.4, 0.796}, 
 {"SYC", "Africa", "Seychelles", "2020-04-14", 11., 0., 0., "", "", 0., 
  111.857, 0., 0., "", "", 0., "", "", "", "", "", "", "", "", "", "", "", 
  "", "", "", "", "", "", "", "", "", "", "", "", "", "", "", "", 93.52, 
  98340., 208.354, 36.2, 8.606, 5.586, 26382.287, 1.1, 242.648, 10.55, 7.1, 
  35.7, "", 3.6, 73.4, 0.796}, {"SYC", "Africa", "Seychelles", "2020-04-15", 
  11., 0., 0., "", "", 0., 111.857, 0., 0., "", "", 0., "", "", "", "", "", 
  "", "", "", "", "", "", "", "", "", "", "", "", "", "", "", "", "", "", "", 
  "", "", "", 93.52, 98340., 208.354, 36.2, 8.606, 5.586, 26382.287, 1.1, 
  242.648, 10.55, 7.1, 35.7, "", 3.6, 73.4, 0.796}, 
 {"SYC", "Africa", "Seychelles", "2020-04-16", 11., 0., 0., "", "", 0., 
  111.857, 0., 0., "", "", 0., "", "", "", "", "", "", "", "", "", "", "", 
  "", "", "", "", "", "", "", "", "", "", "", "", "", "", "", "", 93.52, 
  98340., 208.354, 36.2, 8.606, 5.586, 26382.287, 1.1, 242.648, 10.55, 7.1, 
  35.7, "", 3.6, 73.4, 0.796}, {"SYC", "Africa", "Seychelles", "2020-04-17", 
  11., 0., 0., "", "", 0., 111.857, 0., 0., "", "", 0., "", "", "", "", "", 
  "", "", "", "", "", "", "", "", "", "", "", "", "", "", "", "", "", "", "", 
  "", "", "", 93.52, 98340., 208.354, 36.2, 8.606, 5.586, 26382.287, 1.1, 
  242.648, 10.55, 7.1, 35.7, "", 3.6, 73.4, 0.796}, 
 {"SYC", "Africa", "Seychelles", "2020-04-18", 11., 0., 0., "", "", 0., 
  111.857, 0., 0., "", "", 0., "", "", "", "", "", "", "", "", "", "", "", 
  "", "", "", "", "", "", "", "", "", "", "", "", "", "", "", "", 93.52, 
  98340., 208.354, 36.2, 8.606, 5.586, 26382.287, 1.1, 242.648, 10.55, 7.1, 
  35.7, "", 3.6, 73.4, 0.796}, {"SYC", "Africa", "Seychelles", "2020-04-19", 
  11., 0., 0., "", "", 0., 111.857, 0., 0., "", "", 0., "", "", "", "", "", 
  "", "", "", "", "", "", "", "", "", "", "", "", "", "", "", "", "", "", "", 
  "", "", "", 93.52, 98340., 208.354, 36.2, 8.606, 5.586, 26382.287, 1.1, 
  242.648, 10.55, 7.1, 35.7, "", 3.6, 73.4, 0.796}, 
 {"SYC", "Africa", "Seychelles", "2020-04-20", 11., 0., 0., "", "", 0., 
  111.857, 0., 0., "", "", 0., "", "", "", "", "", "", "", "", "", "", "", 
  "", "", "", "", "", "", "", "", "", "", "", "", "", "", "", "", 93.52, 
  98340., 208.354, 36.2, 8.606, 5.586, 26382.287, 1.1, 242.648, 10.55, 7.1, 
  35.7, "", 3.6, 73.4, 0.796}, {"SYC", "Africa", "Seychelles", "2020-04-21", 
  11., 0., 0., "", "", 0., 111.857, 0., 0., "", "", 0., "", "", "", "", "", 
  "", "", "", "", "", "", "", "", "", "", "", "", "", "", "", "", "", "", "", 
  "", "", "", 93.52, 98340., 208.354, 36.2, 8.606, 5.586, 26382.287, 1.1, 
  242.648, 10.55, 7.1, 35.7, "", 3.6, 73.4, 0.796}, 
 {"SYC", "Africa", "Seychelles", "2020-04-22", 11., 0., 0., "", "", 0., 
  111.857, 0., 0., "", "", 0., "", "", "", "", "", "", "", "", "", "", "", 
  "", "", "", "", "", "", "", "", "", "", "", "", "", "", "", "", 93.52, 
  98340., 208.354, 36.2, 8.606, 5.586, 26382.287, 1.1, 242.648, 10.55, 7.1, 
  35.7, "", 3.6, 73.4, 0.796}, {"SYC", "Africa", "Seychelles", "2020-04-23", 
  11., 0., 0., "", "", 0., 111.857, 0., 0., "", "", 0., "", "", "", "", "", 
  "", "", "", "", "", "", "", "", "", "", "", "", "", "", "", "", "", "", "", 
  "", "", "", 93.52, 98340., 208.354, 36.2, 8.606, 5.586, 26382.287, 1.1, 
  242.648, 10.55, 7.1, 35.7, "", 3.6, 73.4, 0.796}, 
 {"SYC", "Africa", "Seychelles", "2020-04-24", 11., 0., 0., "", "", 0., 
  111.857, 0., 0., "", "", 0., "", "", "", "", "", "", "", "", "", "", "", 
  "", "", "", "", "", "", "", "", "", "", "", "", "", "", "", "", 93.52, 
  98340., 208.354, 36.2, 8.606, 5.586, 26382.287, 1.1, 242.648, 10.55, 7.1, 
  35.7, "", 3.6, 73.4, 0.796}, {"SYC", "Africa", "Seychelles", "2020-04-25", 
  11., 0., 0., "", "", 0., 111.857, 0., 0., "", "", 0., "", "", "", "", "", 
  "", "", "", "", "", "", "", "", "", "", "", "", "", "", "", "", "", "", "", 
  "", "", "", 93.52, 98340., 208.354, 36.2, 8.606, 5.586, 26382.287, 1.1, 
  242.648, 10.55, 7.1, 35.7, "", 3.6, 73.4, 0.796}, 
 {"SYC", "Africa", "Seychelles", "2020-04-26", 11., 0., 0., "", "", 0., 
  111.857, 0., 0., "", "", 0., "", "", "", "", "", "", "", "", "", "", "", 
  "", "", "", "", "", "", "", "", "", "", "", "", "", "", "", "", 93.52, 
  98340., 208.354, 36.2, 8.606, 5.586, 26382.287, 1.1, 242.648, 10.55, 7.1, 
  35.7, "", 3.6, 73.4, 0.796}, {"SYC", "Africa", "Seychelles", "2020-04-27", 
  11., 0., 0., "", "", 0., 111.857, 0., 0., "", "", 0., "", "", "", "", "", 
  "", "", "", "", "", "", "", "", "", "", "", "", "", "", "", "", "", "", "", 
  "", "", "", 93.52, 98340., 208.354, 36.2, 8.606, 5.586, 26382.287, 1.1, 
  242.648, 10.55, 7.1, 35.7, "", 3.6, 73.4, 0.796}, 
 {"SYC", "Africa", "Seychelles", "2020-04-28", 11., 0., 0., "", "", 0., 
  111.857, 0., 0., "", "", 0., "", "", "", "", "", "", "", "", "", "", "", 
  "", "", "", "", "", "", "", "", "", "", "", "", "", "", "", "", 93.52, 
  98340., 208.354, 36.2, 8.606, 5.586, 26382.287, 1.1, 242.648, 10.55, 7.1, 
  35.7, "", 3.6, 73.4, 0.796}, {"SYC", "Africa", "Seychelles", "2020-04-29", 
  11., 0., 0., "", "", 0., 111.857, 0., 0., "", "", 0., "", "", "", "", "", 
  "", "", "", "", "", "", "", "", "", "", "", "", "", "", "", "", "", "", "", 
  "", "", "", 93.52, 98340., 208.354, 36.2, 8.606, 5.586, 26382.287, 1.1, 
  242.648, 10.55, 7.1, 35.7, "", 3.6, 73.4, 0.796}, 
 {"SYC", "Africa", "Seychelles", "2020-04-30", 11., 0., 0., "", "", 0., 
  111.857, 0., 0., "", "", 0., "", "", "", "", "", "", "", "", "", "", "", 
  "", "", "", "", "", "", "", "", "", "", "", "", "", "", "", "", 93.52, 
  98340., 208.354, 36.2, 8.606, 5.586, 26382.287, 1.1, 242.648, 10.55, 7.1, 
  35.7, "", 3.6, 73.4, 0.796}, {"SYC", "Africa", "Seychelles", "2020-05-01", 
  11., 0., 0., "", "", 0., 111.857, 0., 0., "", "", 0., "", "", "", "", "", 
  "", "", "", "", "", "", "", "", "", "", "", "", "", "", "", "", "", "", "", 
  "", "", "", 93.52, 98340., 208.354, 36.2, 8.606, 5.586, 26382.287, 1.1, 
  242.648, 10.55, 7.1, 35.7, "", 3.6, 73.4, 0.796}, 
 {"SYC", "Africa", "Seychelles", "2020-05-02", 11., 0., 0., "", "", 0., 
  111.857, 0., 0., "", "", 0., "", "", "", "", "", "", "", "", "", "", "", 
  "", "", "", "", "", "", "", "", "", "", "", "", "", "", "", "", 93.52, 
  98340., 208.354, 36.2, 8.606, 5.586, 26382.287, 1.1, 242.648, 10.55, 7.1, 
  35.7, "", 3.6, 73.4, 0.796}, {"SYC", "Africa", "Seychelles", "2020-05-03", 
  11., 0., 0., "", "", 0., 111.857, 0., 0., "", "", 0., "", "", "", "", "", 
  "", "", "", "", "", "", "", "", "", "", "", "", "", "", "", "", "", "", "", 
  "", "", "", 93.52, 98340., 208.354, 36.2, 8.606, 5.586, 26382.287, 1.1, 
  242.648, 10.55, 7.1, 35.7, "", 3.6, 73.4, 0.796}, 
 {"SYC", "Africa", "Seychelles", "2020-05-04", 11., 0., 0., "", "", 0., 
  111.857, 0., 0., "", "", 0., "", "", "", "", "", "", "", "", "", "", "", 
  "", "", "", "", "", "", "", "", "", "", "", "", "", "", "", "", 66.67, 
  98340., 208.354, 36.2, 8.606, 5.586, 26382.287, 1.1, 242.648, 10.55, 7.1, 
  35.7, "", 3.6, 73.4, 0.796}, {"SYC", "Africa", "Seychelles", "2020-05-05", 
  11., 0., 0., "", "", 0., 111.857, 0., 0., "", "", 0., "", "", "", "", "", 
  "", "", "", "", "", "", "", "", "", "", "", "", "", "", "", "", "", "", "", 
  "", "", "", 66.67, 98340., 208.354, 36.2, 8.606, 5.586, 26382.287, 1.1, 
  242.648, 10.55, 7.1, 35.7, "", 3.6, 73.4, 0.796}, 
 {"SYC", "Africa", "Seychelles", "2020-05-06", 11., 0., 0., "", "", 0., 
  111.857, 0., 0., "", "", 0., "", "", "", "", "", "", "", "", "", "", "", 
  "", "", "", "", "", "", "", "", "", "", "", "", "", "", "", "", 66.67, 
  98340., 208.354, 36.2, 8.606, 5.586, 26382.287, 1.1, 242.648, 10.55, 7.1, 
  35.7, "", 3.6, 73.4, 0.796}, {"SYC", "Africa", "Seychelles", "2020-05-07", 
  11., 0., 0., "", "", 0., 111.857, 0., 0., "", "", 0., "", "", "", "", "", 
  "", "", "", "", "", "", "", "", "", "", "", "", "", "", "", "", "", "", "", 
  "", "", "", 66.67, 98340., 208.354, 36.2, 8.606, 5.586, 26382.287, 1.1, 
  242.648, 10.55, 7.1, 35.7, "", 3.6, 73.4, 0.796}, 
 {"SYC", "Africa", "Seychelles", "2020-05-08", 11., 0., 0., "", "", 0., 
  111.857, 0., 0., "", "", 0., "", "", "", "", "", "", "", "", "", "", "", 
  "", "", "", "", "", "", "", "", "", "", "", "", "", "", "", "", 66.67, 
  98340., 208.354, 36.2, 8.606, 5.586, 26382.287, 1.1, 242.648, 10.55, 7.1, 
  35.7, "", 3.6, 73.4, 0.796}, {"SYC", "Africa", "Seychelles", "2020-05-09", 
  11., 0., 0., "", "", 0., 111.857, 0., 0., "", "", 0., "", "", "", "", "", 
  "", "", "", "", "", "", "", "", "", "", "", "", "", "", "", "", "", "", "", 
  "", "", "", 66.67, 98340., 208.354, 36.2, 8.606, 5.586, 26382.287, 1.1, 
  242.648, 10.55, 7.1, 35.7, "", 3.6, 73.4, 0.796}, 
 {"SYC", "Africa", "Seychelles", "2020-05-10", 11., 0., 0., "", "", 0., 
  111.857, 0., 0., "", "", 0., "", "", "", "", "", "", "", "", "", "", "", 
  "", "", "", "", "", "", "", "", "", "", "", "", "", "", "", "", 66.67, 
  98340., 208.354, 36.2, 8.606, 5.586, 26382.287, 1.1, 242.648, 10.55, 7.1, 
  35.7, "", 3.6, 73.4, 0.796}, {"SYC", "Africa", "Seychelles", "2020-05-11", 
  11., 0., 0., "", "", 0., 111.857, 0., 0., "", "", 0., "", "", "", "", "", 
  "", "", "", "", "", "", "", "", "", "", "", "", "", "", "", "", "", "", "", 
  "", "", "", 66.67, 98340., 208.354, 36.2, 8.606, 5.586, 26382.287, 1.1, 
  242.648, 10.55, 7.1, 35.7, "", 3.6, 73.4, 0.796}, 
 {"SYC", "Africa", "Seychelles", "2020-05-12", 11., 0., 0., "", "", 0., 
  111.857, 0., 0., "", "", 0., "", "", "", "", "", "", "", "", "", "", "", 
  "", "", "", "", "", "", "", "", "", "", "", "", "", "", "", "", 66.67, 
  98340., 208.354, 36.2, 8.606, 5.586, 26382.287, 1.1, 242.648, 10.55, 7.1, 
  35.7, "", 3.6, 73.4, 0.796}, {"SYC", "Africa", "Seychelles", "2020-05-13", 
  11., 0., 0., "", "", 0., 111.857, 0., 0., "", "", 0., "", "", "", "", "", 
  "", "", "", "", "", "", "", "", "", "", "", "", "", "", "", "", "", "", "", 
  "", "", "", 66.67, 98340., 208.354, 36.2, 8.606, 5.586, 26382.287, 1.1, 
  242.648, 10.55, 7.1, 35.7, "", 3.6, 73.4, 0.796}, 
 {"SYC", "Africa", "Seychelles", "2020-05-14", 11., 0., 0., "", "", 0., 
  111.857, 0., 0., "", "", 0., "", "", "", "", "", "", "", "", "", "", "", 
  "", "", "", "", "", "", "", "", "", "", "", "", "", "", "", "", 66.67, 
  98340., 208.354, 36.2, 8.606, 5.586, 26382.287, 1.1, 242.648, 10.55, 7.1, 
  35.7, "", 3.6, 73.4, 0.796}, {"SYC", "Africa", "Seychelles", "2020-05-15", 
  11., 0., 0., "", "", 0., 111.857, 0., 0., "", "", 0., "", "", "", "", "", 
  "", "", "", "", "", "", "", "", "", "", "", "", "", "", "", "", "", "", "", 
  "", "", "", 66.67, 98340., 208.354, 36.2, 8.606, 5.586, 26382.287, 1.1, 
  242.648, 10.55, 7.1, 35.7, "", 3.6, 73.4, 0.796}, 
 {"SYC", "Africa", "Seychelles", "2020-05-16", 11., 0., 0., "", "", 0., 
  111.857, 0., 0., "", "", 0., "", "", "", "", "", "", "", "", "", "", "", 
  "", "", "", "", "", "", "", "", "", "", "", "", "", "", "", "", 66.67, 
  98340., 208.354, 36.2, 8.606, 5.586, 26382.287, 1.1, 242.648, 10.55, 7.1, 
  35.7, "", 3.6, 73.4, 0.796}, {"SYC", "Africa", "Seychelles", "2020-05-17", 
  11., 0., 0., "", "", 0., 111.857, 0., 0., "", "", 0., "", "", "", "", "", 
  "", "", "", "", "", "", "", "", "", "", "", "", "", "", "", "", "", "", "", 
  "", "", "", 66.67, 98340., 208.354, 36.2, 8.606, 5.586, 26382.287, 1.1, 
  242.648, 10.55, 7.1, 35.7, "", 3.6, 73.4, 0.796}, 
 {"SYC", "Africa", "Seychelles", "2020-05-18", 11., 0., 0., "", "", 0., 
  111.857, 0., 0., "", "", 0., "", "", "", "", "", "", "", "", "", "", "", 
  "", "", "", "", "", "", "", "", "", "", "", "", "", "", "", "", 59.26, 
  98340., 208.354, 36.2, 8.606, 5.586, 26382.287, 1.1, 242.648, 10.55, 7.1, 
  35.7, "", 3.6, 73.4, 0.796}, {"SYC", "Africa", "Seychelles", "2020-05-19", 
  11., 0., 0., "", "", 0., 111.857, 0., 0., "", "", 0., "", "", "", "", "", 
  "", "", "", "", "", "", "", "", "", "", "", "", "", "", "", "", "", "", "", 
  "", "", "", 59.26, 98340., 208.354, 36.2, 8.606, 5.586, 26382.287, 1.1, 
  242.648, 10.55, 7.1, 35.7, "", 3.6, 73.4, 0.796}, 
 {"SYC", "Africa", "Seychelles", "2020-05-20", 11., 0., 0., "", "", 0., 
  111.857, 0., 0., "", "", 0., "", "", "", "", "", "", "", "", "", "", "", 
  "", "", "", "", "", "", "", "", "", "", "", "", "", "", "", "", 59.26, 
  98340., 208.354, 36.2, 8.606, 5.586, 26382.287, 1.1, 242.648, 10.55, 7.1, 
  35.7, "", 3.6, 73.4, 0.796}, {"SYC", "Africa", "Seychelles", "2020-05-21", 
  11., 0., 0., "", "", 0., 111.857, 0., 0., "", "", 0., "", "", "", "", "", 
  "", "", "", "", "", "", "", "", "", "", "", "", "", "", "", "", "", "", "", 
  "", "", "", 59.26, 98340., 208.354, 36.2, 8.606, 5.586, 26382.287, 1.1, 
  242.648, 10.55, 7.1, 35.7, "", 3.6, 73.4, 0.796}, 
 {"SYC", "Africa", "Seychelles", "2020-05-22", 11., 0., 0., "", "", 0., 
  111.857, 0., 0., "", "", 0., "", "", "", "", "", "", "", "", "", "", "", 
  "", "", "", "", "", "", "", "", "", "", "", "", "", "", "", "", 59.26, 
  98340., 208.354, 36.2, 8.606, 5.586, 26382.287, 1.1, 242.648, 10.55, 7.1, 
  35.7, "", 3.6, 73.4, 0.796}, {"SYC", "Africa", "Seychelles", "2020-05-23", 
  11., 0., 0., "", "", 0., 111.857, 0., 0., "", "", 0., "", "", "", "", "", 
  "", "", "", "", "", "", "", "", "", "", "", "", "", "", "", "", "", "", "", 
  "", "", "", 59.26, 98340., 208.354, 36.2, 8.606, 5.586, 26382.287, 1.1, 
  242.648, 10.55, 7.1, 35.7, "", 3.6, 73.4, 0.796}, 
 {"SYC", "Africa", "Seychelles", "2020-05-24", 11., 0., 0., "", "", 0., 
  111.857, 0., 0., "", "", 0., "", "", "", "", "", "", "", "", "", "", "", 
  "", "", "", "", "", "", "", "", "", "", "", "", "", "", "", "", 59.26, 
  98340., 208.354, 36.2, 8.606, 5.586, 26382.287, 1.1, 242.648, 10.55, 7.1, 
  35.7, "", 3.6, 73.4, 0.796}, {"SYC", "Africa", "Seychelles", "2020-05-25", 
  11., 0., 0., "", "", 0., 111.857, 0., 0., "", "", 0., "", "", "", "", "", 
  "", "", "", "", "", "", "", "", "", "", "", "", "", "", "", "", "", "", "", 
  "", "", "", 59.26, 98340., 208.354, 36.2, 8.606, 5.586, 26382.287, 1.1, 
  242.648, 10.55, 7.1, 35.7, "", 3.6, 73.4, 0.796}, 
 {"SYC", "Africa", "Seychelles", "2020-05-26", 11., 0., 0., "", "", 0., 
  111.857, 0., 0., "", "", 0., "", "", "", "", "", "", "", "", "", "", "", 
  "", "", "", "", "", "", "", "", "", "", "", "", "", "", "", "", 59.26, 
  98340., 208.354, 36.2, 8.606, 5.586, 26382.287, 1.1, 242.648, 10.55, 7.1, 
  35.7, "", 3.6, 73.4, 0.796}, {"SYC", "Africa", "Seychelles", "2020-05-27", 
  11., 0., 0., "", "", 0., 111.857, 0., 0., "", "", 0., "", "", "", "", "", 
  "", "", "", "", "", "", "", "", "", "", "", "", "", "", "", "", "", "", "", 
  "", "", "", 59.26, 98340., 208.354, 36.2, 8.606, 5.586, 26382.287, 1.1, 
  242.648, 10.55, 7.1, 35.7, "", 3.6, 73.4, 0.796}, 
 {"SYC", "Africa", "Seychelles", "2020-05-28", 11., 0., 0., "", "", 0., 
  111.857, 0., 0., "", "", 0., "", "", "", "", "", "", "", "", "", "", "", 
  "", "", "", "", "", "", "", "", "", "", "", "", "", "", "", "", 59.26, 
  98340., 208.354, 36.2, 8.606, 5.586, 26382.287, 1.1, 242.648, 10.55, 7.1, 
  35.7, "", 3.6, 73.4, 0.796}, {"SYC", "Africa", "Seychelles", "2020-05-29", 
  11., 0., 0., "", "", 0., 111.857, 0., 0., "", "", 0., "", "", "", "", "", 
  "", "", "", "", "", "", "", "", "", "", "", "", "", "", "", "", "", "", "", 
  "", "", "", 59.26, 98340., 208.354, 36.2, 8.606, 5.586, 26382.287, 1.1, 
  242.648, 10.55, 7.1, 35.7, "", 3.6, 73.4, 0.796}, 
 {"SYC", "Africa", "Seychelles", "2020-05-30", 11., 0., 0., "", "", 0., 
  111.857, 0., 0., "", "", 0., "", "", "", "", "", "", "", "", "", "", "", 
  "", "", "", "", "", "", "", "", "", "", "", "", "", "", "", "", 59.26, 
  98340., 208.354, 36.2, 8.606, 5.586, 26382.287, 1.1, 242.648, 10.55, 7.1, 
  35.7, "", 3.6, 73.4, 0.796}, {"SYC", "Africa", "Seychelles", "2020-05-31", 
  11., 0., 0., "", "", 0., 111.857, 0., 0., "", "", 0., "", "", "", "", "", 
  "", "", "", "", "", "", "", "", "", "", "", "", "", "", "", "", "", "", "", 
  "", "", "", 59.26, 98340., 208.354, 36.2, 8.606, 5.586, 26382.287, 1.1, 
  242.648, 10.55, 7.1, 35.7, "", 3.6, 73.4, 0.796}, 
 {"SYC", "Africa", "Seychelles", "2020-06-01", 11., 0., 0., "", "", 0., 
  111.857, 0., 0., "", "", 0., "", "", "", "", "", "", "", "", "", "", "", 
  "", "", "", "", "", "", "", "", "", "", "", "", "", "", "", "", 23.15, 
  98340., 208.354, 36.2, 8.606, 5.586, 26382.287, 1.1, 242.648, 10.55, 7.1, 
  35.7, "", 3.6, 73.4, 0.796}, {"SYC", "Africa", "Seychelles", "2020-06-02", 
  11., 0., 0., "", "", 0., 111.857, 0., 0., "", "", 0., "", "", "", "", "", 
  "", "", "", "", "", "", "", "", "", "", "", "", "", "", "", "", "", "", "", 
  "", "", "", 23.15, 98340., 208.354, 36.2, 8.606, 5.586, 26382.287, 1.1, 
  242.648, 10.55, 7.1, 35.7, "", 3.6, 73.4, 0.796}, 
 {"SYC", "Africa", "Seychelles", "2020-06-03", 11., 0., 0., "", "", 0., 
  111.857, 0., 0., "", "", 0., "", "", "", "", "", "", "", "", "", "", "", 
  "", "", "", "", "", "", "", "", "", "", "", "", "", "", "", "", 23.15, 
  98340., 208.354, 36.2, 8.606, 5.586, 26382.287, 1.1, 242.648, 10.55, 7.1, 
  35.7, "", 3.6, 73.4, 0.796}, {"SYC", "Africa", "Seychelles", "2020-06-04", 
  11., 0., 0., "", "", 0., 111.857, 0., 0., "", "", 0., "", "", "", "", "", 
  "", "", "", "", "", "", "", "", "", "", "", "", "", "", "", "", "", "", "", 
  "", "", "", 23.15, 98340., 208.354, 36.2, 8.606, 5.586, 26382.287, 1.1, 
  242.648, 10.55, 7.1, 35.7, "", 3.6, 73.4, 0.796}, 
 {"SYC", "Africa", "Seychelles", "2020-06-05", 11., 0., 0., "", "", 0., 
  111.857, 0., 0., "", "", 0., "", "", "", "", "", "", "", "", "", "", "", 
  "", "", "", "", "", "", "", "", "", "", "", "", "", "", "", "", 23.15, 
  98340., 208.354, 36.2, 8.606, 5.586, 26382.287, 1.1, 242.648, 10.55, 7.1, 
  35.7, "", 3.6, 73.4, 0.796}, {"SYC", "Africa", "Seychelles", "2020-06-06", 
  11., 0., 0., "", "", 0., 111.857, 0., 0., "", "", 0., "", "", "", "", "", 
  "", "", "", "", "", "", "", "", "", "", "", "", "", "", "", "", "", "", "", 
  "", "", "", 23.15, 98340., 208.354, 36.2, 8.606, 5.586, 26382.287, 1.1, 
  242.648, 10.55, 7.1, 35.7, "", 3.6, 73.4, 0.796}, 
 {"SYC", "Africa", "Seychelles", "2020-06-07", 11., 0., 0., "", "", 0., 
  111.857, 0., 0., "", "", 0., "", "", "", "", "", "", "", "", "", "", "", 
  "", "", "", "", "", "", "", "", "", "", "", "", "", "", "", "", 23.15, 
  98340., 208.354, 36.2, 8.606, 5.586, 26382.287, 1.1, 242.648, 10.55, 7.1, 
  35.7, "", 3.6, 73.4, 0.796}, {"SYC", "Africa", "Seychelles", "2020-06-08", 
  11., 0., 0., "", "", 0., 111.857, 0., 0., "", "", 0., "", "", "", "", "", 
  "", "", "", "", "", "", "", "", "", "", "", "", "", "", "", "", "", "", "", 
  "", "", "", 23.15, 98340., 208.354, 36.2, 8.606, 5.586, 26382.287, 1.1, 
  242.648, 10.55, 7.1, 35.7, "", 3.6, 73.4, 0.796}, 
 {"SYC", "Africa", "Seychelles", "2020-06-09", 11., 0., 0., "", "", 0., 
  111.857, 0., 0., "", "", 0., "", "", "", "", "", "", "", "", "", "", "", 
  "", "", "", "", "", "", "", "", "", "", "", "", "", "", "", "", 23.15, 
  98340., 208.354, 36.2, 8.606, 5.586, 26382.287, 1.1, 242.648, 10.55, 7.1, 
  35.7, "", 3.6, 73.4, 0.796}, {"SYC", "Africa", "Seychelles", "2020-06-10", 
  11., 0., 0., "", "", 0., 111.857, 0., 0., "", "", 0., "", "", "", "", "", 
  "", "", "", "", "", "", "", "", "", "", "", "", "", "", "", "", "", "", "", 
  "", "", "", 23.15, 98340., 208.354, 36.2, 8.606, 5.586, 26382.287, 1.1, 
  242.648, 10.55, 7.1, 35.7, "", 3.6, 73.4, 0.796}, 
 {"SYC", "Africa", "Seychelles", "2020-06-11", 11., 0., 0., "", "", 0., 
  111.857, 0., 0., "", "", 0., "", "", "", "", "", "", "", "", "", "", "", 
  "", "", "", "", "", "", "", "", "", "", "", "", "", "", "", "", 23.15, 
  98340., 208.354, 36.2, 8.606, 5.586, 26382.287, 1.1, 242.648, 10.55, 7.1, 
  35.7, "", 3.6, 73.4, 0.796}, {"SYC", "Africa", "Seychelles", "2020-06-12", 
  11., 0., 0., "", "", 0., 111.857, 0., 0., "", "", 0., "", "", "", "", "", 
  "", "", "", "", "", "", "", "", "", "", "", "", "", "", "", "", "", "", "", 
  "", "", "", 23.15, 98340., 208.354, 36.2, 8.606, 5.586, 26382.287, 1.1, 
  242.648, 10.55, 7.1, 35.7, "", 3.6, 73.4, 0.796}, 
 {"SYC", "Africa", "Seychelles", "2020-06-13", 11., 0., 0., "", "", 0., 
  111.857, 0., 0., "", "", 0., "", "", "", "", "", "", "", "", "", "", "", 
  "", "", "", "", "", "", "", "", "", "", "", "", "", "", "", "", 23.15, 
  98340., 208.354, 36.2, 8.606, 5.586, 26382.287, 1.1, 242.648, 10.55, 7.1, 
  35.7, "", 3.6, 73.4, 0.796}, {"SYC", "Africa", "Seychelles", "2020-06-14", 
  11., 0., 0., "", "", 0., 111.857, 0., 0., "", "", 0., "", "", "", "", "", 
  "", "", "", "", "", "", "", "", "", "", "", "", "", "", "", "", "", "", "", 
  "", "", "", 23.15, 98340., 208.354, 36.2, 8.606, 5.586, 26382.287, 1.1, 
  242.648, 10.55, 7.1, 35.7, "", 3.6, 73.4, 0.796}, 
 {"SYC", "Africa", "Seychelles", "2020-06-15", 11., 0., 0., "", "", 0., 
  111.857, 0., 0., "", "", 0., "", "", "", "", "", "", "", "", "", "", "", 
  "", "", "", "", "", "", "", "", "", "", "", "", "", "", "", "", 23.15, 
  98340., 208.354, 36.2, 8.606, 5.586, 26382.287, 1.1, 242.648, 10.55, 7.1, 
  35.7, "", 3.6, 73.4, 0.796}, {"SYC", "Africa", "Seychelles", "2020-06-16", 
  11., 0., 0., "", "", 0., 111.857, 0., 0., "", "", 0., "", "", "", "", "", 
  "", "", "", "", "", "", "", "", "", "", "", "", "", "", "", "", "", "", "", 
  "", "", "", 23.15, 98340., 208.354, 36.2, 8.606, 5.586, 26382.287, 1.1, 
  242.648, 10.55, 7.1, 35.7, "", 3.6, 73.4, 0.796}, 
 {"SYC", "Africa", "Seychelles", "2020-06-17", 11., 0., 0., "", "", 0., 
  111.857, 0., 0., "", "", 0., "", "", "", "", "", "", "", "", "", "", "", 
  "", "", "", "", "", "", "", "", "", "", "", "", "", "", "", "", 23.15, 
  98340., 208.354, 36.2, 8.606, 5.586, 26382.287, 1.1, 242.648, 10.55, 7.1, 
  35.7, "", 3.6, 73.4, 0.796}, {"SYC", "Africa", "Seychelles", "2020-06-18", 
  11., 0., 0., "", "", 0., 111.857, 0., 0., "", "", 0., "", "", "", "", "", 
  "", "", "", "", "", "", "", "", "", "", "", "", "", "", "", "", "", "", "", 
  "", "", "", 23.15, 98340., 208.354, 36.2, 8.606, 5.586, 26382.287, 1.1, 
  242.648, 10.55, 7.1, 35.7, "", 3.6, 73.4, 0.796}, 
 {"SYC", "Africa", "Seychelles", "2020-06-19", 11., 0., 0., "", "", 0., 
  111.857, 0., 0., "", "", 0., "", "", "", "", "", "", "", "", "", "", "", 
  "", "", "", "", "", "", "", "", "", "", "", "", "", "", "", "", 23.15, 
  98340., 208.354, 36.2, 8.606, 5.586, 26382.287, 1.1, 242.648, 10.55, 7.1, 
  35.7, "", 3.6, 73.4, 0.796}, {"SYC", "Africa", "Seychelles", "2020-06-20", 
  11., 0., 0., "", "", 0., 111.857, 0., 0., "", "", 0., "", "", "", "", "", 
  "", "", "", "", "", "", "", "", "", "", "", "", "", "", "", "", "", "", "", 
  "", "", "", 23.15, 98340., 208.354, 36.2, 8.606, 5.586, 26382.287, 1.1, 
  242.648, 10.55, 7.1, 35.7, "", 3.6, 73.4, 0.796}, 
 {"SYC", "Africa", "Seychelles", "2020-06-21", 11., 0., 0., "", "", 0., 
  111.857, 0., 0., "", "", 0., "", "", "", "", "", "", "", "", "", "", "", 
  "", "", "", "", "", "", "", "", "", "", "", "", "", "", "", "", 23.15, 
  98340., 208.354, 36.2, 8.606, 5.586, 26382.287, 1.1, 242.648, 10.55, 7.1, 
  35.7, "", 3.6, 73.4, 0.796}, {"SYC", "Africa", "Seychelles", "2020-06-22", 
  11., 0., 0., "", "", 0., 111.857, 0., 0., "", "", 0., "", "", "", "", "", 
  "", "", "", "", "", "", "", "", "", "", "", "", "", "", "", "", "", "", "", 
  "", "", "", 23.15, 98340., 208.354, 36.2, 8.606, 5.586, 26382.287, 1.1, 
  242.648, 10.55, 7.1, 35.7, "", 3.6, 73.4, 0.796}, 
 {"SYC", "Africa", "Seychelles", "2020-06-23", 11., 0., 0., "", "", 0., 
  111.857, 0., 0., "", "", 0., "", "", "", "", "", "", "", "", "", "", "", 
  "", "", "", "", "", "", "", "", "", "", "", "", "", "", "", "", 23.15, 
  98340., 208.354, 36.2, 8.606, 5.586, 26382.287, 1.1, 242.648, 10.55, 7.1, 
  35.7, "", 3.6, 73.4, 0.796}, {"SYC", "Africa", "Seychelles", "2020-06-24", 
  11., 0., 0., "", "", 0., 111.857, 0., 0., "", "", 0., "", "", "", "", "", 
  "", "", "", "", "", "", "", "", "", "", "", "", "", "", "", "", "", "", "", 
  "", "", "", 23.15, 98340., 208.354, 36.2, 8.606, 5.586, 26382.287, 1.1, 
  242.648, 10.55, 7.1, 35.7, "", 3.6, 73.4, 0.796}, 
 {"SYC", "Africa", "Seychelles", "2020-06-25", 11., 0., 0., "", "", 0., 
  111.857, 0., 0., "", "", 0., "", "", "", "", "", "", "", "", "", "", "", 
  "", "", "", "", "", "", "", "", "", "", "", "", "", "", "", "", 23.15, 
  98340., 208.354, 36.2, 8.606, 5.586, 26382.287, 1.1, 242.648, 10.55, 7.1, 
  35.7, "", 3.6, 73.4, 0.796}, {"SYC", "Africa", "Seychelles", "2020-06-26", 
  11., 0., 0., "", "", 0., 111.857, 0., 0., "", "", 0., "", "", "", "", "", 
  "", "", "", "", "", "", "", "", "", "", "", "", "", "", "", "", "", "", "", 
  "", "", "", 23.15, 98340., 208.354, 36.2, 8.606, 5.586, 26382.287, 1.1, 
  242.648, 10.55, 7.1, 35.7, "", 3.6, 73.4, 0.796}, 
 {"SYC", "Africa", "Seychelles", "2020-06-27", 20., 9., 1.286, "", "", 0., 
  203.376, 91.519, 13.074, "", "", 0., "", "", "", "", "", "", "", "", "", 
  "", "", "", "", "", "", "", "", "", "", "", "", "", "", "", "", "", "", 
  23.15, 98340., 208.354, 36.2, 8.606, 5.586, 26382.287, 1.1, 242.648, 10.55, 
  7.1, 35.7, "", 3.6, 73.4, 0.796}, {"SYC", "Africa", "Seychelles", 
  "2020-06-28", 70., 50., 8.429, "", "", 0., 711.816, 508.44, 85.708, "", "", 
  0., "", "", "", "", "", "", "", "", "", "", "", "", "", "", "", "", "", "", 
  "", "", "", "", "", "", "", "", "", 23.15, 98340., 208.354, 36.2, 8.606, 
  5.586, 26382.287, 1.1, 242.648, 10.55, 7.1, 35.7, "", 3.6, 73.4, 0.796}, 
 {"SYC", "Africa", "Seychelles", "2020-06-29", 77., 7., 9.429, "", "", 0., 
  782.998, 71.182, 95.877, "", "", 0., "", "", "", "", "", "", "", "", "", 
  "", "", "", "", "", "", "", "", "", "", "", "", "", "", "", "", "", "", 
  23.15, 98340., 208.354, 36.2, 8.606, 5.586, 26382.287, 1.1, 242.648, 10.55, 
  7.1, 35.7, "", 3.6, 73.4, 0.796}, {"SYC", "Africa", "Seychelles", 
  "2020-06-30", 81., 4., 10., "", "", 0., 823.673, 40.675, 101.688, "", "", 
  0., "", "", "", "", "", "", "", "", "", "", "", "", "", "", "", "", "", "", 
  "", "", "", "", "", "", "", "", "", 23.15, 98340., 208.354, 36.2, 8.606, 
  5.586, 26382.287, 1.1, 242.648, 10.55, 7.1, 35.7, "", 3.6, 73.4, 0.796}, 
 {"SYC", "Africa", "Seychelles", "2020-07-01", 81., 0., 10., "", "", 0., 
  823.673, 0., 101.688, "", "", 0., "", "", "", "", "", "", "", "", "", "", 
  "", "", "", "", "", "", "", "", "", "", "", "", "", "", "", "", "", 23.15, 
  98340., 208.354, 36.2, 8.606, 5.586, 26382.287, 1.1, 242.648, 10.55, 7.1, 
  35.7, "", 3.6, 73.4, 0.796}, {"SYC", "Africa", "Seychelles", "2020-07-02", 
  81., 0., 10., "", "", 0., 823.673, 0., 101.688, "", "", 0., "", "", "", "", 
  "", "", "", "", "", "", "", "", "", "", "", "", "", "", "", "", "", "", "", 
  "", "", "", "", 23.15, 98340., 208.354, 36.2, 8.606, 5.586, 26382.287, 1.1, 
  242.648, 10.55, 7.1, 35.7, "", 3.6, 73.4, 0.796}, 
 {"SYC", "Africa", "Seychelles", "2020-07-03", 81., 0., 10., "", "", 0., 
  823.673, 0., 101.688, "", "", 0., "", "", "", "", "", "", "", "", "", "", 
  "", "", "", "", "", "", "", "", "", "", "", "", "", "", "", "", "", 23.15, 
  98340., 208.354, 36.2, 8.606, 5.586, 26382.287, 1.1, 242.648, 10.55, 7.1, 
  35.7, "", 3.6, 73.4, 0.796}, {"SYC", "Africa", "Seychelles", "2020-07-04", 
  81., 0., 8.714, "", "", 0., 823.673, 0., 88.614, "", "", 0., "", "", "", 
  "", "", "", "", "", "", "", "", "", "", "", "", "", "", "", "", "", "", "", 
  "", "", "", "", "", 23.15, 98340., 208.354, 36.2, 8.606, 5.586, 26382.287, 
  1.1, 242.648, 10.55, 7.1, 35.7, "", 3.6, 73.4, 0.796}, 
 {"SYC", "Africa", "Seychelles", "2020-07-05", 81., 0., 1.571, "", "", 0., 
  823.673, 0., 15.98, "", "", 0., "", "", "", "", "", "", "", "", "", "", "", 
  "", "", "", "", "", "", "", "", "", "", "", "", "", "", "", "", 23.15, 
  98340., 208.354, 36.2, 8.606, 5.586, 26382.287, 1.1, 242.648, 10.55, 7.1, 
  35.7, "", 3.6, 73.4, 0.796}, {"SYC", "Africa", "Seychelles", "2020-07-06", 
  81., 0., 0.571, "", "", 0., 823.673, 0., 5.811, "", "", 0., "", "", "", "", 
  "", "", "", "", "", "", "", "", "", "", "", "", "", "", "", "", "", "", "", 
  "", "", "", "", 23.15, 98340., 208.354, 36.2, 8.606, 5.586, 26382.287, 1.1, 
  242.648, 10.55, 7.1, 35.7, "", 3.6, 73.4, 0.796}, 
 {"SYC", "Africa", "Seychelles", "2020-07-07", 81., 0., 0., "", "", 0., 
  823.673, 0., 0., "", "", 0., "", "", "", "", "", "", "", "", "", "", "", 
  "", "", "", "", "", "", "", "", "", "", "", "", "", "", "", "", 23.15, 
  98340., 208.354, 36.2, 8.606, 5.586, 26382.287, 1.1, 242.648, 10.55, 7.1, 
  35.7, "", 3.6, 73.4, 0.796}, {"SYC", "Africa", "Seychelles", "2020-07-08", 
  91., 10., 1.429, "", "", 0., 925.361, 101.688, 14.527, "", "", 0., "", "", 
  "", "", "", "", "", "", "", "", "", "", "", "", "", "", "", "", "", "", "", 
  "", "", "", "", "", "", 23.15, 98340., 208.354, 36.2, 8.606, 5.586, 
  26382.287, 1.1, 242.648, 10.55, 7.1, 35.7, "", 3.6, 73.4, 0.796}, 
 {"SYC", "Africa", "Seychelles", "2020-07-09", 94., 3., 1.857, "", "", 0., 
  955.867, 30.506, 18.885, "", "", 0., "", "", "", "", "", "", "", "", "", 
  "", "", "", "", "", "", "", "", "", "", "", "", "", "", "", "", "", "", 
  23.15, 98340., 208.354, 36.2, 8.606, 5.586, 26382.287, 1.1, 242.648, 10.55, 
  7.1, 35.7, "", 3.6, 73.4, 0.796}, {"SYC", "Africa", "Seychelles", 
  "2020-07-10", 100., 6., 2.714, "", "", 0., 1016.88, 61.013, 27.601, "", "", 
  0., "", "", "", "", "", "", "", "", "", "", "", "", "", "", "", "", "", "", 
  "", "", "", "", "", "", "", "", "", 23.15, 98340., 208.354, 36.2, 8.606, 
  5.586, 26382.287, 1.1, 242.648, 10.55, 7.1, 35.7, "", 3.6, 73.4, 0.796}, 
 {"SYC", "Africa", "Seychelles", "2020-07-11", 100., 0., 2.714, "", "", 0., 
  1016.88, 0., 27.601, "", "", 0., 0.34, "", "", "", "", "", "", "", "", "", 
  "", "", "", "", "", "", "", "", "", "", "", "", "", "", "", "", "", 23.15, 
  98340., 208.354, 36.2, 8.606, 5.586, 26382.287, 1.1, 242.648, 10.55, 7.1, 
  35.7, "", 3.6, 73.4, 0.796}, {"SYC", "Africa", "Seychelles", "2020-07-12", 
  100., 0., 2.714, "", "", 0., 1016.88, 0., 27.601, "", "", 0., 0.33, "", "", 
  "", "", "", "", "", "", "", "", "", "", "", "", "", "", "", "", "", "", "", 
  "", "", "", "", "", 23.15, 98340., 208.354, 36.2, 8.606, 5.586, 26382.287, 
  1.1, 242.648, 10.55, 7.1, 35.7, "", 3.6, 73.4, 0.796}, 
 {"SYC", "Africa", "Seychelles", "2020-07-13", 100., 0., 2.714, "", "", 0., 
  1016.88, 0., 27.601, "", "", 0., 0.32, "", "", "", "", "", "", "", "", "", 
  "", "", "", "", "", "", "", "", "", "", "", "", "", "", "", "", "", 23.15, 
  98340., 208.354, 36.2, 8.606, 5.586, 26382.287, 1.1, 242.648, 10.55, 7.1, 
  35.7, "", 3.6, 73.4, 0.796}, {"SYC", "Africa", "Seychelles", "2020-07-14", 
  100., 0., 2.714, "", "", 0., 1016.88, 0., 27.601, "", "", 0., 0.31, "", "", 
  "", "", "", "", "", "", "", "", "", "", "", "", "", "", "", "", "", "", "", 
  "", "", "", "", "", 23.15, 98340., 208.354, 36.2, 8.606, 5.586, 26382.287, 
  1.1, 242.648, 10.55, 7.1, 35.7, "", 3.6, 73.4, 0.796}, 
 {"SYC", "Africa", "Seychelles", "2020-07-15", 100., 0., 1.286, "", "", 0., 
  1016.88, 0., 13.074, "", "", 0., 0.3, "", "", "", "", "", "", "", "", "", 
  "", "", "", "", "", "", "", "", "", "", "", "", "", "", "", "", "", 23.15, 
  98340., 208.354, 36.2, 8.606, 5.586, 26382.287, 1.1, 242.648, 10.55, 7.1, 
  35.7, "", 3.6, 73.4, 0.796}, {"SYC", "Africa", "Seychelles", "2020-07-16", 
  108., 8., 2., "", "", 0., 1098.231, 81.35, 20.338, "", "", 0., 0.3, "", "", 
  "", "", "", "", "", "", "", "", "", "", "", "", "", "", "", "", "", "", "", 
  "", "", "", "", "", 23.15, 98340., 208.354, 36.2, 8.606, 5.586, 26382.287, 
  1.1, 242.648, 10.55, 7.1, 35.7, "", 3.6, 73.4, 0.796}, 
 {"SYC", "Africa", "Seychelles", "2020-07-17", 108., 0., 1.143, "", "", 0., 
  1098.231, 0., 11.621, "", "", 0., 0.29, "", "", "", "", "", "", "", "", "", 
  "", "", "", "", "", "", "", "", "", "", "", "", "", "", "", "", "", 23.15, 
  98340., 208.354, 36.2, 8.606, 5.586, 26382.287, 1.1, 242.648, 10.55, 7.1, 
  35.7, "", 3.6, 73.4, 0.796}, {"SYC", "Africa", "Seychelles", "2020-07-18", 
  108., 0., 1.143, "", "", 0., 1098.231, 0., 11.621, "", "", 0., 0.28, "", 
  "", "", "", "", "", "", "", "", "", "", "", "", "", "", "", "", "", "", "", 
  "", "", "", "", "", "", 23.15, 98340., 208.354, 36.2, 8.606, 5.586, 
  26382.287, 1.1, 242.648, 10.55, 7.1, 35.7, "", 3.6, 73.4, 0.796}, 
 {"SYC", "Africa", "Seychelles", "2020-07-19", 108., 0., 1.143, "", "", 0., 
  1098.231, 0., 11.621, "", "", 0., 0.27, "", "", "", "", "", "", "", "", "", 
  "", "", "", "", "", "", "", "", "", "", "", "", "", "", "", "", "", 23.15, 
  98340., 208.354, 36.2, 8.606, 5.586, 26382.287, 1.1, 242.648, 10.55, 7.1, 
  35.7, "", 3.6, 73.4, 0.796}, {"SYC", "Africa", "Seychelles", "2020-07-20", 
  108., 0., 1.143, "", "", 0., 1098.231, 0., 11.621, "", "", 0., 0.27, "", 
  "", "", "", "", "", "", "", "", "", "", "", "", "", "", "", "", "", "", "", 
  "", "", "", "", "", "", 23.15, 98340., 208.354, 36.2, 8.606, 5.586, 
  26382.287, 1.1, 242.648, 10.55, 7.1, 35.7, "", 3.6, 73.4, 0.796}, 
 {"SYC", "Africa", "Seychelles", "2020-07-21", 108., 0., 1.143, "", "", 0., 
  1098.231, 0., 11.621, "", "", 0., 0.26, "", "", "", "", "", "", "", "", "", 
  "", "", "", "", "", "", "", "", "", "", "", "", "", "", "", "", "", 23.15, 
  98340., 208.354, 36.2, 8.606, 5.586, 26382.287, 1.1, 242.648, 10.55, 7.1, 
  35.7, "", 3.6, 73.4, 0.796}, {"SYC", "Africa", "Seychelles", "2020-07-22", 
  108., 0., 1.143, "", "", 0., 1098.231, 0., 11.621, "", "", 0., 0.26, "", 
  "", "", "", "", "", "", "", "", "", "", "", "", "", "", "", "", "", "", "", 
  "", "", "", "", "", "", 23.15, 98340., 208.354, 36.2, 8.606, 5.586, 
  26382.287, 1.1, 242.648, 10.55, 7.1, 35.7, "", 3.6, 73.4, 0.796}, 
 {"SYC", "Africa", "Seychelles", "2020-07-23", 108., 0., 0., "", "", 0., 
  1098.231, 0., 0., "", "", 0., 0.26, "", "", "", "", "", "", "", "", "", "", 
  "", "", "", "", "", "", "", "", "", "", "", "", "", "", "", "", 23.15, 
  98340., 208.354, 36.2, 8.606, 5.586, 26382.287, 1.1, 242.648, 10.55, 7.1, 
  35.7, "", 3.6, 73.4, 0.796}, {"SYC", "Africa", "Seychelles", "2020-07-24", 
  108., 0., 0., "", "", 0., 1098.231, 0., 0., "", "", 0., 0.26, "", "", "", 
  "", "", "", "", "", "", "", "", "", "", "", "", "", "", "", "", "", "", "", 
  "", "", "", "", 23.15, 98340., 208.354, 36.2, 8.606, 5.586, 26382.287, 1.1, 
  242.648, 10.55, 7.1, 35.7, "", 3.6, 73.4, 0.796}, 
 {"SYC", "Africa", "Seychelles", "2020-07-25", 114., 6., 0.857, "", "", 0., 
  1159.243, 61.013, 8.716, "", "", 0., 0.25, "", "", "", "", "", "", "", "", 
  "", "", "", "", "", "", "", "", "", "", "", "", "", "", "", "", "", "", 
  23.15, 98340., 208.354, 36.2, 8.606, 5.586, 26382.287, 1.1, 242.648, 10.55, 
  7.1, 35.7, "", 3.6, 73.4, 0.796}, {"SYC", "Africa", "Seychelles", 
  "2020-07-26", 114., 0., 0.857, "", "", 0., 1159.243, 0., 8.716, "", "", 0., 
  0.24, "", "", "", "", "", "", "", "", "", "", "", "", "", "", "", "", "", 
  "", "", "", "", "", "", "", "", "", 23.15, 98340., 208.354, 36.2, 8.606, 
  5.586, 26382.287, 1.1, 242.648, 10.55, 7.1, 35.7, "", 3.6, 73.4, 0.796}, 
 {"SYC", "Africa", "Seychelles", "2020-07-27", 114., 0., 0.857, "", "", 0., 
  1159.243, 0., 8.716, "", "", 0., 0.23, "", "", "", "", "", "", "", "", "", 
  "", "", "", "", "", "", "", "", "", "", "", "", "", "", "", "", "", 23.15, 
  98340., 208.354, 36.2, 8.606, 5.586, 26382.287, 1.1, 242.648, 10.55, 7.1, 
  35.7, "", 3.6, 73.4, 0.796}, {"SYC", "Africa", "Seychelles", "2020-07-28", 
  114., 0., 0.857, "", "", 0., 1159.243, 0., 8.716, "", "", 0., 0.22, "", "", 
  "", "", "", "", "", "", "", "", "", "", "", "", "", "", "", "", "", "", "", 
  "", "", "", "", "", 23.15, 98340., 208.354, 36.2, 8.606, 5.586, 26382.287, 
  1.1, 242.648, 10.55, 7.1, 35.7, "", 3.6, 73.4, 0.796}, 
 {"SYC", "Africa", "Seychelles", "2020-07-29", 114., 0., 0.857, "", "", 0., 
  1159.243, 0., 8.716, "", "", 0., 0.21, "", "", "", "", "", "", "", "", "", 
  "", "", "", "", "", "", "", "", "", "", "", "", "", "", "", "", "", 23.15, 
  98340., 208.354, 36.2, 8.606, 5.586, 26382.287, 1.1, 242.648, 10.55, 7.1, 
  35.7, "", 3.6, 73.4, 0.796}, {"SYC", "Africa", "Seychelles", "2020-07-30", 
  114., 0., 0.857, "", "", 0., 1159.243, 0., 8.716, "", "", 0., 0.2, "", "", 
  "", "", "", "", "", "", "", "", "", "", "", "", "", "", "", "", "", "", "", 
  "", "", "", "", "", 23.15, 98340., 208.354, 36.2, 8.606, 5.586, 26382.287, 
  1.1, 242.648, 10.55, 7.1, 35.7, "", 3.6, 73.4, 0.796}, 
 {"SYC", "Africa", "Seychelles", "2020-07-31", 114., 0., 0.857, "", "", 0., 
  1159.243, 0., 8.716, "", "", 0., 0.19, "", "", "", "", "", "", "", "", "", 
  "", "", "", "", "", "", "", "", "", "", "", "", "", "", "", "", "", 23.15, 
  98340., 208.354, 36.2, 8.606, 5.586, 26382.287, 1.1, 242.648, 10.55, 7.1, 
  35.7, "", 3.6, 73.4, 0.796}, {"SYC", "Africa", "Seychelles", "2020-08-01", 
  114., 0., 0., "", "", 0., 1159.243, 0., 0., "", "", 0., 0.19, "", "", "", 
  "", "", "", "", "", "", "", "", "", "", "", "", "", "", "", "", "", "", "", 
  "", "", "", "", 23.15, 98340., 208.354, 36.2, 8.606, 5.586, 26382.287, 1.1, 
  242.648, 10.55, 7.1, 35.7, "", 3.6, 73.4, 0.796}, 
 {"SYC", "Africa", "Seychelles", "2020-08-02", 114., 0., 0., "", "", 0., 
  1159.243, 0., 0., "", "", 0., 0.18, "", "", "", "", "", "", "", "", "", "", 
  "", "", "", "", "", "", "", "", "", "", "", "", "", "", "", "", 23.15, 
  98340., 208.354, 36.2, 8.606, 5.586, 26382.287, 1.1, 242.648, 10.55, 7.1, 
  35.7, "", 3.6, 73.4, 0.796}, {"SYC", "Africa", "Seychelles", "2020-08-03", 
  114., 0., 0., "", "", 0., 1159.243, 0., 0., "", "", 0., 0.18, "", "", "", 
  "", "", "", "", "", "", "", "", "", "", "", "", "", "", "", "", "", "", "", 
  "", "", "", "", 23.15, 98340., 208.354, 36.2, 8.606, 5.586, 26382.287, 1.1, 
  242.648, 10.55, 7.1, 35.7, "", 3.6, 73.4, 0.796}, 
 {"SYC", "Africa", "Seychelles", "2020-08-04", 114., 0., 0., "", "", 0., 
  1159.243, 0., 0., "", "", 0., 0.18, "", "", "", "", "", "", "", "", "", "", 
  "", "", "", "", "", "", "", "", "", "", "", "", "", "", "", "", 23.15, 
  98340., 208.354, 36.2, 8.606, 5.586, 26382.287, 1.1, 242.648, 10.55, 7.1, 
  35.7, "", 3.6, 73.4, 0.796}, {"SYC", "Africa", "Seychelles", "2020-08-05", 
  126., 12., 1.714, "", "", 0., 1281.269, 122.026, 17.432, "", "", 0., 0.17, 
  "", "", "", "", "", "", "", "", "", "", "", "", "", "", "", "", "", "", "", 
  "", "", "", "", "", "", "", 23.15, 98340., 208.354, 36.2, 8.606, 5.586, 
  26382.287, 1.1, 242.648, 10.55, 7.1, 35.7, "", 3.6, 73.4, 0.796}, 
 {"SYC", "Africa", "Seychelles", "2020-08-06", 126., 0., 1.714, "", "", 0., 
  1281.269, 0., 17.432, "", "", 0., 0.17, "", "", "", "", "", "", "", "", "", 
  "", "", "", "", "", "", "", "", "", "", "", "", "", "", "", "", "", 23.15, 
  98340., 208.354, 36.2, 8.606, 5.586, 26382.287, 1.1, 242.648, 10.55, 7.1, 
  35.7, "", 3.6, 73.4, 0.796}, {"SYC", "Africa", "Seychelles", "2020-08-07", 
  126., 0., 1.714, "", "", 0., 1281.269, 0., 17.432, "", "", 0., 0.17, "", 
  "", "", "", "", "", "", "", "", "", "", "", "", "", "", "", "", "", "", "", 
  "", "", "", "", "", "", 23.15, 98340., 208.354, 36.2, 8.606, 5.586, 
  26382.287, 1.1, 242.648, 10.55, 7.1, 35.7, "", 3.6, 73.4, 0.796}, 
 {"SYC", "Africa", "Seychelles", "2020-08-08", 126., 0., 1.714, "", "", 0., 
  1281.269, 0., 17.432, "", "", 0., 0.17, "", "", "", "", "", "", "", "", "", 
  "", "", "", "", "", "", "", "", "", "", "", "", "", "", "", "", "", 23.15, 
  98340., 208.354, 36.2, 8.606, 5.586, 26382.287, 1.1, 242.648, 10.55, 7.1, 
  35.7, "", 3.6, 73.4, 0.796}, {"SYC", "Africa", "Seychelles", "2020-08-09", 
  126., 0., 1.714, "", "", 0., 1281.269, 0., 17.432, "", "", 0., 0.17, "", 
  "", "", "", "", "", "", "", "", "", "", "", "", "", "", "", "", "", "", "", 
  "", "", "", "", "", "", 23.15, 98340., 208.354, 36.2, 8.606, 5.586, 
  26382.287, 1.1, 242.648, 10.55, 7.1, 35.7, "", 3.6, 73.4, 0.796}, 
 {"SYC", "Africa", "Seychelles", "2020-08-10", 126., 0., 1.714, "", "", 0., 
  1281.269, 0., 17.432, "", "", 0., 0.17, "", "", "", "", "", "", "", "", "", 
  "", "", "", "", "", "", "", "", "", "", "", "", "", "", "", "", "", 23.15, 
  98340., 208.354, 36.2, 8.606, 5.586, 26382.287, 1.1, 242.648, 10.55, 7.1, 
  35.7, "", 3.6, 73.4, 0.796}, {"SYC", "Africa", "Seychelles", "2020-08-11", 
  127., 1., 1.857, "", "", 0., 1291.438, 10.169, 18.885, "", "", 0., 0.17, 
  "", "", "", "", "", "", "", "", "", "", "", "", "", "", "", "", "", "", "", 
  "", "", "", "", "", "", "", 23.15, 98340., 208.354, 36.2, 8.606, 5.586, 
  26382.287, 1.1, 242.648, 10.55, 7.1, 35.7, "", 3.6, 73.4, 0.796}, 
 {"SYC", "Africa", "Seychelles", "2020-08-12", 127., 0., 0.143, "", "", 0., 
  1291.438, 0., 1.453, "", "", 0., 0.16, "", "", "", "", "", "", "", "", "", 
  "", "", "", "", "", "", "", "", "", "", "", "", "", "", "", "", "", 23.15, 
  98340., 208.354, 36.2, 8.606, 5.586, 26382.287, 1.1, 242.648, 10.55, 7.1, 
  35.7, "", 3.6, 73.4, 0.796}, {"SYC", "Africa", "Seychelles", "2020-08-13", 
  127., 0., 0.143, "", "", 0., 1291.438, 0., 1.453, "", "", 0., 0.16, "", "", 
  "", "", "", "", "", "", "", "", "", "", "", "", "", "", "", "", "", "", "", 
  "", "", "", "", "", 23.15, 98340., 208.354, 36.2, 8.606, 5.586, 26382.287, 
  1.1, 242.648, 10.55, 7.1, 35.7, "", 3.6, 73.4, 0.796}, 
 {"SYC", "Africa", "Seychelles", "2020-08-14", 127., 0., 0.143, "", "", 0., 
  1291.438, 0., 1.453, "", "", 0., 0.16, "", "", "", "", "", "", "", "", "", 
  "", "", "", "", "", "", "", "", "", "", "", "", "", "", "", "", "", 23.15, 
  98340., 208.354, 36.2, 8.606, 5.586, 26382.287, 1.1, 242.648, 10.55, 7.1, 
  35.7, "", 3.6, 73.4, 0.796}, {"SYC", "Africa", "Seychelles", "2020-08-15", 
  127., 0., 0.143, "", "", 0., 1291.438, 0., 1.453, "", "", 0., 0.16, "", "", 
  "", "", "", "", "", "", "", "", "", "", "", "", "", "", "", "", "", "", "", 
  "", "", "", "", "", 23.15, 98340., 208.354, 36.2, 8.606, 5.586, 26382.287, 
  1.1, 242.648, 10.55, 7.1, 35.7, "", 3.6, 73.4, 0.796}, 
 {"SYC", "Africa", "Seychelles", "2020-08-16", 127., 0., 0.143, "", "", 0., 
  1291.438, 0., 1.453, "", "", 0., 0.16, "", "", "", "", "", "", "", "", "", 
  "", "", "", "", "", "", "", "", "", "", "", "", "", "", "", "", "", 23.15, 
  98340., 208.354, 36.2, 8.606, 5.586, 26382.287, 1.1, 242.648, 10.55, 7.1, 
  35.7, "", 3.6, 73.4, 0.796}, {"SYC", "Africa", "Seychelles", "2020-08-17", 
  127., 0., 0.143, "", "", 0., 1291.438, 0., 1.453, "", "", 0., 0.16, "", "", 
  "", "", "", "", "", "", "", "", "", "", "", "", "", "", "", "", "", "", "", 
  "", "", "", "", "", 23.15, 98340., 208.354, 36.2, 8.606, 5.586, 26382.287, 
  1.1, 242.648, 10.55, 7.1, 35.7, "", 3.6, 73.4, 0.796}, 
 {"SYC", "Africa", "Seychelles", "2020-08-18", 127., 0., 0., "", "", 0., 
  1291.438, 0., 0., "", "", 0., 0.16, "", "", "", "", "", "", "", "", "", "", 
  "", "", "", "", "", "", "", "", "", "", "", "", "", "", "", "", 23.15, 
  98340., 208.354, 36.2, 8.606, 5.586, 26382.287, 1.1, 242.648, 10.55, 7.1, 
  35.7, "", 3.6, 73.4, 0.796}, {"SYC", "Africa", "Seychelles", "2020-08-19", 
  132., 5., 0.714, "", "", 0., 1342.282, 50.844, 7.263, "", "", 0., 0.16, "", 
  "", "", "", "", "", "", "", "", "", "", "", "", "", "", "", "", "", "", "", 
  "", "", "", "", "", "", 23.15, 98340., 208.354, 36.2, 8.606, 5.586, 
  26382.287, 1.1, 242.648, 10.55, 7.1, 35.7, "", 3.6, 73.4, 0.796}, 
 {"SYC", "Africa", "Seychelles", "2020-08-20", 132., 0., 0.714, "", "", 0., 
  1342.282, 0., 7.263, "", "", 0., 0.16, "", "", "", "", "", "", "", "", "", 
  "", "", "", "", "", "", "", "", "", "", "", "", "", "", "", "", "", 23.15, 
  98340., 208.354, 36.2, 8.606, 5.586, 26382.287, 1.1, 242.648, 10.55, 7.1, 
  35.7, "", 3.6, 73.4, 0.796}, {"SYC", "Africa", "Seychelles", "2020-08-21", 
  132., 0., 0.714, "", "", 0., 1342.282, 0., 7.263, "", "", 0., 0.16, "", "", 
  "", "", "", "", "", "", "", "", "", "", "", "", "", "", "", "", "", "", "", 
  "", "", "", "", "", 23.15, 98340., 208.354, 36.2, 8.606, 5.586, 26382.287, 
  1.1, 242.648, 10.55, 7.1, 35.7, "", 3.6, 73.4, 0.796}, 
 {"SYC", "Africa", "Seychelles", "2020-08-22", 132., 0., 0.714, "", "", 0., 
  1342.282, 0., 7.263, "", "", 0., 0.16, "", "", "", "", "", "", "", "", "", 
  "", "", "", "", "", "", "", "", "", "", "", "", "", "", "", "", "", 23.15, 
  98340., 208.354, 36.2, 8.606, 5.586, 26382.287, 1.1, 242.648, 10.55, 7.1, 
  35.7, "", 3.6, 73.4, 0.796}, {"SYC", "Africa", "Seychelles", "2020-08-23", 
  132., 0., 0.714, "", "", 0., 1342.282, 0., 7.263, "", "", 0., 0.17, "", "", 
  "", "", "", "", "", "", "", "", "", "", "", "", "", "", "", "", "", "", "", 
  "", "", "", "", "", 23.15, 98340., 208.354, 36.2, 8.606, 5.586, 26382.287, 
  1.1, 242.648, 10.55, 7.1, 35.7, "", 3.6, 73.4, 0.796}, 
 {"SYC", "Africa", "Seychelles", "2020-08-24", 132., 0., 0.714, "", "", 0., 
  1342.282, 0., 7.263, "", "", 0., 0.17, "", "", "", "", "", "", "", "", "", 
  "", "", "", "", "", "", "", "", "", "", "", "", "", "", "", "", "", 23.15, 
  98340., 208.354, 36.2, 8.606, 5.586, 26382.287, 1.1, 242.648, 10.55, 7.1, 
  35.7, "", 3.6, 73.4, 0.796}, {"SYC", "Africa", "Seychelles", "2020-08-25", 
  136., 4., 1.286, "", "", 0., 1382.957, 40.675, 13.074, "", "", 0., 0.17, 
  "", "", "", "", "", "", "", "", "", "", "", "", "", "", "", "", "", "", "", 
  "", "", "", "", "", "", "", 23.15, 98340., 208.354, 36.2, 8.606, 5.586, 
  26382.287, 1.1, 242.648, 10.55, 7.1, 35.7, "", 3.6, 73.4, 0.796}, 
 {"SYC", "Africa", "Seychelles", "2020-08-26", 136., 0., 0.571, "", "", 0., 
  1382.957, 0., 5.811, "", "", 0., 0.18, "", "", "", "", "", "", "", "", "", 
  "", "", "", "", "", "", "", "", "", "", "", "", "", "", "", "", "", 23.15, 
  98340., 208.354, 36.2, 8.606, 5.586, 26382.287, 1.1, 242.648, 10.55, 7.1, 
  35.7, "", 3.6, 73.4, 0.796}, {"SYC", "Africa", "Seychelles", "2020-08-27", 
  136., 0., 0.571, "", "", 0., 1382.957, 0., 5.811, "", "", 0., 0.18, "", "", 
  "", "", "", "", "", "", "", "", "", "", "", "", "", "", "", "", "", "", "", 
  "", "", "", "", "", 23.15, 98340., 208.354, 36.2, 8.606, 5.586, 26382.287, 
  1.1, 242.648, 10.55, 7.1, 35.7, "", 3.6, 73.4, 0.796}, 
 {"SYC", "Africa", "Seychelles", "2020-08-28", 136., 0., 0.571, "", "", 0., 
  1382.957, 0., 5.811, "", "", 0., 0.19, "", "", "", "", "", "", "", "", "", 
  "", "", "", "", "", "", "", "", "", "", "", "", "", "", "", "", "", 23.15, 
  98340., 208.354, 36.2, 8.606, 5.586, 26382.287, 1.1, 242.648, 10.55, 7.1, 
  35.7, "", 3.6, 73.4, 0.796}, {"SYC", "Africa", "Seychelles", "2020-08-29", 
  136., 0., 0.571, "", "", 0., 1382.957, 0., 5.811, "", "", 0., 0.19, "", "", 
  "", "", "", "", "", "", "", "", "", "", "", "", "", "", "", "", "", "", "", 
  "", "", "", "", "", 23.15, 98340., 208.354, 36.2, 8.606, 5.586, 26382.287, 
  1.1, 242.648, 10.55, 7.1, 35.7, "", 3.6, 73.4, 0.796}, 
 {"SYC", "Africa", "Seychelles", "2020-08-30", 136., 0., 0.571, "", "", 0., 
  1382.957, 0., 5.811, "", "", 0., 0.2, "", "", "", "", "", "", "", "", "", 
  "", "", "", "", "", "", "", "", "", "", "", "", "", "", "", "", "", 23.15, 
  98340., 208.354, 36.2, 8.606, 5.586, 26382.287, 1.1, 242.648, 10.55, 7.1, 
  35.7, "", 3.6, 73.4, 0.796}, {"SYC", "Africa", "Seychelles", "2020-08-31", 
  136., 0., 0.571, "", "", 0., 1382.957, 0., 5.811, "", "", 0., 0.21, "", "", 
  "", "", "", "", "", "", "", "", "", "", "", "", "", "", "", "", "", "", "", 
  "", "", "", "", "", 23.15, 98340., 208.354, 36.2, 8.606, 5.586, 26382.287, 
  1.1, 242.648, 10.55, 7.1, 35.7, "", 3.6, 73.4, 0.796}, 
 {"SYC", "Africa", "Seychelles", "2020-09-01", 136., 0., 0., "", "", 0., 
  1382.957, 0., 0., "", "", 0., 0.22, "", "", "", "", "", "", "", "", "", "", 
  "", "", "", "", "", "", "", "", "", "", "", "", "", "", "", "", 23.15, 
  98340., 208.354, 36.2, 8.606, 5.586, 26382.287, 1.1, 242.648, 10.55, 7.1, 
  35.7, "", 3.6, 73.4, 0.796}, {"SYC", "Africa", "Seychelles", "2020-09-02", 
  136., 0., 0., "", "", 0., 1382.957, 0., 0., "", "", 0., 0.23, "", "", "", 
  "", "", "", "", "", "", "", "", "", "", "", "", "", "", "", "", "", "", "", 
  "", "", "", "", 23.15, 98340., 208.354, 36.2, 8.606, 5.586, 26382.287, 1.1, 
  242.648, 10.55, 7.1, 35.7, "", 3.6, 73.4, 0.796}, 
 {"SYC", "Africa", "Seychelles", "2020-09-03", 136., 0., 0., "", "", 0., 
  1382.957, 0., 0., "", "", 0., 0.24, "", "", "", "", "", "", "", "", "", "", 
  "", "", "", "", "", "", "", "", "", "", "", "", "", "", "", "", 23.15, 
  98340., 208.354, 36.2, 8.606, 5.586, 26382.287, 1.1, 242.648, 10.55, 7.1, 
  35.7, "", 3.6, 73.4, 0.796}, {"SYC", "Africa", "Seychelles", "2020-09-04", 
  136., 0., 0., "", "", 0., 1382.957, 0., 0., "", "", 0., 0.25, "", "", "", 
  "", "", "", "", "", "", "", "", "", "", "", "", "", "", "", "", "", "", "", 
  "", "", "", "", 23.15, 98340., 208.354, 36.2, 8.606, 5.586, 26382.287, 1.1, 
  242.648, 10.55, 7.1, 35.7, "", 3.6, 73.4, 0.796}, 
 {"SYC", "Africa", "Seychelles", "2020-09-05", 136., 0., 0., "", "", 0., 
  1382.957, 0., 0., "", "", 0., 0.27, "", "", "", "", "", "", "", "", "", "", 
  "", "", "", "", "", "", "", "", "", "", "", "", "", "", "", "", 23.15, 
  98340., 208.354, 36.2, 8.606, 5.586, 26382.287, 1.1, 242.648, 10.55, 7.1, 
  35.7, "", 3.6, 73.4, 0.796}, {"SYC", "Africa", "Seychelles", "2020-09-06", 
  136., 0., 0., "", "", 0., 1382.957, 0., 0., "", "", 0., 0.28, "", "", "", 
  "", "", "", "", "", "", "", "", "", "", "", "", "", "", "", "", "", "", "", 
  "", "", "", "", 23.15, 98340., 208.354, 36.2, 8.606, 5.586, 26382.287, 1.1, 
  242.648, 10.55, 7.1, 35.7, "", 3.6, 73.4, 0.796}, 
 {"SYC", "Africa", "Seychelles", "2020-09-07", 137., 1., 0.143, "", "", 0., 
  1393.126, 10.169, 1.453, "", "", 0., 0.3, "", "", "", "", "", "", "", "", 
  "", "", "", "", "", "", "", "", "", "", "", "", "", "", "", "", "", "", 
  23.15, 98340., 208.354, 36.2, 8.606, 5.586, 26382.287, 1.1, 242.648, 10.55, 
  7.1, 35.7, "", 3.6, 73.4, 0.796}, {"SYC", "Africa", "Seychelles", 
  "2020-09-08", 137., 0., 0.143, "", "", 0., 1393.126, 0., 1.453, "", "", 0., 
  0.32, "", "", "", "", "", "", "", "", "", "", "", "", "", "", "", "", "", 
  "", "", "", "", "", "", "", "", "", 23.15, 98340., 208.354, 36.2, 8.606, 
  5.586, 26382.287, 1.1, 242.648, 10.55, 7.1, 35.7, "", 3.6, 73.4, 0.796}, 
 {"SYC", "Africa", "Seychelles", "2020-09-09", 137., 0., 0.143, "", "", 0., 
  1393.126, 0., 1.453, "", "", 0., 0.33, "", "", "", "", "", "", "", "", "", 
  "", "", "", "", "", "", "", "", "", "", "", "", "", "", "", "", "", 23.15, 
  98340., 208.354, 36.2, 8.606, 5.586, 26382.287, 1.1, 242.648, 10.55, 7.1, 
  35.7, "", 3.6, 73.4, 0.796}, {"SYC", "Africa", "Seychelles", "2020-09-10", 
  137., 0., 0.143, "", "", 0., 1393.126, 0., 1.453, "", "", 0., 0.35, "", "", 
  "", "", "", "", "", "", "", "", "", "", "", "", "", "", "", "", "", "", "", 
  "", "", "", "", "", 23.15, 98340., 208.354, 36.2, 8.606, 5.586, 26382.287, 
  1.1, 242.648, 10.55, 7.1, 35.7, "", 3.6, 73.4, 0.796}, 
 {"SYC", "Africa", "Seychelles", "2020-09-11", 138., 1., 0.286, "", "", 0., 
  1403.295, 10.169, 2.905, "", "", 0., 0.37, "", "", "", "", "", "", "", "", 
  "", "", "", "", "", "", "", "", "", "", "", "", "", "", "", "", "", "", 
  23.15, 98340., 208.354, 36.2, 8.606, 5.586, 26382.287, 1.1, 242.648, 10.55, 
  7.1, 35.7, "", 3.6, 73.4, 0.796}, {"SYC", "Africa", "Seychelles", 
  "2020-09-12", 139., 1., 0.429, "", "", 0., 1413.463, 10.169, 4.358, "", "", 
  0., 0.39, "", "", "", "", "", "", "", "", "", "", "", "", "", "", "", "", 
  "", "", "", "", "", "", "", "", "", "", 23.15, 98340., 208.354, 36.2, 
  8.606, 5.586, 26382.287, 1.1, 242.648, 10.55, 7.1, 35.7, "", 3.6, 73.4, 
  0.796}, {"SYC", "Africa", "Seychelles", "2020-09-13", 139., 0., 0.429, "", 
  "", 0., 1413.463, 0., 4.358, "", "", 0., 0.4, "", "", "", "", "", "", "", 
  "", "", "", "", "", "", "", "", "", "", "", "", "", "", "", "", "", "", "", 
  23.15, 98340., 208.354, 36.2, 8.606, 5.586, 26382.287, 1.1, 242.648, 10.55, 
  7.1, 35.7, "", 3.6, 73.4, 0.796}, {"SYC", "Africa", "Seychelles", 
  "2020-09-14", 140., 1., 0.429, "", "", 0., 1423.632, 10.169, 4.358, "", "", 
  0., 0.4, "", "", "", "", "", "", "", "", "", "", "", "", "", "", "", "", 
  "", "", "", "", "", "", "", "", "", "", 23.15, 98340., 208.354, 36.2, 
  8.606, 5.586, 26382.287, 1.1, 242.648, 10.55, 7.1, 35.7, "", 3.6, 73.4, 
  0.796}, {"SYC", "Africa", "Seychelles", "2020-09-15", 140., 0., 0.429, "", 
  "", 0., 1423.632, 0., 4.358, "", "", 0., 0.4, "", "", "", "", "", "", "", 
  "", "", "", "", "", "", "", "", "", "", "", "", "", "", "", "", "", "", "", 
  23.15, 98340., 208.354, 36.2, 8.606, 5.586, 26382.287, 1.1, 242.648, 10.55, 
  7.1, 35.7, "", 3.6, 73.4, 0.796}, {"SYC", "Africa", "Seychelles", 
  "2020-09-16", 140., 0., 0.429, "", "", 0., 1423.632, 0., 4.358, "", "", 0., 
  0.4, "", "", "", "", "", "", "", "", "", "", "", "", "", "", "", "", "", 
  "", "", "", "", "", "", "", "", "", 23.15, 98340., 208.354, 36.2, 8.606, 
  5.586, 26382.287, 1.1, 242.648, 10.55, 7.1, 35.7, "", 3.6, 73.4, 0.796}, 
 {"SYC", "Africa", "Seychelles", "2020-09-17", 141., 1., 0.571, "", "", 0., 
  1433.801, 10.169, 5.811, "", "", 0., 0.4, "", "", "", "", "", "", "", "", 
  "", "", "", "", "", "", "", "", "", "", "", "", "", "", "", "", "", "", 
  23.15, 98340., 208.354, 36.2, 8.606, 5.586, 26382.287, 1.1, 242.648, 10.55, 
  7.1, 35.7, "", 3.6, 73.4, 0.796}, {"SYC", "Africa", "Seychelles", 
  "2020-09-18", 141., 0., 0.429, "", "", 0., 1433.801, 0., 4.358, "", "", 0., 
  0.39, "", "", "", "", "", "", "", "", "", "", "", "", "", "", "", "", "", 
  "", "", "", "", "", "", "", "", "", 23.15, 98340., 208.354, 36.2, 8.606, 
  5.586, 26382.287, 1.1, 242.648, 10.55, 7.1, 35.7, "", 3.6, 73.4, 0.796}, 
 {"SYC", "Africa", "Seychelles", "2020-09-19", 141., 0., 0.286, "", "", 0., 
  1433.801, 0., 2.905, "", "", 0., 0.38, "", "", "", "", "", "", "", "", "", 
  "", "", "", "", "", "", "", "", "", "", "", "", "", "", "", "", "", 23.15, 
  98340., 208.354, 36.2, 8.606, 5.586, 26382.287, 1.1, 242.648, 10.55, 7.1, 
  35.7, "", 3.6, 73.4, 0.796}, {"SYC", "Africa", "Seychelles", "2020-09-20", 
  141., 0., 0.286, "", "", 0., 1433.801, 0., 2.905, "", "", 0., 0.37, "", "", 
  "", "", "", "", "", "", "", "", "", "", "", "", "", "", "", "", "", "", "", 
  "", "", "", "", "", 23.15, 98340., 208.354, 36.2, 8.606, 5.586, 26382.287, 
  1.1, 242.648, 10.55, 7.1, 35.7, "", 3.6, 73.4, 0.796}, 
 {"SYC", "Africa", "Seychelles", "2020-09-21", 143., 2., 0.429, "", "", 0., 
  1454.139, 20.338, 4.358, "", "", 0., 0.36, "", "", "", "", "", "", "", "", 
  "", "", "", "", "", "", "", "", "", "", "", "", "", "", "", "", "", "", 
  23.15, 98340., 208.354, 36.2, 8.606, 5.586, 26382.287, 1.1, 242.648, 10.55, 
  7.1, 35.7, "", 3.6, 73.4, 0.796}, {"SYC", "Africa", "Seychelles", 
  "2020-09-22", 143., 0., 0.429, "", "", 0., 1454.139, 0., 4.358, "", "", 0., 
  0.36, "", "", "", "", "", "", "", "", "", "", "", "", "", "", "", "", "", 
  "", "", "", "", "", "", "", "", "", 28.7, 98340., 208.354, 36.2, 8.606, 
  5.586, 26382.287, 1.1, 242.648, 10.55, 7.1, 35.7, "", 3.6, 73.4, 0.796}, 
 {"SYC", "Africa", "Seychelles", "2020-09-23", 143., 0., 0.429, "", "", 0., 
  1454.139, 0., 4.358, "", "", 0., 0.35, "", "", "", "", "", "", "", "", "", 
  "", "", "", "", "", "", "", "", "", "", "", "", "", "", "", "", "", 28.7, 
  98340., 208.354, 36.2, 8.606, 5.586, 26382.287, 1.1, 242.648, 10.55, 7.1, 
  35.7, "", 3.6, 73.4, 0.796}, {"SYC", "Africa", "Seychelles", "2020-09-24", 
  143., 0., 0.286, "", "", 0., 1454.139, 0., 2.905, "", "", 0., 0.35, "", "", 
  "", "", "", "", "", "", "", "", "", "", "", "", "", "", "", "", "", "", "", 
  "", "", "", "", "", 28.7, 98340., 208.354, 36.2, 8.606, 5.586, 26382.287, 
  1.1, 242.648, 10.55, 7.1, 35.7, "", 3.6, 73.4, 0.796}, 
 {"SYC", "Africa", "Seychelles", "2020-09-25", 143., 0., 0.286, "", "", 0., 
  1454.139, 0., 2.905, "", "", 0., 0.34, "", "", "", "", "", "", "", "", "", 
  "", "", "", "", "", "", "", "", "", "", "", "", "", "", "", "", "", 28.7, 
  98340., 208.354, 36.2, 8.606, 5.586, 26382.287, 1.1, 242.648, 10.55, 7.1, 
  35.7, "", 3.6, 73.4, 0.796}, {"SYC", "Africa", "Seychelles", "2020-09-26", 
  143., 0., 0.286, "", "", 0., 1454.139, 0., 2.905, "", "", 0., 0.34, "", "", 
  "", "", "", "", "", "", "", "", "", "", "", "", "", "", "", "", "", "", "", 
  "", "", "", "", "", 28.7, 98340., 208.354, 36.2, 8.606, 5.586, 26382.287, 
  1.1, 242.648, 10.55, 7.1, 35.7, "", 3.6, 73.4, 0.796}, 
 {"SYC", "Africa", "Seychelles", "2020-09-27", 143., 0., 0.286, "", "", 0., 
  1454.139, 0., 2.905, "", "", 0., 0.35, "", "", "", "", "", "", "", "", "", 
  "", "", "", "", "", "", "", "", "", "", "", "", "", "", "", "", "", 28.7, 
  98340., 208.354, 36.2, 8.606, 5.586, 26382.287, 1.1, 242.648, 10.55, 7.1, 
  35.7, "", 3.6, 73.4, 0.796}, {"SYC", "Africa", "Seychelles", "2020-09-28", 
  143., 0., 0., "", "", 0., 1454.139, 0., 0., "", "", 0., 0.35, "", "", "", 
  "", "", "", "", "", "", "", "", "", "", "", "", "", "", "", "", "", "", "", 
  "", "", "", "", 28.7, 98340., 208.354, 36.2, 8.606, 5.586, 26382.287, 1.1, 
  242.648, 10.55, 7.1, 35.7, "", 3.6, 73.4, 0.796}, 
 {"SYC", "Africa", "Seychelles", "2020-09-29", 143., 0., 0., "", "", 0., 
  1454.139, 0., 0., "", "", 0., 0.36, "", "", "", "", "", "", "", "", "", "", 
  "", "", "", "", "", "", "", "", "", "", "", "", "", "", "", "", 28.7, 
  98340., 208.354, 36.2, 8.606, 5.586, 26382.287, 1.1, 242.648, 10.55, 7.1, 
  35.7, "", 3.6, 73.4, 0.796}, {"SYC", "Africa", "Seychelles", "2020-09-30", 
  144., 1., 0.143, "", "", 0., 1464.308, 10.169, 1.453, "", "", 0., 0.36, "", 
  "", "", "", "", "", "", "", "", "", "", "", "", "", "", "", "", "", "", "", 
  "", "", "", "", "", "", 28.7, 98340., 208.354, 36.2, 8.606, 5.586, 
  26382.287, 1.1, 242.648, 10.55, 7.1, 35.7, "", 3.6, 73.4, 0.796}, 
 {"SYC", "Africa", "Seychelles", "2020-10-01", 144., 0., 0.143, "", "", 0., 
  1464.308, 0., 1.453, "", "", 0., 0.37, "", "", "", "", "", "", "", "", "", 
  "", "", "", "", "", "", "", "", "", "", "", "", "", "", "", "", "", 28.7, 
  98340., 208.354, 36.2, 8.606, 5.586, 26382.287, 1.1, 242.648, 10.55, 7.1, 
  35.7, "", 3.6, 73.4, 0.796}, {"SYC", "Africa", "Seychelles", "2020-10-02", 
  145., 1., 0.286, "", "", 0., 1474.476, 10.169, 2.905, "", "", 0., 0.38, "", 
  "", "", "", "", "", "", "", "", "", "", "", "", "", "", "", "", "", "", "", 
  "", "", "", "", "", "", 28.7, 98340., 208.354, 36.2, 8.606, 5.586, 
  26382.287, 1.1, 242.648, 10.55, 7.1, 35.7, "", 3.6, 73.4, 0.796}, 
 {"SYC", "Africa", "Seychelles", "2020-10-03", 146., 1., 0.429, "", "", 0., 
  1484.645, 10.169, 4.358, "", "", 0., 0.37, "", "", "", "", "", "", "", "", 
  "", "", "", "", "", "", "", "", "", "", "", "", "", "", "", "", "", "", 
  28.7, 98340., 208.354, 36.2, 8.606, 5.586, 26382.287, 1.1, 242.648, 10.55, 
  7.1, 35.7, "", 3.6, 73.4, 0.796}, {"SYC", "Africa", "Seychelles", 
  "2020-10-04", 146., 0., 0.429, "", "", 0., 1484.645, 0., 4.358, "", "", 0., 
  0.35, "", "", "", "", "", "", "", "", "", "", "", "", "", "", "", "", "", 
  "", "", "", "", "", "", "", "", "", 28.7, 98340., 208.354, 36.2, 8.606, 
  5.586, 26382.287, 1.1, 242.648, 10.55, 7.1, 35.7, "", 3.6, 73.4, 0.796}, 
 {"SYC", "Africa", "Seychelles", "2020-10-05", 146., 0., 0.429, "", "", 0., 
  1484.645, 0., 4.358, "", "", 0., 0.33, "", "", "", "", "", "", "", "", "", 
  "", "", "", "", "", "", "", "", "", "", "", "", "", "", "", "", "", 28.7, 
  98340., 208.354, 36.2, 8.606, 5.586, 26382.287, 1.1, 242.648, 10.55, 7.1, 
  35.7, "", 3.6, 73.4, 0.796}, {"SYC", "Africa", "Seychelles", "2020-10-06", 
  148., 2., 0.714, "", "", 0., 1504.983, 20.338, 7.263, "", "", 0., 0.32, "", 
  "", "", "", "", "", "", "", "", "", "", "", "", "", "", "", "", "", "", "", 
  "", "", "", "", "", "", 28.7, 98340., 208.354, 36.2, 8.606, 5.586, 
  26382.287, 1.1, 242.648, 10.55, 7.1, 35.7, "", 3.6, 73.4, 0.796}, 
 {"SYC", "Africa", "Seychelles", "2020-10-07", 148., 0., 0.571, "", "", 0., 
  1504.983, 0., 5.811, "", "", 0., 0.3, "", "", "", "", "", "", "", "", "", 
  "", "", "", "", "", "", "", "", "", "", "", "", "", "", "", "", "", 28.7, 
  98340., 208.354, 36.2, 8.606, 5.586, 26382.287, 1.1, 242.648, 10.55, 7.1, 
  35.7, "", 3.6, 73.4, 0.796}, {"SYC", "Africa", "Seychelles", "2020-10-08", 
  148., 0., 0.571, "", "", 0., 1504.983, 0., 5.811, "", "", 0., 0.29, "", "", 
  "", "", "", "", "", "", "", "", "", "", "", "", "", "", "", "", "", "", "", 
  "", "", "", "", "", 28.7, 98340., 208.354, 36.2, 8.606, 5.586, 26382.287, 
  1.1, 242.648, 10.55, 7.1, 35.7, "", 3.6, 73.4, 0.796}, 
 {"SYC", "Africa", "Seychelles", "2020-10-09", 148., 0., 0.429, "", "", 0., 
  1504.983, 0., 4.358, "", "", 0., 0.28, "", "", "", "", "", "", "", "", "", 
  "", "", "", "", "", "", "", "", "", "", "", "", "", "", "", "", "", 28.7, 
  98340., 208.354, 36.2, 8.606, 5.586, 26382.287, 1.1, 242.648, 10.55, 7.1, 
  35.7, "", 3.6, 73.4, 0.796}, {"SYC", "Africa", "Seychelles", "2020-10-10", 
  148., 0., 0.286, "", "", 0., 1504.983, 0., 2.905, "", "", 0., 0.27, "", "", 
  "", "", "", "", "", "", "", "", "", "", "", "", "", "", "", "", "", "", "", 
  "", "", "", "", "", 28.7, 98340., 208.354, 36.2, 8.606, 5.586, 26382.287, 
  1.1, 242.648, 10.55, 7.1, 35.7, "", 3.6, 73.4, 0.796}, 
 {"SYC", "Africa", "Seychelles", "2020-10-11", 148., 0., 0.286, "", "", 0., 
  1504.983, 0., 2.905, "", "", 0., 0.26, "", "", "", "", "", "", "", "", "", 
  "", "", "", "", "", "", "", "", "", "", "", "", "", "", "", "", "", 28.7, 
  98340., 208.354, 36.2, 8.606, 5.586, 26382.287, 1.1, 242.648, 10.55, 7.1, 
  35.7, "", 3.6, 73.4, 0.796}, {"SYC", "Africa", "Seychelles", "2020-10-12", 
  148., 0., 0.286, "", "", 0., 1504.983, 0., 2.905, "", "", 0., 0.25, "", "", 
  "", "", "", "", "", "", "", "", "", "", "", "", "", "", "", "", "", "", "", 
  "", "", "", "", "", 31.48, 98340., 208.354, 36.2, 8.606, 5.586, 26382.287, 
  1.1, 242.648, 10.55, 7.1, 35.7, "", 3.6, 73.4, 0.796}, 
 {"SYC", "Africa", "Seychelles", "2020-10-13", 148., 0., 0., "", "", 0., 
  1504.983, 0., 0., "", "", 0., 0.24, "", "", "", "", "", "", "", "", "", "", 
  "", "", "", "", "", "", "", "", "", "", "", "", "", "", "", "", 31.48, 
  98340., 208.354, 36.2, 8.606, 5.586, 26382.287, 1.1, 242.648, 10.55, 7.1, 
  35.7, "", 3.6, 73.4, 0.796}, {"SYC", "Africa", "Seychelles", "2020-10-14", 
  148., 0., 0., "", "", 0., 1504.983, 0., 0., "", "", 0., 0.23, "", "", "", 
  "", "", "", "", "", "", "", "", "", "", "", "", "", "", "", "", "", "", "", 
  "", "", "", "", 31.48, 98340., 208.354, 36.2, 8.606, 5.586, 26382.287, 1.1, 
  242.648, 10.55, 7.1, 35.7, "", 3.6, 73.4, 0.796}, 
 {"SYC", "Africa", "Seychelles", "2020-10-15", 148., 0., 0., "", "", 0., 
  1504.983, 0., 0., "", "", 0., 0.23, "", "", "", "", "", "", "", "", "", "", 
  "", "", "", "", "", "", "", "", "", "", "", "", "", "", "", "", 31.48, 
  98340., 208.354, 36.2, 8.606, 5.586, 26382.287, 1.1, 242.648, 10.55, 7.1, 
  35.7, "", 3.6, 73.4, 0.796}, {"SYC", "Africa", "Seychelles", "2020-10-16", 
  149., 1., 0.143, "", "", 0., 1515.152, 10.169, 1.453, "", "", 0., 0.22, "", 
  "", "", "", "", "", "", "", "", "", "", "", "", "", "", "", "", "", "", "", 
  "", "", "", "", "", "", 31.48, 98340., 208.354, 36.2, 8.606, 5.586, 
  26382.287, 1.1, 242.648, 10.55, 7.1, 35.7, "", 3.6, 73.4, 0.796}, 
 {"SYC", "Africa", "Seychelles", "2020-10-17", 149., 0., 0.143, "", "", 0., 
  1515.152, 0., 1.453, "", "", 0., 0.21, "", "", "", "", "", "", "", "", "", 
  "", "", "", "", "", "", "", "", "", "", "", "", "", "", "", "", "", 31.48, 
  98340., 208.354, 36.2, 8.606, 5.586, 26382.287, 1.1, 242.648, 10.55, 7.1, 
  35.7, "", 3.6, 73.4, 0.796}, {"SYC", "Africa", "Seychelles", "2020-10-18", 
  149., 0., 0.143, "", "", 0., 1515.152, 0., 1.453, "", "", 0., 0.21, "", "", 
  "", "", "", "", "", "", "", "", "", "", "", "", "", "", "", "", "", "", "", 
  "", "", "", "", "", 31.48, 98340., 208.354, 36.2, 8.606, 5.586, 26382.287, 
  1.1, 242.648, 10.55, 7.1, 35.7, "", 3.6, 73.4, 0.796}, 
 {"SYC", "Africa", "Seychelles", "2020-10-19", 149., 0., 0.143, "", "", 0., 
  1515.152, 0., 1.453, "", "", 0., 0.2, "", "", "", "", "", "", "", "", "", 
  "", "", "", "", "", "", "", "", "", "", "", "", "", "", "", "", "", 31.48, 
  98340., 208.354, 36.2, 8.606, 5.586, 26382.287, 1.1, 242.648, 10.55, 7.1, 
  35.7, "", 3.6, 73.4, 0.796}, {"SYC", "Africa", "Seychelles", "2020-10-20", 
  149., 0., 0.143, "", "", 0., 1515.152, 0., 1.453, "", "", 0., 0.2, "", "", 
  "", "", "", "", "", "", "", "", "", "", "", "", "", "", "", "", "", "", "", 
  "", "", "", "", "", 31.48, 98340., 208.354, 36.2, 8.606, 5.586, 26382.287, 
  1.1, 242.648, 10.55, 7.1, 35.7, "", 3.6, 73.4, 0.796}, 
 {"SYC", "Africa", "Seychelles", "2020-10-21", 151., 2., 0.429, "", "", 0., 
  1535.489, 20.338, 4.358, "", "", 0., 0.2, "", "", "", "", "", "", "", "", 
  "", "", "", "", "", "", "", "", "", "", "", "", "", "", "", "", "", "", 
  31.48, 98340., 208.354, 36.2, 8.606, 5.586, 26382.287, 1.1, 242.648, 10.55, 
  7.1, 35.7, "", 3.6, 73.4, 0.796}, {"SYC", "Africa", "Seychelles", 
  "2020-10-22", 151., 0., 0.429, "", "", 0., 1535.489, 0., 4.358, "", "", 0., 
  0.19, "", "", "", "", "", "", "", "", "", "", "", "", "", "", "", "", "", 
  "", "", "", "", "", "", "", "", "", 31.48, 98340., 208.354, 36.2, 8.606, 
  5.586, 26382.287, 1.1, 242.648, 10.55, 7.1, 35.7, "", 3.6, 73.4, 0.796}, 
 {"SYC", "Africa", "Seychelles", "2020-10-23", 153., 2., 0.571, "", "", 0., 
  1555.827, 20.338, 5.811, "", "", 0., 0.19, "", "", "", "", "", "", "", "", 
  "", "", "", "", "", "", "", "", "", "", "", "", "", "", "", "", "", "", 
  31.48, 98340., 208.354, 36.2, 8.606, 5.586, 26382.287, 1.1, 242.648, 10.55, 
  7.1, 35.7, "", 3.6, 73.4, 0.796}, {"SYC", "Africa", "Seychelles", 
  "2020-10-24", 153., 0., 0.571, "", "", 0., 1555.827, 0., 5.811, "", "", 0., 
  0.19, "", "", "", "", "", "", "", "", "", "", "", "", "", "", "", "", "", 
  "", "", "", "", "", "", "", "", "", 31.48, 98340., 208.354, 36.2, 8.606, 
  5.586, 26382.287, 1.1, 242.648, 10.55, 7.1, 35.7, "", 3.6, 73.4, 0.796}, 
 {"SYC", "Africa", "Seychelles", "2020-10-25", 153., 0., 0.571, "", "", 0., 
  1555.827, 0., 5.811, "", "", 0., 0.18, "", "", "", "", "", "", "", "", "", 
  "", "", "", "", "", "", "", "", "", "", "", "", "", "", "", "", "", 31.48, 
  98340., 208.354, 36.2, 8.606, 5.586, 26382.287, 1.1, 242.648, 10.55, 7.1, 
  35.7, "", 3.6, 73.4, 0.796}, {"SYC", "Africa", "Seychelles", "2020-10-26", 
  153., 0., 0.571, "", "", 0., 1555.827, 0., 5.811, "", "", 0., 0.18, "", "", 
  "", "", "", "", "", "", "", "", "", "", "", "", "", "", "", "", "", "", "", 
  "", "", "", "", "", 31.48, 98340., 208.354, 36.2, 8.606, 5.586, 26382.287, 
  1.1, 242.648, 10.55, 7.1, 35.7, "", 3.6, 73.4, 0.796}, 
 {"SYC", "Africa", "Seychelles", "2020-10-27", 153., 0., 0.571, "", "", 0., 
  1555.827, 0., 5.811, "", "", 0., 0.18, "", "", "", "", "", "", "", "", "", 
  "", "", "", "", "", "", "", "", "", "", "", "", "", "", "", "", "", 31.48, 
  98340., 208.354, 36.2, 8.606, 5.586, 26382.287, 1.1, 242.648, 10.55, 7.1, 
  35.7, "", 3.6, 73.4, 0.796}, {"SYC", "Africa", "Seychelles", "2020-10-28", 
  153., 0., 0.286, "", "", 0., 1555.827, 0., 2.905, "", "", 0., 0.18, "", "", 
  "", "", "", "", "", "", "", "", "", "", "", "", "", "", "", "", "", "", "", 
  "", "", "", "", "", 31.48, 98340., 208.354, 36.2, 8.606, 5.586, 26382.287, 
  1.1, 242.648, 10.55, 7.1, 35.7, "", 3.6, 73.4, 0.796}, 
 {"SYC", "Africa", "Seychelles", "2020-10-29", 153., 0., 0.286, "", "", 0., 
  1555.827, 0., 2.905, "", "", 0., 0.18, "", "", "", "", "", "", "", "", "", 
  "", "", "", "", "", "", "", "", "", "", "", "", "", "", "", "", "", 31.48, 
  98340., 208.354, 36.2, 8.606, 5.586, 26382.287, 1.1, 242.648, 10.55, 7.1, 
  35.7, "", 3.6, 73.4, 0.796}, {"SYC", "Africa", "Seychelles", "2020-10-30", 
  153., 0., 0., "", "", 0., 1555.827, 0., 0., "", "", 0., 0.17, "", "", "", 
  "", "", "", "", "", "", "", "", "", "", "", "", "", "", "", "", "", "", "", 
  "", "", "", "", 31.48, 98340., 208.354, 36.2, 8.606, 5.586, 26382.287, 1.1, 
  242.648, 10.55, 7.1, 35.7, "", 3.6, 73.4, 0.796}, 
 {"SYC", "Africa", "Seychelles", "2020-10-31", 153., 0., 0., "", "", 0., 
  1555.827, 0., 0., "", "", 0., 0.17, "", "", "", "", "", "", "", "", "", "", 
  "", "", "", "", "", "", "", "", "", "", "", "", "", "", "", "", 31.48, 
  98340., 208.354, 36.2, 8.606, 5.586, 26382.287, 1.1, 242.648, 10.55, 7.1, 
  35.7, "", 3.6, 73.4, 0.796}, {"SYC", "Africa", "Seychelles", "2020-11-01", 
  153., 0., 0., "", "", 0., 1555.827, 0., 0., "", "", 0., 0.18, "", "", "", 
  "", "", "", "", "", "", "", "", "", "", "", "", "", "", "", "", "", "", "", 
  "", "", "", "", 31.48, 98340., 208.354, 36.2, 8.606, 5.586, 26382.287, 1.1, 
  242.648, 10.55, 7.1, 35.7, "", 3.6, 73.4, 0.796}, 
 {"SYC", "Africa", "Seychelles", "2020-11-02", 153., 0., 0., "", "", 0., 
  1555.827, 0., 0., "", "", 0., 0.18, "", "", "", "", "", "", "", "", "", "", 
  "", "", "", "", "", "", "", "", "", "", "", "", "", "", "", "", 31.48, 
  98340., 208.354, 36.2, 8.606, 5.586, 26382.287, 1.1, 242.648, 10.55, 7.1, 
  35.7, "", 3.6, 73.4, 0.796}, {"SYC", "Africa", "Seychelles", "2020-11-03", 
  157., 4., 0.571, "", "", 0., 1596.502, 40.675, 5.811, "", "", 0., 0.18, "", 
  "", "", "", "", "", "", "", "", "", "", "", "", "", "", "", "", "", "", "", 
  "", "", "", "", "", "", 31.48, 98340., 208.354, 36.2, 8.606, 5.586, 
  26382.287, 1.1, 242.648, 10.55, 7.1, 35.7, "", 3.6, 73.4, 0.796}, 
 {"SYC", "Africa", "Seychelles", "2020-11-04", 157., 0., 0.571, "", "", 0., 
  1596.502, 0., 5.811, "", "", 0., 0.18, "", "", "", "", "", "", "", "", "", 
  "", "", "", "", "", "", "", "", "", "", "", "", "", "", "", "", "", 31.48, 
  98340., 208.354, 36.2, 8.606, 5.586, 26382.287, 1.1, 242.648, 10.55, 7.1, 
  35.7, "", 3.6, 73.4, 0.796}, {"SYC", "Africa", "Seychelles", "2020-11-05", 
  157., 0., 0.571, "", "", 0., 1596.502, 0., 5.811, "", "", 0., 0.19, "", "", 
  "", "", "", "", "", "", "", "", "", "", "", "", "", "", "", "", "", "", "", 
  "", "", "", "", "", 31.48, 98340., 208.354, 36.2, 8.606, 5.586, 26382.287, 
  1.1, 242.648, 10.55, 7.1, 35.7, "", 3.6, 73.4, 0.796}, 
 {"SYC", "Africa", "Seychelles", "2020-11-06", 158., 1., 0.714, "", "", 0., 
  1606.671, 10.169, 7.263, "", "", 0., 0.19, "", "", "", "", "", "", "", "", 
  "", "", "", "", "", "", "", "", "", "", "", "", "", "", "", "", "", "", 
  31.48, 98340., 208.354, 36.2, 8.606, 5.586, 26382.287, 1.1, 242.648, 10.55, 
  7.1, 35.7, "", 3.6, 73.4, 0.796}, {"SYC", "Africa", "Seychelles", 
  "2020-11-07", 158., 0., 0.714, "", "", 0., 1606.671, 0., 7.263, "", "", 0., 
  0.19, "", "", "", "", "", "", "", "", "", "", "", "", "", "", "", "", "", 
  "", "", "", "", "", "", "", "", "", 31.48, 98340., 208.354, 36.2, 8.606, 
  5.586, 26382.287, 1.1, 242.648, 10.55, 7.1, 35.7, "", 3.6, 73.4, 0.796}, 
 {"SYC", "Africa", "Seychelles", "2020-11-08", 158., 0., 0.714, "", "", 0., 
  1606.671, 0., 7.263, "", "", 0., 0.18, "", "", "", "", "", "", "", "", "", 
  "", "", "", "", "", "", "", "", "", "", "", "", "", "", "", "", "", 31.48, 
  98340., 208.354, 36.2, 8.606, 5.586, 26382.287, 1.1, 242.648, 10.55, 7.1, 
  35.7, "", 3.6, 73.4, 0.796}, {"SYC", "Africa", "Seychelles", "2020-11-09", 
  158., 0., 0.714, "", "", 0., 1606.671, 0., 7.263, "", "", 0., 0.18, "", "", 
  "", "", "", "", "", "", "", "", "", "", "", "", "", "", "", "", "", "", "", 
  "", "", "", "", "", 31.48, 98340., 208.354, 36.2, 8.606, 5.586, 26382.287, 
  1.1, 242.648, 10.55, 7.1, 35.7, "", 3.6, 73.4, 0.796}, 
 {"SYC", "Africa", "Seychelles", "2020-11-10", 158., 0., 0.143, "", "", 0., 
  1606.671, 0., 1.453, "", "", 0., 0.18, "", "", "", "", "", "", "", "", "", 
  "", "", "", "", "", "", "", "", "", "", "", "", "", "", "", "", "", 31.48, 
  98340., 208.354, 36.2, 8.606, 5.586, 26382.287, 1.1, 242.648, 10.55, 7.1, 
  35.7, "", 3.6, 73.4, 0.796}, {"SYC", "Africa", "Seychelles", "2020-11-11", 
  158., 0., 0.143, "", "", 0., 1606.671, 0., 1.453, "", "", 0., 0.18, "", "", 
  "", "", "", "", "", "", "", "", "", "", "", "", "", "", "", "", "", "", "", 
  "", "", "", "", "", 31.48, 98340., 208.354, 36.2, 8.606, 5.586, 26382.287, 
  1.1, 242.648, 10.55, 7.1, 35.7, "", 3.6, 73.4, 0.796}, 
 {"SYC", "Africa", "Seychelles", "2020-11-12", 160., 2., 0.429, "", "", 0., 
  1627.008, 20.338, 4.358, "", "", 0., 0.18, "", "", "", "", "", "", "", "", 
  "", "", "", "", "", "", "", "", "", "", "", "", "", "", "", "", "", "", 
  31.48, 98340., 208.354, 36.2, 8.606, 5.586, 26382.287, 1.1, 242.648, 10.55, 
  7.1, 35.7, "", 3.6, 73.4, 0.796}, {"SYC", "Africa", "Seychelles", 
  "2020-11-13", 160., 0., 0.286, "", "", 0., 1627.008, 0., 2.905, "", "", 0., 
  0.18, "", "", "", "", "", "", "", "", "", "", "", "", "", "", "", "", "", 
  "", "", "", "", "", "", "", "", "", 31.48, 98340., 208.354, 36.2, 8.606, 
  5.586, 26382.287, 1.1, 242.648, 10.55, 7.1, 35.7, "", 3.6, 73.4, 0.796}, 
 {"SYC", "Africa", "Seychelles", "2020-11-14", 160., 0., 0.286, "", "", 0., 
  1627.008, 0., 2.905, "", "", 0., 0.18, "", "", "", "", "", "", "", "", "", 
  "", "", "", "", "", "", "", "", "", "", "", "", "", "", "", "", "", 31.48, 
  98340., 208.354, 36.2, 8.606, 5.586, 26382.287, 1.1, 242.648, 10.55, 7.1, 
  35.7, "", 3.6, 73.4, 0.796}, {"SYC", "Africa", "Seychelles", "2020-11-15", 
  160., 0., 0.286, "", "", 0., 1627.008, 0., 2.905, "", "", 0., 0.18, "", "", 
  "", "", "", "", "", "", "", "", "", "", "", "", "", "", "", "", "", "", "", 
  "", "", "", "", "", 31.48, 98340., 208.354, 36.2, 8.606, 5.586, 26382.287, 
  1.1, 242.648, 10.55, 7.1, 35.7, "", 3.6, 73.4, 0.796}, 
 {"SYC", "Africa", "Seychelles", "2020-11-16", 160., 0., 0.286, "", "", 0., 
  1627.008, 0., 2.905, "", "", 0., 0.18, "", "", "", "", "", "", "", "", "", 
  "", "", "", "", "", "", "", "", "", "", "", "", "", "", "", "", "", 31.48, 
  98340., 208.354, 36.2, 8.606, 5.586, 26382.287, 1.1, 242.648, 10.55, 7.1, 
  35.7, "", 3.6, 73.4, 0.796}, {"SYC", "Africa", "Seychelles", "2020-11-17", 
  160., 0., 0.286, "", "", 0., 1627.008, 0., 2.905, "", "", 0., 0.18, "", "", 
  "", "", "", "", "", "", "", "", "", "", "", "", "", "", "", "", "", "", "", 
  "", "", "", "", "", 31.48, 98340., 208.354, 36.2, 8.606, 5.586, 26382.287, 
  1.1, 242.648, 10.55, 7.1, 35.7, "", 3.6, 73.4, 0.796}, 
 {"SYC", "Africa", "Seychelles", "2020-11-18", 160., 0., 0.286, "", "", 0., 
  1627.008, 0., 2.905, "", "", 0., 0.19, "", "", "", "", "", "", "", "", "", 
  "", "", "", "", "", "", "", "", "", "", "", "", "", "", "", "", "", 31.48, 
  98340., 208.354, 36.2, 8.606, 5.586, 26382.287, 1.1, 242.648, 10.55, 7.1, 
  35.7, "", 3.6, 73.4, 0.796}, {"SYC", "Africa", "Seychelles", "2020-11-19", 
  163., 3., 0.429, "", "", 0., 1657.515, 30.506, 4.358, "", "", 0., 0.19, "", 
  "", "", "", "", "", "", "", "", "", "", "", "", "", "", "", "", "", "", "", 
  "", "", "", "", "", "", 31.48, 98340., 208.354, 36.2, 8.606, 5.586, 
  26382.287, 1.1, 242.648, 10.55, 7.1, 35.7, "", 3.6, 73.4, 0.796}, 
 {"SYC", "Africa", "Seychelles", "2020-11-20", 163., 0., 0.429, "", "", 0., 
  1657.515, 0., 4.358, "", "", 0., 0.19, "", "", "", "", "", "", "", "", "", 
  "", "", "", "", "", "", "", "", "", "", "", "", "", "", "", "", "", 31.48, 
  98340., 208.354, 36.2, 8.606, 5.586, 26382.287, 1.1, 242.648, 10.55, 7.1, 
  35.7, "", 3.6, 73.4, 0.796}, {"SYC", "Africa", "Seychelles", "2020-11-21", 
  163., 0., 0.429, "", "", 0., 1657.515, 0., 4.358, "", "", 0., 0.2, "", "", 
  "", "", "", "", "", "", "", "", "", "", "", "", "", "", "", "", "", "", "", 
  "", "", "", "", "", 31.48, 98340., 208.354, 36.2, 8.606, 5.586, 26382.287, 
  1.1, 242.648, 10.55, 7.1, 35.7, "", 3.6, 73.4, 0.796}, 
 {"SYC", "Africa", "Seychelles", "2020-11-22", 163., 0., 0.429, "", "", 0., 
  1657.515, 0., 4.358, "", "", 0., 0.2, "", "", "", "", "", "", "", "", "", 
  "", "", "", "", "", "", "", "", "", "", "", "", "", "", "", "", "", 31.48, 
  98340., 208.354, 36.2, 8.606, 5.586, 26382.287, 1.1, 242.648, 10.55, 7.1, 
  35.7, "", 3.6, 73.4, 0.796}, {"SYC", "Africa", "Seychelles", "2020-11-23", 
  166., 3., 0.857, "", "", 0., 1688.021, 30.506, 8.716, "", "", 0., 0.21, "", 
  "", "", "", "", "", "", "", "", "", "", "", "", "", "", "", "", "", "", "", 
  "", "", "", "", "", "", 31.48, 98340., 208.354, 36.2, 8.606, 5.586, 
  26382.287, 1.1, 242.648, 10.55, 7.1, 35.7, "", 3.6, 73.4, 0.796}, 
 {"SYC", "Africa", "Seychelles", "2020-11-24", 166., 0., 0.857, "", "", 0., 
  1688.021, 0., 8.716, "", "", 0., 0.22, "", "", "", "", "", "", "", "", "", 
  "", "", "", "", "", "", "", "", "", "", "", "", "", "", "", "", "", 31.48, 
  98340., 208.354, 36.2, 8.606, 5.586, 26382.287, 1.1, 242.648, 10.55, 7.1, 
  35.7, "", 3.6, 73.4, 0.796}, {"SYC", "Africa", "Seychelles", "2020-11-25", 
  166., 0., 0.857, "", "", 0., 1688.021, 0., 8.716, "", "", 0., 0.22, "", "", 
  "", "", "", "", "", "", "", "", "", "", "", "", "", "", "", "", "", "", "", 
  "", "", "", "", "", 31.48, 98340., 208.354, 36.2, 8.606, 5.586, 26382.287, 
  1.1, 242.648, 10.55, 7.1, 35.7, "", 3.6, 73.4, 0.796}, 
 {"SYC", "Africa", "Seychelles", "2020-11-26", 166., 0., 0.429, "", "", 0., 
  1688.021, 0., 4.358, "", "", 0., 0.23, "", "", "", "", "", "", "", "", "", 
  "", "", "", "", "", "", "", "", "", "", "", "", "", "", "", "", "", 31.48, 
  98340., 208.354, 36.2, 8.606, 5.586, 26382.287, 1.1, 242.648, 10.55, 7.1, 
  35.7, "", 3.6, 73.4, 0.796}, {"SYC", "Africa", "Seychelles", "2020-11-27", 
  173., 7., 1.429, "", "", 0., 1759.203, 71.182, 14.527, "", "", 0., 0.23, 
  "", "", "", "", "", "", "", "", "", "", "", "", "", "", "", "", "", "", "", 
  "", "", "", "", "", "", "", 31.48, 98340., 208.354, 36.2, 8.606, 5.586, 
  26382.287, 1.1, 242.648, 10.55, 7.1, 35.7, "", 3.6, 73.4, 0.796}, 
 {"SYC", "Africa", "Seychelles", "2020-11-28", 173., 0., 1.429, "", "", 0., 
  1759.203, 0., 14.527, "", "", 0., 0.24, "", "", "", "", "", "", "", "", "", 
  "", "", "", "", "", "", "", "", "", "", "", "", "", "", "", "", "", 31.48, 
  98340., 208.354, 36.2, 8.606, 5.586, 26382.287, 1.1, 242.648, 10.55, 7.1, 
  35.7, "", 3.6, 73.4, 0.796}, {"SYC", "Africa", "Seychelles", "2020-11-29", 
  173., 0., 1.429, "", "", 0., 1759.203, 0., 14.527, "", "", 0., 0.25, "", 
  "", "", "", "", "", "", "", "", "", "", "", "", "", "", "", "", "", "", "", 
  "", "", "", "", "", "", 31.48, 98340., 208.354, 36.2, 8.606, 5.586, 
  26382.287, 1.1, 242.648, 10.55, 7.1, 35.7, "", 3.6, 73.4, 0.796}, 
 {"SYC", "Africa", "Seychelles", "2020-11-30", 183., 10., 2.429, "", "", 0., 
  1860.891, 101.688, 24.696, "", "", 0., 0.25, "", "", "", "", "", "", "", 
  "", "", "", "", "", "", "", "", "", "", "", "", "", "", "", "", "", "", "", 
  31.48, 98340., 208.354, 36.2, 8.606, 5.586, 26382.287, 1.1, 242.648, 10.55, 
  7.1, 35.7, "", 3.6, 73.4, 0.796}, {"SYC", "Africa", "Seychelles", 
  "2020-12-01", 183., 0., 2.429, "", "", 0., 1860.891, 0., 24.696, "", "", 
  0., 0.26, "", "", "", "", "", "", "", "", "", "", "", "", "", "", "", "", 
  "", "", "", "", "", "", "", "", "", "", 31.48, 98340., 208.354, 36.2, 
  8.606, 5.586, 26382.287, 1.1, 242.648, 10.55, 7.1, 35.7, "", 3.6, 73.4, 
  0.796}, {"SYC", "Africa", "Seychelles", "2020-12-02", 183., 0., 2.429, "", 
  "", 0., 1860.891, 0., 24.696, "", "", 0., 0.27, "", "", "", "", "", "", "", 
  "", "", "", "", "", "", "", "", "", "", "", "", "", "", "", "", "", "", "", 
  31.48, 98340., 208.354, 36.2, 8.606, 5.586, 26382.287, 1.1, 242.648, 10.55, 
  7.1, 35.7, "", 3.6, 73.4, 0.796}, {"SYC", "Africa", "Seychelles", 
  "2020-12-03", 183., 0., 2.429, "", "", 0., 1860.891, 0., 24.696, "", "", 
  0., 0.28, "", "", "", "", "", "", "", "", "", "", "", "", "", "", "", "", 
  "", "", "", "", "", "", "", "", "", "", 31.48, 98340., 208.354, 36.2, 
  8.606, 5.586, 26382.287, 1.1, 242.648, 10.55, 7.1, 35.7, "", 3.6, 73.4, 
  0.796}, {"SYC", "Africa", "Seychelles", "2020-12-04", 184., 1., 1.571, "", 
  "", 0., 1871.06, 10.169, 15.98, "", "", 0., 0.29, "", "", "", "", "", "", 
  "", "", "", "", "", "", "", "", "", "", "", "", "", "", "", "", "", "", "", 
  "", 31.48, 98340., 208.354, 36.2, 8.606, 5.586, 26382.287, 1.1, 242.648, 
  10.55, 7.1, 35.7, "", 3.6, 73.4, 0.796}, {"SYC", "Africa", "Seychelles", 
  "2020-12-05", 184., 0., 1.571, "", "", 0., 1871.06, 0., 15.98, "", "", 0., 
  0.29, "", "", "", "", "", "", "", "", "", "", "", "", "", "", "", "", "", 
  "", "", "", "", "", "", "", "", "", 31.48, 98340., 208.354, 36.2, 8.606, 
  5.586, 26382.287, 1.1, 242.648, 10.55, 7.1, 35.7, "", 3.6, 73.4, 0.796}, 
 {"SYC", "Africa", "Seychelles", "2020-12-06", 184., 0., 1.571, "", "", 0., 
  1871.06, 0., 15.98, "", "", 0., 0.31, "", "", "", "", "", "", "", "", "", 
  "", "", "", "", "", "", "", "", "", "", "", "", "", "", "", "", "", 31.48, 
  98340., 208.354, 36.2, 8.606, 5.586, 26382.287, 1.1, 242.648, 10.55, 7.1, 
  35.7, "", 3.6, 73.4, 0.796}, {"SYC", "Africa", "Seychelles", "2020-12-07", 
  184., 0., 0.143, "", "", 0., 1871.06, 0., 1.453, "", "", 0., 0.32, "", "", 
  "", "", "", "", "", "", "", "", "", "", "", "", "", "", "", "", "", "", "", 
  "", "", "", "", "", 31.48, 98340., 208.354, 36.2, 8.606, 5.586, 26382.287, 
  1.1, 242.648, 10.55, 7.1, 35.7, "", 3.6, 73.4, 0.796}, 
 {"SYC", "Africa", "Seychelles", "2020-12-08", 184., 0., 0.143, "", "", 0., 
  1871.06, 0., 1.453, "", "", 0., 0.33, "", "", "", "", "", "", "", "", "", 
  "", "", "", "", "", "", "", "", "", "", "", "", "", "", "", "", "", 31.48, 
  98340., 208.354, 36.2, 8.606, 5.586, 26382.287, 1.1, 242.648, 10.55, 7.1, 
  35.7, "", 3.6, 73.4, 0.796}, {"SYC", "Africa", "Seychelles", "2020-12-09", 
  184., 0., 0.143, "", "", 0., 1871.06, 0., 1.453, "", "", 0., 0.34, "", "", 
  "", "", "", "", "", "", "", "", "", "", "", "", "", "", "", "", "", "", "", 
  "", "", "", "", "", 31.48, 98340., 208.354, 36.2, 8.606, 5.586, 26382.287, 
  1.1, 242.648, 10.55, 7.1, 35.7, "", 3.6, 73.4, 0.796}, 
 {"SYC", "Africa", "Seychelles", "2020-12-10", 184., 0., 0.143, "", "", 0., 
  1871.06, 0., 1.453, "", "", 0., 0.35, "", "", "", "", "", "", "", "", "", 
  "", "", "", "", "", "", "", "", "", "", "", "", "", "", "", "", "", 31.48, 
  98340., 208.354, 36.2, 8.606, 5.586, 26382.287, 1.1, 242.648, 10.55, 7.1, 
  35.7, "", 3.6, 73.4, 0.796}, {"SYC", "Africa", "Seychelles", "2020-12-11", 
  187., 3., 0.429, "", "", 0., 1901.566, 30.506, 4.358, "", "", 0., 0.37, "", 
  "", "", "", "", "", "", "", "", "", "", "", "", "", "", "", "", "", "", "", 
  "", "", "", "", "", "", 31.48, 98340., 208.354, 36.2, 8.606, 5.586, 
  26382.287, 1.1, 242.648, 10.55, 7.1, 35.7, "", 3.6, 73.4, 0.796}, 
 {"SYC", "Africa", "Seychelles", "2020-12-12", 187., 0., 0.429, "", "", 0., 
  1901.566, 0., 4.358, "", "", 0., 0.38, "", "", "", "", "", "", "", "", "", 
  "", "", "", "", "", "", "", "", "", "", "", "", "", "", "", "", "", 31.48, 
  98340., 208.354, 36.2, 8.606, 5.586, 26382.287, 1.1, 242.648, 10.55, 7.1, 
  35.7, "", 3.6, 73.4, 0.796}, {"SYC", "Africa", "Seychelles", "2020-12-13", 
  187., 0., 0.429, "", "", 0., 1901.566, 0., 4.358, "", "", 0., 0.4, "", "", 
  "", "", "", "", "", "", "", "", "", "", "", "", "", "", "", "", "", "", "", 
  "", "", "", "", "", 31.48, 98340., 208.354, 36.2, 8.606, 5.586, 26382.287, 
  1.1, 242.648, 10.55, 7.1, 35.7, "", 3.6, 73.4, 0.796}, 
 {"SYC", "Africa", "Seychelles", "2020-12-14", 187., 0., 0.429, "", "", 0., 
  1901.566, 0., 4.358, "", "", 0., 0.41, "", "", "", "", "", "", "", "", "", 
  "", "", "", "", "", "", "", "", "", "", "", "", "", "", "", "", "", 31.48, 
  98340., 208.354, 36.2, 8.606, 5.586, 26382.287, 1.1, 242.648, 10.55, 7.1, 
  35.7, "", 3.6, 73.4, 0.796}, {"SYC", "Africa", "Seychelles", "2020-12-15", 
  202., 15., 2.571, "", "", 0., 2054.098, 152.532, 26.148, "", "", 0., 0.43, 
  "", "", "", "", "", "", "", "", "", "", "", "", "", "", "", "", "", "", "", 
  "", "", "", "", "", "", "", 31.48, 98340., 208.354, 36.2, 8.606, 5.586, 
  26382.287, 1.1, 242.648, 10.55, 7.1, 35.7, "", 3.6, 73.4, 0.796}, 
 {"SYC", "Africa", "Seychelles", "2020-12-16", 202., 0., 2.571, "", "", 0., 
  2054.098, 0., 26.148, "", "", 0., 0.45, "", "", "", "", "", "", "", "", "", 
  "", "", "", "", "", "", "", "", "", "", "", "", "", "", "", "", "", 31.48, 
  98340., 208.354, 36.2, 8.606, 5.586, 26382.287, 1.1, 242.648, 10.55, 7.1, 
  35.7, "", 3.6, 73.4, 0.796}, {"SYC", "Africa", "Seychelles", "2020-12-17", 
  202., 0., 2.571, "", "", 0., 2054.098, 0., 26.148, "", "", 0., 0.47, "", 
  "", "", "", "", "", "", "", "", "", "", "", "", "", "", "", "", "", "", "", 
  "", "", "", "", "", "", 31.48, 98340., 208.354, 36.2, 8.606, 5.586, 
  26382.287, 1.1, 242.648, 10.55, 7.1, 35.7, "", 3.6, 73.4, 0.796}, 
 {"SYC", "Africa", "Seychelles", "2020-12-18", 202., 0., 2.143, "", "", 0., 
  2054.098, 0., 21.79, "", "", 0., 0.49, "", "", "", "", "", "", "", "", "", 
  "", "", "", "", "", "", "", "", "", "", "", "", "", "", "", "", "", 31.48, 
  98340., 208.354, 36.2, 8.606, 5.586, 26382.287, 1.1, 242.648, 10.55, 7.1, 
  35.7, "", 3.6, 73.4, 0.796}, {"SYC", "Africa", "Seychelles", "2020-12-19", 
  202., 0., 2.143, "", "", 0., 2054.098, 0., 21.79, "", "", 0., 0.51, "", "", 
  "", "", "", "", "", "", "", "", "", "", "", "", "", "", "", "", "", "", "", 
  "", "", "", "", "", 31.48, 98340., 208.354, 36.2, 8.606, 5.586, 26382.287, 
  1.1, 242.648, 10.55, 7.1, 35.7, "", 3.6, 73.4, 0.796}, 
 {"SYC", "Africa", "Seychelles", "2020-12-20", 202., 0., 2.143, "", "", 0., 
  2054.098, 0., 21.79, "", "", 0., 0.54, "", "", "", "", "", "", "", "", "", 
  "", "", "", "", "", "", "", "", "", "", "", "", "", "", "", "", "", 31.48, 
  98340., 208.354, 36.2, 8.606, 5.586, 26382.287, 1.1, 242.648, 10.55, 7.1, 
  35.7, "", 3.6, 73.4, 0.796}, {"SYC", "Africa", "Seychelles", "2020-12-21", 
  205., 3., 2.571, "", "", 0., 2084.604, 30.506, 26.148, "", "", 0., 0.57, 
  "", "", "", "", "", "", "", "", "", "", "", "", "", "", "", "", "", "", "", 
  "", "", "", "", "", "", "", 31.48, 98340., 208.354, 36.2, 8.606, 5.586, 
  26382.287, 1.1, 242.648, 10.55, 7.1, 35.7, "", 3.6, 73.4, 0.796}, 
 {"SYC", "Africa", "Seychelles", "2020-12-22", 205., 0., 0.429, "", "", 0., 
  2084.604, 0., 4.358, "", "", 0., 0.59, "", "", "", "", "", "", "", "", "", 
  "", "", "", "", "", "", "", "", "", "", "", "", "", "", "", "", "", 31.48, 
  98340., 208.354, 36.2, 8.606, 5.586, 26382.287, 1.1, 242.648, 10.55, 7.1, 
  35.7, "", 3.6, 73.4, 0.796}, {"SYC", "Africa", "Seychelles", "2020-12-23", 
  205., 0., 0.429, "", "", 0., 2084.604, 0., 4.358, "", "", 0., 0.62, "", "", 
  "", "", "", "", "", "", "", "", "", "", "", "", "", "", "", "", "", "", "", 
  "", "", "", "", "", 31.48, 98340., 208.354, 36.2, 8.606, 5.586, 26382.287, 
  1.1, 242.648, 10.55, 7.1, 35.7, "", 3.6, 73.4, 0.796}, 
 {"SYC", "Africa", "Seychelles", "2020-12-24", 205., 0., 0.429, "", "", 0., 
  2084.604, 0., 4.358, "", "", 0., 0.64, "", "", "", "", "", "", "", "", "", 
  "", "", "", "", "", "", "", "", "", "", "", "", "", "", "", "", "", 31.48, 
  98340., 208.354, 36.2, 8.606, 5.586, 26382.287, 1.1, 242.648, 10.55, 7.1, 
  35.7, "", 3.6, 73.4, 0.796}, {"SYC", "Africa", "Seychelles", "2020-12-25", 
  205., 0., 0.429, "", "", 0., 2084.604, 0., 4.358, "", "", 0., 0.67, "", "", 
  "", "", "", "", "", "", "", "", "", "", "", "", "", "", "", "", "", "", "", 
  "", "", "", "", "", 31.48, 98340., 208.354, 36.2, 8.606, 5.586, 26382.287, 
  1.1, 242.648, 10.55, 7.1, 35.7, "", 3.6, 73.4, 0.796}, 
 {"SYC", "Africa", "Seychelles", "2020-12-26", 205., 0., 0.429, "", "", 0., 
  2084.604, 0., 4.358, "", "", 0., 0.7, "", "", "", "", "", "", "", "", "", 
  "", "", "", "", "", "", "", "", "", "", "", "", "", "", "", "", "", 31.48, 
  98340., 208.354, 36.2, 8.606, 5.586, 26382.287, 1.1, 242.648, 10.55, 7.1, 
  35.7, "", 3.6, 73.4, 0.796}, {"SYC", "Africa", "Seychelles", "2020-12-27", 
  205., 0., 0.429, "", "", 0., 2084.604, 0., 4.358, "", "", 0., 0.73, "", "", 
  "", "", "", "", "", "", "", "", "", "", "", "", "", "", "", "", "", "", "", 
  "", "", "", "", "", 31.48, 98340., 208.354, 36.2, 8.606, 5.586, 26382.287, 
  1.1, 242.648, 10.55, 7.1, 35.7, "", 3.6, 73.4, 0.796}, 
 {"SYC", "Africa", "Seychelles", "2020-12-28", 217., 12., 1.714, "", "", 0., 
  2206.63, 122.026, 17.432, "", "", 0., 0.77, "", "", "", "", "", "", "", "", 
  "", "", "", "", "", "", "", "", "", "", "", "", "", "", "", "", "", "", 
  31.48, 98340., 208.354, 36.2, 8.606, 5.586, 26382.287, 1.1, 242.648, 10.55, 
  7.1, 35.7, "", 3.6, 73.4, 0.796}, {"SYC", "Africa", "Seychelles", 
  "2020-12-29", 217., 0., 1.714, "", "", 0., 2206.63, 0., 17.432, "", "", 0., 
  0.81, "", "", "", "", "", "", "", "", "", "", "", "", "", "", "", "", "", 
  "", "", "", "", "", "", "", "", "", 31.48, 98340., 208.354, 36.2, 8.606, 
  5.586, 26382.287, 1.1, 242.648, 10.55, 7.1, 35.7, "", 3.6, 73.4, 0.796}, 
 {"SYC", "Africa", "Seychelles", "2020-12-30", 256., 39., 7.286, "", "", 0., 
  2603.213, 396.583, 74.087, "", "", 0., 0.85, "", "", "", "", "", "", "", 
  "", "", "", "", "", "", "", "", "", "", "", "", "", "", "", "", "", "", "", 
  31.48, 98340., 208.354, 36.2, 8.606, 5.586, 26382.287, 1.1, 242.648, 10.55, 
  7.1, 35.7, "", 3.6, 73.4, 0.796}, {"SYC", "Africa", "Seychelles", 
  "2020-12-31", 256., 0., 7.286, "", "", 0., 2603.213, 0., 74.087, "", "", 
  0., 0.89, "", "", "", "", "", "", "", "", "", "", "", "", "", "", "", "", 
  "", "", "", "", "", "", "", "", "", "", 31.48, 98340., 208.354, 36.2, 
  8.606, 5.586, 26382.287, 1.1, 242.648, 10.55, 7.1, 35.7, "", 3.6, 73.4, 
  0.796}, {"SYC", "Africa", "Seychelles", "2021-01-01", 256., 0., 7.286, "", 
  "", 0., 2603.213, 0., 74.087, "", "", 0., 0.93, "", "", "", "", "", "", "", 
  "", "", "", "", "", "", "", "", "", "", "", "", "", "", "", "", "", "", "", 
  31.48, 98340., 208.354, 36.2, 8.606, 5.586, 26382.287, 1.1, 242.648, 10.55, 
  7.1, 35.7, "", 3.6, 73.4, 0.796}, {"SYC", "Africa", "Seychelles", 
  "2021-01-02", 285., 29., 11.429, "", "", 0., 2898.109, 294.895, 116.215, 
  "", "", 0., 0.98, "", "", "", "", "", "", "", "", "", "", "", "", "", "", 
  "", "", "", "", "", "", "", "", "", "", "", "", 31.48, 98340., 208.354, 
  36.2, 8.606, 5.586, 26382.287, 1.1, 242.648, 10.55, 7.1, 35.7, "", 3.6, 
  73.4, 0.796}, {"SYC", "Africa", "Seychelles", "2021-01-03", 297., 12., 
  13.143, "", "", 0., 3020.134, 122.026, 133.647, "", "", 0., 1.01, "", "", 
  "", "", "", "", "", "", "", "", "", "", "", "", "", "", "", "", "", "", "", 
  "", "", "", "", "", 34.26, 98340., 208.354, 36.2, 8.606, 5.586, 26382.287, 
  1.1, 242.648, 10.55, 7.1, 35.7, "", 3.6, 73.4, 0.796}, 
 {"SYC", "Africa", "Seychelles", "2021-01-04", 322., 25., 15., 1., 1., 0.143, 
  3274.354, 254.22, 152.532, 10.169, 10.169, 1.453, 1.03, "", "", "", "", "", 
  "", "", "", "", "", "", "", "", "", "", "", "", "", "", "", "", "", "", "", 
  "", "", 34.26, 98340., 208.354, 36.2, 8.606, 5.586, 26382.287, 1.1, 
  242.648, 10.55, 7.1, 35.7, "", 3.6, 73.4, 0.796}, 
 {"SYC", "Africa", "Seychelles", "2021-01-05", 354., 32., 19.571, 1., 0., 
  0.143, 3599.756, 325.402, 199.018, 10.169, 0., 1.453, 1.05, "", "", "", "", 
  "", "", "", "", "", "", "", "", "", "", "", "", "", "", "", "", "", "", "", 
  "", "", "", 34.26, 98340., 208.354, 36.2, 8.606, 5.586, 26382.287, 1.1, 
  242.648, 10.55, 7.1, 35.7, "", 3.6, 73.4, 0.796}, 
 {"SYC", "Africa", "Seychelles", "2021-01-06", 373., 19., 16.714, 1., 0., 
  0.143, 3792.963, 193.207, 169.964, 10.169, 0., 1.453, 1.07, "", "", "", "", 
  "", "", "", "", "", "", "", "", "", "", "", "", "", "", "", "", "", "", "", 
  "", "", "", 54.63, 98340., 208.354, 36.2, 8.606, 5.586, 26382.287, 1.1, 
  242.648, 10.55, 7.1, 35.7, "", 3.6, 73.4, 0.796}, 
 {"SYC", "Africa", "Seychelles", "2021-01-07", 373., 0., 16.714, 1., 0., 
  0.143, 3792.963, 0., 169.964, 10.169, 0., 1.453, 1.08, "", "", "", "", "", 
  "", "", "", "", "", "", "", "", "", "", "", "", "", "", "", "", "", "", "", 
  "", "", 54.63, 98340., 208.354, 36.2, 8.606, 5.586, 26382.287, 1.1, 
  242.648, 10.55, 7.1, 35.7, "", 3.6, 73.4, 0.796}, 
 {"SYC", "Africa", "Seychelles", "2021-01-08", 451., 78., 27.857, 1., 0., 
  0.143, 4586.13, 793.167, 283.274, 10.169, 0., 1.453, 1.1, "", "", "", "", 
  "", "", "", "", "", "", "", "", "", "", "", "", "", "", "", "", "", "", "", 
  "", "", "", 54.63, 98340., 208.354, 36.2, 8.606, 5.586, 26382.287, 1.1, 
  242.648, 10.55, 7.1, 35.7, "", 3.6, 73.4, 0.796}, 
 {"SYC", "Africa", "Seychelles", "2021-01-09", 508., 57., 31.857, 1., 0., 
  0.143, 5165.751, 579.622, 323.949, 10.169, 0., 1.453, 1.09, "", "", "", "", 
  "", "", "", "", "", "", "", "", "", "", "", "", "", 0., 0., "", "", "", 0., 
  0., "", "", 54.63, 98340., 208.354, 36.2, 8.606, 5.586, 26382.287, 1.1, 
  242.648, 10.55, 7.1, 35.7, "", 3.6, 73.4, 0.796}, 
 {"SYC", "Africa", "Seychelles", "2021-01-10", 531., 23., 33.429, 1., 0., 
  0.143, 5399.634, 233.882, 339.929, 10.169, 0., 1.453, 1.08, "", "", "", "", 
  "", "", "", "", "", "", "", "", "", "", "", "", "", "", "", "", "", 500., 
  "", "", "", 5084., 54.63, 98340., 208.354, 36.2, 8.606, 5.586, 26382.287, 
  1.1, 242.648, 10.55, 7.1, 35.7, "", 3.6, 73.4, 0.796}, 
 {"SYC", "Africa", "Seychelles", "2021-01-11", 583., 52., 37.286, 1., 0., 0., 
  5928.412, 528.778, 379.151, 10.169, 0., 0., 1.07, "", "", "", "", "", "", 
  "", "", "", "", "", "", "", "", "", "", "", "", "", "", "", 500., "", "", 
  "", 5084., 54.63, 98340., 208.354, 36.2, 8.606, 5.586, 26382.287, 1.1, 
  242.648, 10.55, 7.1, 35.7, "", 3.6, 73.4, 0.796}, 
 {"SYC", "Africa", "Seychelles", "2021-01-12", 601., 18., 35.286, 1., 0., 0., 
  6111.45, 183.038, 358.813, 10.169, 0., 0., 1.06, "", "", "", "", "", "", 
  "", "", "", "", "", "", "", "", "", "", "", "", "", "", "", 500., "", "", 
  "", 5084., 54.63, 98340., 208.354, 36.2, 8.606, 5.586, 26382.287, 1.1, 
  242.648, 10.55, 7.1, 35.7, "", 3.6, 73.4, 0.796}, 
 {"SYC", "Africa", "Seychelles", "2021-01-13", 612., 11., 34.143, 1., 0., 0., 
  6223.307, 111.857, 347.192, 10.169, 0., 0., 1.05, "", "", "", "", "", "", 
  "", "", "", "", "", "", "", "", "", "", "", 2000., 2000., "", "", 500., 
  2.03, 2.03, "", 5084., 54.63, 98340., 208.354, 36.2, 8.606, 5.586, 
  26382.287, 1.1, 242.648, 10.55, 7.1, 35.7, "", 3.6, 73.4, 0.796}, 
 {"SYC", "Africa", "Seychelles", "2021-01-14", 627., 15., 36.286, 1., 0., 0., 
  6375.839, 152.532, 368.982, 10.169, 0., 0., 1.04, "", "", "", "", "", "", 
  "", "", "", "", "", "", "", "", "", "", "", "", "", "", "", 600., "", "", 
  "", 6101., 49.07, 98340., 208.354, 36.2, 8.606, 5.586, 26382.287, 1.1, 
  242.648, 10.55, 7.1, 35.7, "", 3.6, 73.4, 0.796}, 
 {"SYC", "Africa", "Seychelles", "2021-01-15", 656., 29., 29.286, 1., 0., 0., 
  6670.734, 294.895, 297.801, 10.169, 0., 0., 1.03, "", "", "", "", "", "", 
  "", "", "", "", "", "", "", "", "", "", "", 4000., 4000., "", "", 667., 
  4.07, 4.07, "", 6783., 49.07, 98340., 208.354, 36.2, 8.606, 5.586, 
  26382.287, 1.1, 242.648, 10.55, 7.1, 35.7, "", 3.6, 73.4, 0.796}, 
 {"SYC", "Africa", "Seychelles", "2021-01-16", 696., 40., 26.857, 2., 1., 
  0.143, 7077.486, 406.752, 273.105, 20.338, 10.169, 1.453, 1.02, "", "", "", 
  "", "", "", "", "", "", "", "", "", "", "", "", "", "", 7000., 7000., "", 
  3000., 1000., 7.12, 7.12, "", 10169., 49.07, 98340., 208.354, 36.2, 8.606, 
  5.586, 26382.287, 1.1, 242.648, 10.55, 7.1, 35.7, "", 3.6, 73.4, 0.796}, 
 {"SYC", "Africa", "Seychelles", "2021-01-17", 705., 9., 24.857, 2., 0., 
  0.143, 7169.005, 91.519, 252.767, 20.338, 0., 1.453, 1.02, "", "", "", "", 
  "", "", "", "", "", "", "", "", "", "", "", "", "", "", "", "", "", 1118., 
  "", "", "", 11369., 49.07, 98340., 208.354, 36.2, 8.606, 5.586, 26382.287, 
  1.1, 242.648, 10.55, 7.1, 35.7, "", 3.6, 73.4, 0.796}, 
 {"SYC", "Africa", "Seychelles", "2021-01-18", 746., 41., 23.286, 2., 0., 
  0.143, 7585.926, 416.921, 236.788, 20.338, 0., 1.453, 1.01, "", "", "", "", 
  "", "", "", "", "", "", "", "", "", "", "", "", "", "", "", "", "", 1236., 
  "", "", "", 12569., 63.89, 98340., 208.354, 36.2, 8.606, 5.586, 26382.287, 
  1.1, 242.648, 10.55, 7.1, 35.7, "", 3.6, 73.4, 0.796}, 
 {"SYC", "Africa", "Seychelles", "2021-01-19", 746., 0., 20.714, 2., 0., 
  0.143, 7585.926, 0., 210.639, 20.338, 0., 1.453, 1., "", "", "", "", "", 
  "", "", "", "", "", "", "", "", "", "", "", "", 10976., 10976., "", "", 
  1354., 11.16, 11.16, "", 13769., 63.89, 98340., 208.354, 36.2, 8.606, 
  5.586, 26382.287, 1.1, 242.648, 10.55, 7.1, 35.7, "", 3.6, 73.4, 0.796}, 
 {"SYC", "Africa", "Seychelles", "2021-01-20", 762., 16., 21.429, 2., 0., 
  0.143, 7748.627, 162.701, 217.903, 20.338, 0., 1.453, 1., "", "", "", "", 
  "", "", "", "", "", "", "", "", "", "", "", "", "", 13163., 13163., "", 
  2187., 1595., 13.39, 13.39, "", 16219., 63.89, 98340., 208.354, 36.2, 
  8.606, 5.586, 26382.287, 1.1, 242.648, 10.55, 7.1, 35.7, "", 3.6, 73.4, 
  0.796}, {"SYC", "Africa", "Seychelles", "2021-01-21", 762., 0., 19.286, 2., 
  0., 0.143, 7748.627, 0., 196.113, 20.338, 0., 1.453, 1., "", "", "", "", 
  "", "", "", "", "", "", "", "", "", "", "", "", "", "", "", "", "", 1718., 
  "", "", "", 17470., 63.89, 98340., 208.354, 36.2, 8.606, 5.586, 26382.287, 
  1.1, 242.648, 10.55, 7.1, 35.7, "", 3.6, 73.4, 0.796}, 
 {"SYC", "Africa", "Seychelles", "2021-01-22", 972., 210., 45.143, 3., 1., 
  0.286, 9884.076, 2135.448, 459.049, 30.506, 10.169, 2.905, 1., "", "", "", 
  "", "", "", "", "", "", "", "", "", "", "", "", "", "", 16890., 16890., "", 
  "", 1841., 17.18, 17.18, "", 18721., 63.89, 98340., 208.354, 36.2, 8.606, 
  5.586, 26382.287, 1.1, 242.648, 10.55, 7.1, 35.7, "", 3.6, 73.4, 0.796}, 
 {"SYC", "Africa", "Seychelles", "2021-01-23", 1033., 61., 48.143, 3., 0., 
  0.143, 10504.373, 620.297, 489.555, 30.506, 0., 1.453, 1., "", "", "", "", 
  "", "", "", "", "", "", "", "", "", "", "", "", "", 18353., 18353., "", 
  1463., 1622., 18.66, 18.66, "", 16494., 79.63, 98340., 208.354, 36.2, 
  8.606, 5.586, 26382.287, 1.1, 242.648, 10.55, 7.1, 35.7, "", 3.6, 73.4, 
  0.796}, {"SYC", "Africa", "Seychelles", "2021-01-24", 1033., 0., 46.857, 
  3., 0., 0.143, 10504.373, 0., 476.481, 30.506, 0., 1.453, 1., "", "", "", 
  "", "", "", "", "", "", "", "", "", "", "", "", "", "", "", "", "", "", 
  1542., "", "", "", 15680., 79.63, 98340., 208.354, 36.2, 8.606, 5.586, 
  26382.287, 1.1, 242.648, 10.55, 7.1, 35.7, "", 3.6, 73.4, 0.796}, 
 {"SYC", "Africa", "Seychelles", "2021-01-25", 1069., 36., 46.143, 3., 0., 
  0.143, 10870.449, 366.077, 469.218, 30.506, 0., 1.453, 1.01, "", "", "", 
  "", "", "", "", "", "", "", "", "", "", "", "", "", "", 19889., 19889., "", 
  "", 1463., 20.22, 20.22, "", 14877., 79.63, 98340., 208.354, 36.2, 8.606, 
  5.586, 26382.287, 1.1, 242.648, 10.55, 7.1, 35.7, "", 3.6, 73.4, 0.796}, 
 {"SYC", "Africa", "Seychelles", "2021-01-26", 1116., 47., 52.857, 3., 0., 
  0.143, 11348.383, 477.934, 537.494, 30.506, 0., 1.453, 1.02, "", "", "", 
  "", "", "", "", "", "", "", "", "", "", "", "", "", "", 22712., 22712., "", 
  2823., 1677., 23.1, 23.1, "", 17053., 79.63, 98340., 208.354, 36.2, 8.606, 
  5.586, 26382.287, 1.1, 242.648, 10.55, 7.1, 35.7, "", 3.6, 73.4, 0.796}, 
 {"SYC", "Africa", "Seychelles", "2021-01-27", 1129., 13., 52.429, 3., 0., 
  0.143, 11480.578, 132.194, 533.136, 30.506, 0., 1.453, 1.02, "", "", "", 
  "", "", "", "", "", "", "", "", "", "", "", "", "", "", 25587., 25587., "", 
  2875., 1775., 26.02, 26.02, "", 18050., 79.63, 98340., 208.354, 36.2, 
  8.606, 5.586, 26382.287, 1.1, 242.648, 10.55, 7.1, 35.7, "", 3.6, 73.4, 
  0.796}, {"SYC", "Africa", "Seychelles", "2021-01-28", 1149., 20., 55.286, 
  3., 0., 0.143, 11683.954, 203.376, 562.189, 30.506, 0., 1.453, 1.03, "", 
  "", "", "", "", "", "", "", "", "", "", "", "", "", "", "", "", 28779., 
  28779., "", 3192., 1965., 29.26, 29.26, "", 19982., 79.63, 98340., 208.354, 
  36.2, 8.606, 5.586, 26382.287, 1.1, 242.648, 10.55, 7.1, 35.7, "", 3.6, 
  73.4, 0.796}, {"SYC", "Africa", "Seychelles", "2021-01-29", 1162., 13., 
  27.143, 3., 0., 0., 11816.148, 132.194, 276.01, 30.506, 0., 0., 1.04, "", 
  "", "", "", "", "", "", "", "", "", "", "", "", "", "", "", "", 30861., 
  30861., "", 2082., 1996., 31.38, 31.38, "", 20297., 79.63, 98340., 208.354, 
  36.2, 8.606, 5.586, 26382.287, 1.1, 242.648, 10.55, 7.1, 35.7, "", 3.6, 
  73.4, 0.796}, {"SYC", "Africa", "Seychelles", "2021-01-30", 1186., 24., 
  21.857, 4., 1., 0.143, 12060.199, 244.051, 222.261, 40.675, 10.169, 1.453, 
  1.05, "", "", "", "", "", "", "", "", "", "", "", "", "", "", "", "", "", 
  "", "", "", "", 1988., "", "", "", 20216., 79.63, 98340., 208.354, 36.2, 
  8.606, 5.586, 26382.287, 1.1, 242.648, 10.55, 7.1, 35.7, "", 3.6, 73.4, 
  0.796}, {"SYC", "Africa", "Seychelles", "2021-01-31", 1205., 19., 24.571, 
  4., 0., 0.143, 12253.407, 193.207, 249.862, 40.675, 0., 1.453, 1.07, "", 
  "", "", "", "", "", "", "", "", "", "", "", "", "", "", "", "", "", "", "", 
  "", 2079., "", "", "", 21141., 79.63, 98340., 208.354, 36.2, 8.606, 5.586, 
  26382.287, 1.1, 242.648, 10.55, 7.1, 35.7, "", 3.6, 73.4, 0.796}, 
 {"SYC", "Africa", "Seychelles", "2021-02-01", 1223., 18., 22., 5., 1., 
  0.286, 12436.445, 183.038, 223.714, 50.844, 10.169, 2.905, 1.09, "", "", 
  "", "", "", "", "", "", "", "", "", "", "", "", "", "", "", 35079., 35079., 
  "", "", 2170., 35.67, 35.67, "", 22066., 79.63, 98340., 208.354, 36.2, 
  8.606, 5.586, 26382.287, 1.1, 242.648, 10.55, 7.1, 35.7, "", 3.6, 73.4, 
  0.796}, {"SYC", "Africa", "Seychelles", "2021-02-02", 1243., 20., 18.143, 
  5., 0., 0.286, 12639.821, 203.376, 184.491, 50.844, 0., 2.905, 1.11, "", 
  "", "", "", "", "", "", "", "", "", "", "", "", "", "", "", "", 36284., 
  36284., "", 1205., 1939., 36.9, 36.9, "", 19717., 79.63, 98340., 208.354, 
  36.2, 8.606, 5.586, 26382.287, 1.1, 242.648, 10.55, 7.1, 35.7, "", 3.6, 
  73.4, 0.796}, {"SYC", "Africa", "Seychelles", "2021-02-03", 1279., 36., 
  21.429, 5., 0., 0.286, 13005.898, 366.077, 217.903, 50.844, 0., 2.905, 
  1.13, "", "", "", "", "", "", "", "", "", "", "", "", "", "", "", "", "", 
  37092., 37087., 5., 808., 1644., 37.72, 37.71, 0.01, 16718., 79.63, 98340., 
  208.354, 36.2, 8.606, 5.586, 26382.287, 1.1, 242.648, 10.55, 7.1, 35.7, "", 
  3.6, 73.4, 0.796}, {"SYC", "Africa", "Seychelles", "2021-02-04", 1289., 
  10., 20., 5., 0., 0.286, 13107.586, 101.688, 203.376, 50.844, 0., 2.905, 
  1.15, "", "", "", "", "", "", "", "", "", "", "", "", "", "", "", "", "", 
  "", "", "", "", 1287., "", "", "", 13087., 79.63, 98340., 208.354, 36.2, 
  8.606, 5.586, 26382.287, 1.1, 242.648, 10.55, 7.1, 35.7, "", 3.6, 73.4, 
  0.796}, {"SYC", "Africa", "Seychelles", "2021-02-05", 1289., 0., 18.143, 
  5., 0., 0.286, 13107.586, 0., 184.491, 50.844, 0., 2.905, 1.18, "", "", "", 
  "", "", "", "", "", "", "", "", "", "", "", "", "", "", "", "", "", "", 
  1089., "", "", "", 11074., 79.63, 98340., 208.354, 36.2, 8.606, 5.586, 
  26382.287, 1.1, 242.648, 10.55, 7.1, 35.7, "", 3.6, 73.4, 0.796}, 
 {"SYC", "Africa", "Seychelles", "2021-02-06", 1504., 215., 45.429, 6., 1., 
  0.286, 15293.878, 2186.292, 461.954, 61.013, 10.169, 2.905, 1.2, "", "", 
  "", "", "", "", "", "", "", "", "", "", "", "", "", "", "", 39175., 37589., 
  1586., "", 987., 39.84, 38.22, 1.61, 10037., 79.63, 98340., 208.354, 36.2, 
  8.606, 5.586, 26382.287, 1.1, 242.648, 10.55, 7.1, 35.7, "", 3.6, 73.4, 
  0.796}, {"SYC", "Africa", "Seychelles", "2021-02-07", 1513., 9., 44., 7., 
  1., 0.429, 15385.398, 91.519, 447.427, 71.182, 10.169, 4.358, 1.2, "", "", 
  "", "", "", "", "", "", "", "", "", "", "", "", "", "", "", "", "", "", "", 
  966., "", "", "", 9823., 79.63, 98340., 208.354, 36.2, 8.606, 5.586, 
  26382.287, 1.1, 242.648, 10.55, 7.1, 35.7, "", 3.6, 73.4, 0.796}, 
 {"SYC", "Africa", "Seychelles", "2021-02-08", 1575., 62., 50.286, 7., 0., 
  0.286, 16015.863, 630.466, 511.345, 71.182, 0., 2.905, 1.19, "", "", "", 
  "", "", "", "", "", "", "", "", "", "", "", "", "", "", 41694., 37714., 
  3980., "", 945., 42.4, 38.35, 4.05, 9610., 79.63, 98340., 208.354, 36.2, 
  8.606, 5.586, 26382.287, 1.1, 242.648, 10.55, 7.1, 35.7, "", 3.6, 73.4, 
  0.796}, {"SYC", "Africa", "Seychelles", "2021-02-09", 1695., 120., 64.571, 
  7., 0., 0.286, 17236.12, 1220.256, 656.614, 71.182, 0., 2.905, 1.19, "", 
  "", "", "", "", "", "", "", "", "", "", "", "", "", "", "", "", 44423., 
  37723., 6700., 2729., 1163., 45.17, 38.36, 6.81, 11826., 79.63, 98340., 
  208.354, 36.2, 8.606, 5.586, 26382.287, 1.1, 242.648, 10.55, 7.1, 35.7, "", 
  3.6, 73.4, 0.796}, {"SYC", "Africa", "Seychelles", "2021-02-10", 1695., 0., 
  59.429, 7., 0., 0.286, 17236.12, 0., 604.317, 71.182, 0., 2.905, 1.18, "", 
  "", "", "", "", "", "", "", "", "", "", "", "", "", "", "", "", 48061., 
  37726., 10335., 3638., 1567., 48.87, 38.36, 10.51, 15935., 79.63, 98340., 
  208.354, 36.2, 8.606, 5.586, 26382.287, 1.1, 242.648, 10.55, 7.1, 35.7, "", 
  3.6, 73.4, 0.796}, {"SYC", "Africa", "Seychelles", "2021-02-11", 1768., 
  73., 68.429, 7., 0., 0.286, 17978.442, 742.323, 695.837, 71.182, 0., 2.905, 
  1.17, "", "", "", "", "", "", "", "", "", "", "", "", "", "", "", "", "", 
  51819., 37952., 13867., 3758., 2005., 52.69, 38.59, 14.1, 20388., 79.63, 
  98340., 208.354, 36.2, 8.606, 5.586, 26382.287, 1.1, 242.648, 10.55, 7.1, 
  35.7, "", 3.6, 73.4, 0.796}, {"SYC", "Africa", "Seychelles", "2021-02-12", 
  1802., 34., 73.286, 7., 0., 0.286, 18324.181, 345.739, 745.228, 71.182, 0., 
  2.905, 1.16, "", "", "", "", "", "", "", "", "", "", "", "", "", "", "", 
  "", "", "", "", "", "", 2203., "", "", "", 22402., 79.63, 98340., 208.354, 
  36.2, 8.606, 5.586, 26382.287, 1.1, 242.648, 10.55, 7.1, 35.7, "", 3.6, 
  73.4, 0.796}, {"SYC", "Africa", "Seychelles", "2021-02-13", 1892., 90., 
  55.429, 8., 1., 0.286, 19239.374, 915.192, 563.642, 81.35, 10.169, 2.905, 
  1.16, "", "", "", "", "", "", "", "", "", "", "", "", "", "", "", "", "", 
  55980., 41799., 14181., "", 2401., 56.92, 42.5, 14.42, 24415., 79.63, 
  98340., 208.354, 36.2, 8.606, 5.586, 26382.287, 1.1, 242.648, 10.55, 7.1, 
  35.7, "", 3.6, 73.4, 0.796}, {"SYC", "Africa", "Seychelles", "2021-02-14", 
  1892., 0., 54.143, 8., 0., 0.143, 19239.374, 0., 550.568, 81.35, 0., 1.453, 
  1.15, "", "", "", "", "", "", "", "", "", "", "", "", "", "", "", "", "", 
  "", "", "", "", 2383., "", "", "", 24232., 79.63, 98340., 208.354, 36.2, 
  8.606, 5.586, 26382.287, 1.1, 242.648, 10.55, 7.1, 35.7, "", 3.6, 73.4, 
  0.796}, {"SYC", "Africa", "Seychelles", "2021-02-15", 1910., 18., 47.857, 
  8., 0., 0.143, 19422.412, 183.038, 486.65, 81.35, 0., 1.453, 1.15, "", "", 
  "", "", "", "", "", "", "", "", "", "", "", "", "", "", "", 58249., 41808., 
  16441., "", 2365., 59.23, 42.51, 16.72, 24049., 78.7, 98340., 208.354, 
  36.2, 8.606, 5.586, 26382.287, 1.1, 242.648, 10.55, 7.1, 35.7, "", 3.6, 
  73.4, 0.796}, {"SYC", "Africa", "Seychelles", "2021-02-16", 2058., 148., 
  51.857, 10., 2., 0.429, 20927.395, 1504.983, 527.325, 101.688, 20.338, 
  4.358, 1.15, "", "", "", "", "", "", "", "", "", "", "", "", "", "", "", 
  "", "", 59991., 41815., 18176., 1742., 2224., 61., 42.52, 18.48, 22615., 
  78.7, 98340., 208.354, 36.2, 8.606, 5.586, 26382.287, 1.1, 242.648, 10.55, 
  7.1, 35.7, "", 3.6, 73.4, 0.796}, {"SYC", "Africa", "Seychelles", 
  "2021-02-17", 2211., 153., 73.714, 10., 0., 0.429, 22483.221, 1555.827, 
  749.586, 101.688, 0., 4.358, 1.14, "", "", "", "", "", "", "", "", "", "", 
  "", "", "", "", "", "", "", 61351., 41839., 19512., 1360., 1899., 62.39, 
  42.55, 19.84, 19311., 78.7, 98340., 208.354, 36.2, 8.606, 5.586, 26382.287, 
  1.1, 242.648, 10.55, 7.1, 35.7, "", 3.6, 73.4, 0.796}, 
 {"SYC", "Africa", "Seychelles", "2021-02-18", 2280., 69., 73.143, 10., 0., 
  0.429, 23184.869, 701.647, 743.775, 101.688, 0., 4.358, 1.13, "", "", "", 
  "", "", "", "", "", "", "", "", "", "", "", "", "", "", 63286., 42621., 
  20665., 1935., 1638., 64.35, 43.34, 21.01, 16656., 78.7, 98340., 208.354, 
  36.2, 8.606, 5.586, 26382.287, 1.1, 242.648, 10.55, 7.1, 35.7, "", 3.6, 
  73.4, 0.796}, {"SYC", "Africa", "Seychelles", "2021-02-19", 2305., 25., 
  71.857, 10., 0., 0.429, 23439.089, 254.22, 730.701, 101.688, 0., 4.358, 
  1.11, "", "", "", "", "", "", "", "", "", "", "", "", "", "", "", "", "", 
  65060., 43461., 21599., 1774., 1594., 66.16, 44.19, 21.96, 16209., 78.7, 
  98340., 208.354, 36.2, 8.606, 5.586, 26382.287, 1.1, 242.648, 10.55, 7.1, 
  35.7, "", 3.6, 73.4, 0.796}, {"SYC", "Africa", "Seychelles", "2021-02-20", 
  2328., 23., 62.286, 10., 0., 0.286, 23672.971, 233.882, 633.371, 101.688, 
  0., 2.905, 1.1, "", "", "", "", "", "", "", "", "", "", "", "", "", "", "", 
  "", "", "", "", "", "", 1334., "", "", "", 13565., 78.7, 98340., 208.354, 
  36.2, 8.606, 5.586, 26382.287, 1.1, 242.648, 10.55, 7.1, 35.7, "", 3.6, 
  73.4, 0.796}, {"SYC", "Africa", "Seychelles", "2021-02-21", 2401., 73., 
  72.714, 10., 0., 0.286, 24415.294, 742.323, 739.417, 101.688, 0., 2.905, 
  1.1, "", "", "", "", "", "", "", "", "", "", "", "", "", "", "", "", "", 
  65576., 43977., 21599., "", 1209., 66.68, 44.72, 21.96, 12294., 78.7, 
  98340., 208.354, 36.2, 8.606, 5.586, 26382.287, 1.1, 242.648, 10.55, 7.1, 
  35.7, "", 3.6, 73.4, 0.796}, {"SYC", "Africa", "Seychelles", "2021-02-22", 
  2464., 63., 79.143, 11., 1., 0.429, 25055.928, 640.635, 804.788, 111.857, 
  10.169, 4.358, 1.09, "", "", "", "", "", "", "", "", "", "", "", "", "", 
  "", "", "", "", "", "", "", "", 1403., "", "", "", 14267., 78.7, 98340., 
  208.354, 36.2, 8.606, 5.586, 26382.287, 1.1, 242.648, 10.55, 7.1, 35.7, "", 
  3.6, 73.4, 0.796}, {"SYC", "Africa", "Seychelles", "2021-02-23", 2514., 
  50., 65.143, 11., 0., 0.143, 25564.369, 508.44, 662.425, 111.857, 0., 
  1.453, 1.08, "", "", "", "", "", "", "", "", "", "", "", "", "", "", "", 
  "", "", 70568., 47188., 23380., "", 1511., 71.76, 47.98, 23.77, 15365., 
  78.7, 98340., 208.354, 36.2, 8.606, 5.586, 26382.287, 1.1, 242.648, 10.55, 
  7.1, 35.7, "", 3.6, 73.4, 0.796}, {"SYC", "Africa", "Seychelles", 
  "2021-02-24", 2562., 48., 50.143, 11., 0., 0.143, 26052.471, 488.103, 
  509.893, 111.857, 0., 1.453, 1.07, "", "", "", "", "", "", "", "", "", "", 
  "", "", "", "", "", "", "", "", "", "", "", 1640., "", "", "", 16677., 
  78.7, 98340., 208.354, 36.2, 8.606, 5.586, 26382.287, 1.1, 242.648, 10.55, 
  7.1, 35.7, "", 3.6, 73.4, 0.796}, {"SYC", "Africa", "Seychelles", 
  "2021-02-25", 2562., 0., 40.286, 11., 0., 0.143, 26052.471, 0., 409.657, 
  111.857, 0., 1.453, 1.07, "", "", "", "", "", "", "", "", "", "", "", "", 
  "", "", "", "", "", 75096., 51577., 23519., "", 1687., 76.36, 52.45, 23.92, 
  17155., 78.7, 98340., 208.354, 36.2, 8.606, 5.586, 26382.287, 1.1, 242.648, 
  10.55, 7.1, 35.7, "", 3.6, 73.4, 0.796}, {"SYC", "Africa", "Seychelles", 
  "2021-02-26", 2592., 30., 41., 11., 0., 0.143, 26357.535, 305.064, 416.921, 
  111.857, 0., 1.453, 1.07, "", "", "", "", "", "", "", "", "", "", "", "", 
  "", "", "", "", "", "", "", "", "", 1744., "", "", "", 17734., 78.7, 
  98340., 208.354, 36.2, 8.606, 5.586, 26382.287, 1.1, 242.648, 10.55, 7.1, 
  35.7, "", 3.6, 73.4, 0.796}, {"SYC", "Africa", "Seychelles", "2021-02-27", 
  2592., 0., 37.714, 11., 0., 0.143, 26357.535, 0., 383.509, 111.857, 0., 
  1.453, 1.07, "", "", "", "", "", "", "", "", "", "", "", "", "", "", "", 
  "", "", 79438., 55889., 23549., "", 2017., 80.78, 56.83, 23.95, 20510., 
  78.7, 98340., 208.354, 36.2, 8.606, 5.586, 26382.287, 1.1, 242.648, 10.55, 
  7.1, 35.7, "", 3.6, 73.4, 0.796}, {"SYC", "Africa", "Seychelles", 
  "2021-02-28", 2618., 26., 31., 11., 0., 0.143, 26621.924, 264.389, 315.233, 
  111.857, 0., 1.453, 1.08, "", "", "", "", "", "", "", "", "", "", "", "", 
  "", "", "", "", "", "", "", "", "", 2030., "", "", "", 20643., 78.7, 
  98340., 208.354, 36.2, 8.606, 5.586, 26382.287, 1.1, 242.648, 10.55, 7.1, 
  35.7, "", 3.6, 73.4, 0.796}, {"SYC", "Africa", "Seychelles", "2021-03-01", 
  2688., 70., 32., 11., 0., 0., 27333.74, 711.816, 325.402, 111.857, 0., 0., 
  1.08, "", "", "", "", "", "", "", "", "", "", "", "", "", "", "", "", "", 
  80131., 55901., 24230., "", 1723., 81.48, 56.84, 24.64, 17521., 75., 
  98340., 208.354, 36.2, 8.606, 5.586, 26382.287, 1.1, 242.648, 10.55, 7.1, 
  35.7, "", 3.6, 73.4, 0.796}, {"SYC", "Africa", "Seychelles", "2021-03-02", 
  2849., 161., 47.857, 11., 0., 0., 28970.917, 1637.177, 486.65, 111.857, 0., 
  0., 1.09, "", "", "", "", "", "", "", "", "", "", "", "", "", "", "", "", 
  "", "", "", "", "", 1418., "", "", "", 14419., 75., 98340., 208.354, 36.2, 
  8.606, 5.586, 26382.287, 1.1, 242.648, 10.55, 7.1, 35.7, "", 3.6, 73.4, 
  0.796}, {"SYC", "Africa", "Seychelles", "2021-03-03", 2890., 41., 46.857, 
  13., 2., 0.286, 29387.838, 416.921, 476.481, 132.194, 20.338, 2.905, 1.08, 
  "", "", "", "", "", "", "", "", "", "", "", "", "", "", "", "", "", 80863., 
  56261., 24602., "", 1147., 82.23, 57.21, 25.02, 11664., 75., 98340., 
  208.354, 36.2, 8.606, 5.586, 26382.287, 1.1, 242.648, 10.55, 7.1, 35.7, "", 
  3.6, 73.4, 0.796}, {"SYC", "Africa", "Seychelles", "2021-03-04", 2928., 
  38., 52.286, 13., 0., 0.286, 29774.253, 386.414, 531.683, 132.194, 0., 
  2.905, 1.08, "", "", "", "", "", "", "", "", "", "", "", "", "", "", "", 
  "", "", 81715., 57095., 24620., 852., 946., 83.09, 58.06, 25.04, 9620., 
  69.44, 98340., 208.354, 36.2, 8.606, 5.586, 26382.287, 1.1, 242.648, 10.55, 
  7.1, 35.7, "", 3.6, 73.4, 0.796}, {"SYC", "Africa", "Seychelles", 
  "2021-03-05", 2950., 22., 51.143, 15., 2., 0.571, 29997.966, 223.714, 
  520.062, 152.532, 20.338, 5.811, 1.07, "", "", "", "", "", "", "", "", "", 
  "", "", "", "", "", "", "", "", "", "", "", "", 734., "", "", "", 7464., 
  69.44, 98340., 208.354, 36.2, 8.606, 5.586, 26382.287, 1.1, 242.648, 10.55, 
  7.1, 35.7, "", 3.6, 73.4, 0.796}, {"SYC", "Africa", "Seychelles", 
  "2021-03-06", 2979., 29., 55.286, 15., 0., 0.571, 30292.862, 294.895, 
  562.189, 152.532, 0., 5.811, 1.07, "", "", "", "", "", "", "", "", "", "", 
  "", "", "", "", "", "", "", "", "", "", "", 522., "", "", "", 5308., 69.44, 
  98340., 208.354, 36.2, 8.606, 5.586, 26382.287, 1.1, 242.648, 10.55, 7.1, 
  35.7, "", 3.6, 73.4, 0.796}, {"SYC", "Africa", "Seychelles", "2021-03-07", 
  2979., 0., 51.571, 15., 0., 0.571, 30292.862, 0., 524.42, 152.532, 0., 
  5.811, 1.07, "", "", "", "", "", "", "", "", "", "", "", "", "", "", "", 
  "", "", "", "", "", "", 571., "", "", "", 5806., 69.44, 98340., 208.354, 
  36.2, 8.606, 5.586, 26382.287, 1.1, 242.648, 10.55, 7.1, 35.7, "", 3.6, 
  73.4, 0.796}, {"SYC", "Africa", "Seychelles", "2021-03-08", 3000., 21., 
  44.571, 15., 0., 0.571, 30506.406, 213.545, 453.238, 152.532, 0., 5.811, 
  1.07, "", "", "", "", "", "", "", "", "", "", "", "", "", "", "", "", "", 
  84468., 57901., 26567., "", 620., 85.89, 58.88, 27.02, 6305., 69.44, 
  98340., 208.354, 36.2, 8.606, 5.586, 26382.287, 1.1, 242.648, 10.55, 7.1, 
  35.7, "", 3.6, 73.4, 0.796}, {"SYC", "Africa", "Seychelles", "2021-03-09", 
  3032., 32., 26.143, 15., 0., 0.571, 30831.808, 325.402, 265.842, 152.532, 
  0., 5.811, 1.08, "", "", "", "", "", "", "", "", "", "", "", "", "", "", 
  "", "", "", "", "", "", "", 772., "", "", "", 7850., 69.44, 98340., 
  208.354, 36.2, 8.606, 5.586, 26382.287, 1.1, 242.648, 10.55, 7.1, 35.7, "", 
  3.6, 73.4, 0.796}, {"SYC", "Africa", "Seychelles", "2021-03-10", 3032., 0., 
  20.286, 15., 0., 0.286, 30831.808, 0., 206.281, 152.532, 0., 2.905, 1.09, 
  "", "", "", "", "", "", "", "", "", "", "", "", "", "", "", "", "", 87333., 
  60439., 26894., "", 924., 88.81, 61.46, 27.35, 9396., 69.44, 98340., 
  208.354, 36.2, 8.606, 5.586, 26382.287, 1.1, 242.648, 10.55, 7.1, 35.7, "", 
  3.6, 73.4, 0.796}, {"SYC", "Africa", "Seychelles", "2021-03-11", 3132., 
  100., 29.143, 16., 1., 0.429, 31848.688, 1016.88, 296.348, 162.701, 10.169, 
  4.358, 1.11, "", "", "", "", "", "", "", "", "", "", "", "", "", "", "", 
  "", "", 88106., 61070., 27036., 773., 913., 89.59, 62.1, 27.49, 9284., 
  69.44, 98340., 208.354, 36.2, 8.606, 5.586, 26382.287, 1.1, 242.648, 10.55, 
  7.1, 35.7, "", 3.6, 73.4, 0.796}, {"SYC", "Africa", "Seychelles", 
  "2021-03-12", 3173., 41., 31.857, 16., 0., 0.143, 32265.609, 416.921, 
  323.949, 162.701, 0., 1.453, 1.11, "", "", "", "", "", "", "", "", "", "", 
  "", "", "", "", "", "", "", "", "", "", "", 865., "", "", "", 8796., 69.44, 
  98340., 208.354, 36.2, 8.606, 5.586, 26382.287, 1.1, 242.648, 10.55, 7.1, 
  35.7, "", 3.6, 73.4, 0.796}, {"SYC", "Africa", "Seychelles", "2021-03-13", 
  3173., 0., 27.714, 16., 0., 0.143, 32265.609, 0., 281.821, 162.701, 0., 
  1.453, 1.12, "", "", "", "", "", "", "", "", "", "", "", "", "", "", "", 
  "", "", "", "", "", "", 817., "", "", "", 8308., 69.44, 98340., 208.354, 
  36.2, 8.606, 5.586, 26382.287, 1.1, 242.648, 10.55, 7.1, 35.7, "", 3.6, 
  73.4, 0.796}, {"SYC", "Africa", "Seychelles", "2021-03-14", 3315., 142., 
  48., 16., 0., 0.143, 33709.579, 1443.97, 488.103, 162.701, 0., 1.453, 1.13, 
  "", "", "", "", "", "", "", "", "", "", "", "", "", "", "", "", "", "", "", 
  "", "", 768., "", "", "", 7810., 69.44, 98340., 208.354, 36.2, 8.606, 
  5.586, 26382.287, 1.1, 242.648, 10.55, 7.1, 35.7, "", 3.6, 73.4, 0.796}, 
 {"SYC", "Africa", "Seychelles", "2021-03-15", 3342., 27., 48.857, 16., 0., 
  0.143, 33984.137, 274.558, 496.819, 162.701, 0., 1.453, 1.13, "", "", "", 
  "", "", "", "", "", "", "", "", "", "", "", "", "", "", 89509., 62067., 
  27442., "", 720., 91.02, 63.11, 27.91, 7322., 65.74, 98340., 208.354, 36.2, 
  8.606, 5.586, 26382.287, 1.1, 242.648, 10.55, 7.1, 35.7, "", 3.6, 73.4, 
  0.796}, {"SYC", "Africa", "Seychelles", "2021-03-16", 3354., 12., 46., 16., 
  0., 0.143, 34106.162, 122.026, 467.765, 162.701, 0., 1.453, 1.12, "", "", 
  "", "", "", "", "", "", "", "", "", "", "", "", "", "", "", "", "", "", "", 
  546., "", "", "", 5552., 65.74, 98340., 208.354, 36.2, 8.606, 5.586, 
  26382.287, 1.1, 242.648, 10.55, 7.1, 35.7, "", 3.6, 73.4, 0.796}, 
 {"SYC", "Africa", "Seychelles", "2021-03-17", 3486., 132., 64.857, 16., 0., 
  0.143, 35448.444, 1342.282, 659.519, 162.701, 0., 1.453, 1.13, "", "", "", 
  "", "", "", "", "", "", "", "", "", "", "", "", "", "", "", "", "", "", 
  372., "", "", "", 3783., 65.74, 98340., 208.354, 36.2, 8.606, 5.586, 
  26382.287, 1.1, 242.648, 10.55, 7.1, 35.7, "", 3.6, 73.4, 0.796}, 
 {"SYC", "Africa", "Seychelles", "2021-03-18", 3566., 80., 62., 16., 0., 0., 
  36261.948, 813.504, 630.466, 162.701, 0., 0., 1.12, "", "", "", "", "", "", 
  "", "", "", "", "", "", "", "", "", "", "", 90150., 62457., 27693., "", 
  292., 91.67, 63.51, 28.16, 2969., 65.74, 98340., 208.354, 36.2, 8.606, 
  5.586, 26382.287, 1.1, 242.648, 10.55, 7.1, 35.7, "", 3.6, 73.4, 0.796}, 
 {"SYC", "Africa", "Seychelles", "2021-03-19", 3616., 50., 63.286, 16., 0., 
  0., 36770.388, 508.44, 643.54, 162.701, 0., 0., 1.12, "", "", "", "", "", 
  "", "", "", "", "", "", "", "", "", "", "", "", "", "", "", "", 365., "", 
  "", "", 3712., 65.74, 98340., 208.354, 36.2, 8.606, 5.586, 26382.287, 1.1, 
  242.648, 10.55, 7.1, 35.7, "", 3.6, 73.4, 0.796}, 
 {"SYC", "Africa", "Seychelles", "2021-03-20", 3770., 154., 85.286, 16., 0., 
  0., 38336.384, 1565.996, 867.254, 162.701, 0., 0., 1.11, "", "", "", "", 
  "", "", "", "", "", "", "", "", "", "", "", "", "", "", "", "", "", 439., 
  "", "", "", 4464., 65.74, 98340., 208.354, 36.2, 8.606, 5.586, 26382.287, 
  1.1, 242.648, 10.55, 7.1, 35.7, "", 3.6, 73.4, 0.796}, 
 {"SYC", "Africa", "Seychelles", "2021-03-21", 3770., 0., 65., 16., 0., 0., 
  38336.384, 0., 660.972, 162.701, 0., 0., 1.1, "", "", "", "", "", "", "", 
  "", "", "", "", "", "", "", "", "", "", "", "", "", "", 512., "", "", "", 
  5206., 65.74, 98340., 208.354, 36.2, 8.606, 5.586, 26382.287, 1.1, 242.648, 
  10.55, 7.1, 35.7, "", 3.6, 73.4, 0.796}, {"SYC", "Africa", "Seychelles", 
  "2021-03-22", 3798., 28., 65.143, 16., 0., 0., 38621.11, 284.726, 662.425, 
  162.701, 0., 0., 1.09, "", "", "", "", "", "", "", "", "", "", "", "", "", 
  "", "", "", "", "", "", "", "", 586., "", "", "", 5959., 65.74, 98340., 
  208.354, 36.2, 8.606, 5.586, 26382.287, 1.1, 242.648, 10.55, 7.1, 35.7, "", 
  3.6, 73.4, 0.796}, {"SYC", "Africa", "Seychelles", "2021-03-23", 3798., 0., 
  63.429, 16., 0., 0., 38621.11, 0., 644.993, 162.701, 0., 0., 1.09, "", "", 
  "", "", "", "", "", "", "", "", "", "", "", "", "", "", "", 94472., 63100., 
  31372., "", 678., 96.07, 64.17, 31.9, 6894., 65.74, 98340., 208.354, 36.2, 
  8.606, 5.586, 26382.287, 1.1, 242.648, 10.55, 7.1, 35.7, "", 3.6, 73.4, 
  0.796}, {"SYC", "Africa", "Seychelles", "2021-03-24", 3882., 84., 56.571, 
  18., 2., 0.286, 39475.29, 854.179, 575.264, 183.038, 20.338, 2.905, 1.09, 
  "", "", "", "", "", "", "", "", "", "", "", "", "", "", "", "", "", 96523., 
  63132., 33391., 2051., 941., 98.15, 64.2, 33.95, 9569., 65.74, 98340., 
  208.354, 36.2, 8.606, 5.586, 26382.287, 1.1, 242.648, 10.55, 7.1, 35.7, "", 
  3.6, 73.4, 0.796}, {"SYC", "Africa", "Seychelles", "2021-03-25", 3882., 0., 
  45.143, 18., 0., 0.286, 39475.29, 0., 459.049, 183.038, 0., 2.905, 1.09, 
  "", "", "", "", "", "", "", "", "", "", "", "", "", "", "", "", "", "", "", 
  "", "", 1006., "", "", "", 10230., 65.74, 98340., 208.354, 36.2, 8.606, 
  5.586, 26382.287, 1.1, 242.648, 10.55, 7.1, 35.7, "", 3.6, 73.4, 0.796}, 
 {"SYC", "Africa", "Seychelles", "2021-03-26", 3996., 114., 54.286, 20., 2., 
  0.571, 40634.533, 1159.243, 552.021, 203.376, 20.338, 5.811, 1.09, "", "", 
  "", "", "", "", "", "", "", "", "", "", "", "", "", "", "", "", "", "", "", 
  979., "", "", "", 9955., 65.74, 98340., 208.354, 36.2, 8.606, 5.586, 
  26382.287, 1.1, 242.648, 10.55, 7.1, 35.7, "", 3.6, 73.4, 0.796}, 
 {"SYC", "Africa", "Seychelles", "2021-03-27", 3996., 0., 32.286, 20., 0., 
  0.571, 40634.533, 0., 328.307, 203.376, 0., 5.811, 1.09, "", "", "", "", 
  "", "", "", "", "", "", "", "", "", "", "", "", "", "", "", "", "", 951., 
  "", "", "", 9671., 65.74, 98340., 208.354, 36.2, 8.606, 5.586, 26382.287, 
  1.1, 242.648, 10.55, 7.1, 35.7, "", 3.6, 73.4, 0.796}, 
 {"SYC", "Africa", "Seychelles", "2021-03-28", 4084., 88., 44.857, 20., 0., 
  0.571, 41529.388, 894.855, 456.143, 203.376, 0., 5.811, 1.09, "", "", "", 
  "", "", "", "", "", "", "", "", "", "", "", "", "", "", "", "", "", "", 
  924., "", "", "", 9396., 65.74, 98340., 208.354, 36.2, 8.606, 5.586, 
  26382.287, 1.1, 242.648, 10.55, 7.1, 35.7, "", 3.6, 73.4, 0.796}, 
 {"SYC", "Africa", "Seychelles", "2021-03-29", 4114., 30., 45.143, 20., 0., 
  0.571, 41834.452, 305.064, 459.049, 203.376, 0., 5.811, 1.08, "", "", "", 
  "", "", "", "", "", "", "", "", "", "", "", "", "", "", "", "", "", "", 
  896., "", "", "", 9111., 65.74, 98340., 208.354, 36.2, 8.606, 5.586, 
  26382.287, 1.1, 242.648, 10.55, 7.1, 35.7, "", 3.6, 73.4, 0.796}, 
 {"SYC", "Africa", "Seychelles", "2021-03-30", 4114., 0., 45.143, 20., 0., 
  0.571, 41834.452, 0., 459.049, 203.376, 0., 5.811, 1.08, "", "", "", "", 
  "", "", "", "", "", "", "", "", "", "", "", "", "", 100552., 63686., 
  36866., "", 869., 102.25, 64.76, 37.49, 8837., 65.74, 98340., 208.354, 
  36.2, 8.606, 5.586, 26382.287, 1.1, 242.648, 10.55, 7.1, 35.7, "", 3.6, 
  73.4, 0.796}, {"SYC", "Africa", "Seychelles", "2021-03-31", 4135., 21., 
  36.143, 22., 2., 0.571, 42047.997, 213.545, 367.53, 223.714, 20.338, 5.811, 
  1.09, "", "", "", "", "", "", "", "", "", "", "", "", "", "", "", "", "", 
  "", "", "", "", 685., "", "", "", 6966., 65.74, 98340., 208.354, 36.2, 
  8.606, 5.586, 26382.287, 1.1, 242.648, 10.55, 7.1, 35.7, "", 3.6, 73.4, 
  0.796}, {"SYC", "Africa", "Seychelles", "2021-04-01", 4135., 0., 36.143, 
  22., 0., 0.571, 42047.997, 0., 367.53, 223.714, 0., 5.811, 1.09, "", "", 
  "", "", "", "", "", "", "", "", "", "", "", "", "", "", "", 102080., 
  64123., 37957., "", 698., 103.8, 65.21, 38.6, 7098., 65.74, 98340., 
  208.354, 36.2, 8.606, 5.586, 26382.287, 1.1, 242.648, 10.55, 7.1, 35.7, "", 
  3.6, 73.4, 0.796}, {"SYC", "Africa", "Seychelles", "2021-04-02", 4259., 
  124., 37.571, 24., 2., 0.571, 43308.928, 1260.931, 382.056, 244.051, 
  20.338, 5.811, 1.1, "", "", "", "", "", "", "", "", "", "", "", "", "", "", 
  "", "", "", "", "", "", "", 656., "", "", "", 6671., 65.74, 98340., 
  208.354, 36.2, 8.606, 5.586, 26382.287, 1.1, 242.648, 10.55, 7.1, 35.7, "", 
  3.6, 73.4, 0.796}, {"SYC", "Africa", "Seychelles", "2021-04-03", 4290., 
  31., 42., 24., 0., 0.571, 43624.161, 315.233, 427.09, 244.051, 0., 5.811, 
  1.11, "", "", "", "", "", "", "", "", "", "", "", "", "", "", "", "", "", 
  "", "", "", "", 614., "", "", "", 6244., 65.74, 98340., 208.354, 36.2, 
  8.606, 5.586, 26382.287, 1.1, 242.648, 10.55, 7.1, 35.7, "", 3.6, 73.4, 
  0.796}, {"SYC", "Africa", "Seychelles", "2021-04-04", 4290., 0., 29.429, 
  24., 0., 0.571, 43624.161, 0., 299.253, 244.051, 0., 5.811, 1.11, "", "", 
  "", "", "", "", "", "", "", "", "", "", "", "", "", "", "", "", "", "", "", 
  572., "", "", "", 5817., 65.74, 98340., 208.354, 36.2, 8.606, 5.586, 
  26382.287, 1.1, 242.648, 10.55, 7.1, 35.7, "", 3.6, 73.4, 0.796}, 
 {"SYC", "Africa", "Seychelles", "2021-04-05", 4320., 30., 29.429, 24., 0., 
  0.571, 43929.225, 305.064, 299.253, 244.051, 0., 5.811, 1.11, "", "", "", 
  "", "", "", "", "", "", "", "", "", "", "", "", "", "", "", "", "", "", 
  530., "", "", "", 5389., 65.74, 98340., 208.354, 36.2, 8.606, 5.586, 
  26382.287, 1.1, 242.648, 10.55, 7.1, 35.7, "", 3.6, 73.4, 0.796}, 
 {"SYC", "Africa", "Seychelles", "2021-04-06", 4320., 0., 29.429, 24., 0., 
  0.571, 43929.225, 0., 299.253, 244.051, 0., 5.811, 1.12, "", "", "", "", 
  "", "", "", "", "", "", "", "", "", "", "", "", "", 103968., 64508., 
  39460., "", 488., 105.72, 65.6, 40.13, 4962., 65.74, 98340., 208.354, 36.2, 
  8.606, 5.586, 26382.287, 1.1, 242.648, 10.55, 7.1, 35.7, "", 3.6, 73.4, 
  0.796}, {"SYC", "Africa", "Seychelles", "2021-04-07", 4332., 12., 28.143, 
  24., 0., 0.286, 44051.251, 122.026, 286.179, 244.051, 0., 2.905, 1.14, "", 
  "", "", "", "", "", "", "", "", "", "", "", "", "", "", "", "", "", "", "", 
  "", 550., "", "", "", 5593., 65.74, 98340., 208.354, 36.2, 8.606, 5.586, 
  26382.287, 1.1, 242.648, 10.55, 7.1, 35.7, "", 3.6, 73.4, 0.796}, 
 {"SYC", "Africa", "Seychelles", "2021-04-08", 4395., 63., 37.143, 24., 0., 
  0.286, 44691.885, 640.635, 377.698, 244.051, 0., 2.905, 1.15, "", "", "", 
  "", "", "", "", "", "", "", "", "", "", "", "", "", "", "", "", "", "", 
  611., "", "", "", 6213., 65.74, 98340., 208.354, 36.2, 8.606, 5.586, 
  26382.287, 1.1, 242.648, 10.55, 7.1, 35.7, "", 3.6, 73.4, 0.796}, 
 {"SYC", "Africa", "Seychelles", "2021-04-09", 4395., 0., 19.429, 24., 0., 
  0., 44691.885, 0., 197.565, 244.051, 0., 0., 1.16, "", "", "", "", "", "", 
  "", "", "", "", "", "", "", "", "", "", "", "", "", "", "", 728., "", "", 
  "", 7403., 65.74, 98340., 208.354, 36.2, 8.606, 5.586, 26382.287, 1.1, 
  242.648, 10.55, 7.1, 35.7, "", 3.6, 73.4, 0.796}, 
 {"SYC", "Africa", "Seychelles", "2021-04-10", 4395., 0., 15., 24., 0., 0., 
  44691.885, 0., 152.532, 244.051, 0., 0., 1.18, "", "", "", "", "", "", "", 
  "", "", "", "", "", "", "", "", "", "", 108749., 65490., 43259., "", 845., 
  110.58, 66.6, 43.99, 8593., 65.74, 98340., 208.354, 36.2, 8.606, 5.586, 
  26382.287, 1.1, 242.648, 10.55, 7.1, 35.7, "", 3.6, 73.4, 0.796}, 
 {"SYC", "Africa", "Seychelles", "2021-04-11", 4430., 35., 20., 24., 0., 0., 
  45047.793, 355.908, 203.376, 244.051, 0., 0., 1.2, "", "", "", "", "", "", 
  "", "", "", "", "", "", "", "", "", "", "", "", "", "", "", 955., "", "", 
  "", 9711., 65.74, 98340., 208.354, 36.2, 8.606, 5.586, 26382.287, 1.1, 
  242.648, 10.55, 7.1, 35.7, "", 3.6, 73.4, 0.796}, 
 {"SYC", "Africa", "Seychelles", "2021-04-12", 4444., 14., 17.714, 25., 1., 
  0.143, 45190.157, 142.363, 180.133, 254.22, 10.169, 1.453, 1.22, "", "", 
  "", "", "", "", "", "", "", "", "", "", "", "", "", "", "", "", "", "", "", 
  1065., "", "", "", 10830., 65.74, 98340., 208.354, 36.2, 8.606, 5.586, 
  26382.287, 1.1, 242.648, 10.55, 7.1, 35.7, "", 3.6, 73.4, 0.796}, 
 {"SYC", "Africa", "Seychelles", "2021-04-13", 4633., 189., 44.714, 25., 0., 
  0.143, 47112.06, 1921.904, 454.691, 254.22, 0., 1.453, 1.25, "", "", "", 
  "", "", "", "", "", "", "", "", "", "", "", "", "", "", 112194., 66250., 
  45944., "", 1175., 114.09, 67.37, 46.72, 11948., 45.37, 98340., 208.354, 
  36.2, 8.606, 5.586, 26382.287, 1.1, 242.648, 10.55, 7.1, 35.7, "", 3.6, 
  73.4, 0.796}, {"SYC", "Africa", "Seychelles", "2021-04-14", 4633., 0., 43., 
  25., 0., 0.143, 47112.06, 0., 437.258, 254.22, 0., 1.453, 1.25, "", "", "", 
  "", "", "", "", "", "", "", "", "", "", "", "", "", "", "", "", "", "", 
  1118., "", "", "", 11369., 45.37, 98340., 208.354, 36.2, 8.606, 5.586, 
  26382.287, 1.1, 242.648, 10.55, 7.1, 35.7, "", 3.6, 73.4, 0.796}, 
 {"SYC", "Africa", "Seychelles", "2021-04-15", 4765., 132., 52.857, 25., 0., 
  0.143, 48454.342, 1342.282, 537.494, 254.22, 0., 1.453, 1.25, "", "", "", 
  "", "", "", "", "", "", "", "", "", "", "", "", "", "", "", "", "", "", 
  1060., "", "", "", 10779., 45.37, 98340., 208.354, 36.2, 8.606, 5.586, 
  26382.287, 1.1, 242.648, 10.55, 7.1, 35.7, "", 3.6, 73.4, 0.796}, 
 {"SYC", "Africa", "Seychelles", "2021-04-16", 4834., 69., 62.714, 25., 0., 
  0.143, 49155.989, 701.647, 637.729, 254.22, 0., 1.453, 1.24, "", "", "", 
  "", "", "", "", "", "", "", "", "", "", "", "", "", "", "", "", "", "", 
  1003., "", "", "", 10199., 45.37, 98340., 208.354, 36.2, 8.606, 5.586, 
  26382.287, 1.1, 242.648, 10.55, 7.1, 35.7, "", 3.6, 73.4, 0.796}, 
 {"SYC", "Africa", "Seychelles", "2021-04-17", 4875., 41., 68.571, 25., 0., 
  0.143, 49572.91, 416.921, 697.289, 254.22, 0., 1.453, 1.24, "", "", "", "", 
  "", "", "", "", "", "", "", "", "", "", "", "", "", "", "", "", "", 946., 
  "", "", "", 9620., 45.37, 98340., 208.354, 36.2, 8.606, 5.586, 26382.287, 
  1.1, 242.648, 10.55, 7.1, 35.7, "", 3.6, 73.4, 0.796}, 
 {"SYC", "Africa", "Seychelles", "2021-04-18", 4922., 47., 70.286, 25., 0., 
  0.143, 50050.844, 477.934, 714.722, 254.22, 0., 1.453, 1.23, "", "", "", 
  "", "", "", "", "", "", "", "", "", "", "", "", "", "", "", "", "", "", 
  895., "", "", "", 9101., 45.37, 98340., 208.354, 36.2, 8.606, 5.586, 
  26382.287, 1.1, 242.648, 10.55, 7.1, 35.7, "", 3.6, 73.4, 0.796}, 
 {"SYC", "Africa", "Seychelles", "2021-04-19", 4976., 54., 76., 25., 0., 0., 
  50599.959, 549.115, 772.829, 254.22, 0., 0., 1.23, "", "", "", "", "", "", 
  "", "", "", "", "", "", "", "", "", "", "", 116957., 66433., 50524., "", 
  844., 118.93, 67.55, 51.38, 8582., 45.37, 98340., 208.354, 36.2, 8.606, 
  5.586, 26382.287, 1.1, 242.648, 10.55, 7.1, 35.7, "", 3.6, 73.4, 0.796}, 
 {"SYC", "Africa", "Seychelles", "2021-04-20", 5012., 36., 54.143, 25., 0., 
  0., 50966.036, 366.077, 550.568, 254.22, 0., 0., 1.23, "", "", "", "", "", 
  "", "", "", "", "", "", "", "", "", "", "", "", "", "", "", "", 831., "", 
  "", "", 8450., 43.52, 98340., 208.354, 36.2, 8.606, 5.586, 26382.287, 1.1, 
  242.648, 10.55, 7.1, 35.7, "", 3.6, 73.4, 0.796}, 
 {"SYC", "Africa", "Seychelles", "2021-04-21", 5016., 4., 54.714, 25., 0., 
  0., 51006.711, 40.675, 556.379, 254.22, 0., 0., 1.23, "", "", "", "", "", 
  "", "", "", "", "", "", "", "", "", "", "", "", "", "", "", "", 868., "", 
  "", "", 8827., 43.52, 98340., 208.354, 36.2, 8.606, 5.586, 26382.287, 1.1, 
  242.648, 10.55, 7.1, 35.7, "", 3.6, 73.4, 0.796}, 
 {"SYC", "Africa", "Seychelles", "2021-04-22", 5170., 154., 57.857, 26., 1., 
  0.143, 52572.707, 1565.996, 588.338, 264.389, 10.169, 1.453, 1.23, "", "", 
  "", "", "", "", "", "", "", "", "", "", "", "", "", "", "", "", "", "", "", 
  904., "", "", "", 9193., 43.52, 98340., 208.354, 36.2, 8.606, 5.586, 
  26382.287, 1.1, 242.648, 10.55, 7.1, 35.7, "", 3.6, 73.4, 0.796}, 
 {"SYC", "Africa", "Seychelles", "2021-04-23", 5206., 36., 53.143, 26., 0., 
  0.143, 52938.784, 366.077, 540.399, 264.389, 0., 1.453, 1.23, "", "", "", 
  "", "", "", "", "", "", "", "", "", "", "", "", "", "", 121165., 66497., 
  54668., "", 941., 123.21, 67.62, 55.59, 9569., 43.52, 98340., 208.354, 
  36.2, 8.606, 5.586, 26382.287, 1.1, 242.648, 10.55, 7.1, 35.7, "", 3.6, 
  73.4, 0.796}, {"SYC", "Africa", "Seychelles", "2021-04-24", 5206., 0., 
  47.286, 26., 0., 0.143, 52938.784, 0., 480.839, 264.389, 0., 1.453, 1.23, 
  "", "", "", "", "", "", "", "", "", "", "", "", "", "", "", "", "", "", "", 
  "", "", 955., "", "", "", 9711., 43.52, 98340., 208.354, 36.2, 8.606, 
  5.586, 26382.287, 1.1, 242.648, 10.55, 7.1, 35.7, "", 3.6, 73.4, 0.796}, 
 {"SYC", "Africa", "Seychelles", "2021-04-25", 5284., 78., 51.714, 26., 0., 
  0.143, 53731.95, 793.167, 525.872, 264.389, 0., 1.453, 1.24, "", "", "", 
  "", "", "", "", "", "", "", "", "", "", "", "", "", "", "", "", "", "", 
  968., "", "", "", 9843., 43.52, 98340., 208.354, 36.2, 8.606, 5.586, 
  26382.287, 1.1, 242.648, 10.55, 7.1, 35.7, "", 3.6, 73.4, 0.796}, 
 {"SYC", "Africa", "Seychelles", "2021-04-26", 5354., 70., 54., 26., 0., 
  0.143, 54443.767, 711.816, 549.115, 264.389, 0., 1.453, 1.24, "", "", "", 
  "", "", "", "", "", "", "", "", "", "", "", "", "", "", 123831., 66583., 
  57248., "", 982., 125.92, 67.71, 58.21, 9986., 43.52, 98340., 208.354, 
  36.2, 8.606, 5.586, 26382.287, 1.1, 242.648, 10.55, 7.1, 35.7, "", 3.6, 
  73.4, 0.796}, {"SYC", "Africa", "Seychelles", "2021-04-27", 5354., 0., 
  48.857, 26., 0., 0.143, 54443.767, 0., 496.819, 264.389, 0., 1.453, 1.24, 
  "", "", "", "", "", "", "", "", "", "", "", "", "", "", "", "", "", "", "", 
  "", "", 954., "", "", "", 9701., 43.52, 98340., 208.354, 36.2, 8.606, 
  5.586, 26382.287, 1.1, 242.648, 10.55, 7.1, 35.7, "", 3.6, 73.4, 0.796}, 
 {"SYC", "Africa", "Seychelles", "2021-04-28", 5456., 102., 62.857, 26., 0., 
  0.143, 55480.984, 1037.218, 639.182, 264.389, 0., 1.453, 1.26, "", "", "", 
  "", "", "", "", "", "", "", "", "", "", "", "", "", "", 125539., 67043., 
  58496., "", 925., 127.66, 68.17, 59.48, 9406., 43.52, 98340., 208.354, 
  36.2, 8.606, 5.586, 26382.287, 1.1, 242.648, 10.55, 7.1, 35.7, "", 3.6, 
  73.4, 0.796}, {"SYC", "Africa", "Seychelles", "2021-04-29", 5559., 103., 
  55.571, 26., 0., 0., 56528.371, 1047.387, 565.095, 264.389, 0., 0., 1.26, 
  "", "", "", "", "", "", "", "", "", "", "", "", "", "", "", "", "", 
  126840., 67680., 59160., 1301., 961., 128.98, 68.82, 60.16, 9772., 43.52, 
  98340., 208.354, 36.2, 8.606, 5.586, 26382.287, 1.1, 242.648, 10.55, 7.1, 
  35.7, "", 3.6, 73.4, 0.796}, {"SYC", "Africa", "Seychelles", "2021-04-30", 
  5873., 314., 95.286, 28., 2., 0.286, 59721.375, 3193.004, 968.942, 284.726, 
  20.338, 2.905, 1.26, "", "", "", "", "", "", "", "", "", "", "", "", "", 
  "", "", "", "", "", "", "", "", 842., "", "", "", 8562., 43.52, 98340., 
  208.354, 36.2, 8.606, 5.586, 26382.287, 1.1, 242.648, 10.55, 7.1, 35.7, "", 
  3.6, 73.4, 0.796}, {"SYC", "Africa", "Seychelles", "2021-05-01", 5873., 0., 
  95.286, 28., 0., 0.286, 59721.375, 0., 968.942, 284.726, 0., 2.905, 1.25, 
  "", "", "", "", "", "", "", "", "", "", "", "", "", "", "", "", "", "", "", 
  "", "", 747., "", "", "", 7596., 43.52, 98340., 208.354, 36.2, 8.606, 
  5.586, 26382.287, 1.1, 242.648, 10.55, 7.1, 35.7, "", 3.6, 73.4, 0.796}, 
 {"SYC", "Africa", "Seychelles", "2021-05-02", 5873., 0., 84.143, 28., 0., 
  0.286, 59721.375, 0., 855.632, 284.726, 0., 2.905, 1.24, "", "", "", "", 
  "", "", "", "", "", "", "", "", "", "", "", "", "", "", "", "", "", 651., 
  "", "", "", 6620., 43.52, 98340., 208.354, 36.2, 8.606, 5.586, 26382.287, 
  1.1, 242.648, 10.55, 7.1, 35.7, "", 3.6, 73.4, 0.796}, 
 {"SYC", "Africa", "Seychelles", "2021-05-03", 6373., 500., 145.571, 28., 0., 
  0.286, 64805.776, 5084.401, 1480.287, 284.726, 0., 2.905, 1.23, "", "", "", 
  "", "", "", "", "", "", "", "", "", "", "", "", "", "", 127721., 68045., 
  59676., "", 556., 129.88, 69.19, 60.68, 5654., 43.52, 98340., 208.354, 
  36.2, 8.606, 5.586, 26382.287, 1.1, 242.648, 10.55, 7.1, 35.7, "", 3.6, 
  73.4, 0.796}, {"SYC", "Africa", "Seychelles", "2021-05-04", 6373., 0., 
  145.571, 28., 0., 0.286, 64805.776, 0., 1480.287, 284.726, 0., 2.905, 1.21, 
  "", "", "", "", "", "", "", "", "", "", "", "", "", "", "", "", "", "", "", 
  "", "", 519., "", "", "", 5278., 58.33, 98340., 208.354, 36.2, 8.606, 
  5.586, 26382.287, 1.1, 242.648, 10.55, 7.1, 35.7, "", 3.6, 73.4, 0.796}, 
 {"SYC", "Africa", "Seychelles", "2021-05-05", 6373., 0., 131., 28., 0., 
  0.286, 64805.776, 0., 1332.113, 284.726, 0., 2.905, 1.19, "", "", "", "", 
  "", "", "", "", "", "", "", "", "", "", "", "", "", 128919., 68512., 
  60407., "", 483., 131.1, 69.67, 61.43, 4912., 58.33, 98340., 208.354, 36.2, 
  8.606, 5.586, 26382.287, 1.1, 242.648, 10.55, 7.1, 35.7, "", 3.6, 73.4, 
  0.796}, {"SYC", "Africa", "Seychelles", "2021-05-06", 6373., 0., 116.286, 
  28., 0., 0.286, 64805.776, 0., 1182.486, 284.726, 0., 2.905, 1.17, "", "", 
  "", "", "", "", "", "", "", "", "", "", "", "", "", "", "", "", "", "", "", 
  341., "", "", "", 3468., 58.33, 98340., 208.354, 36.2, 8.606, 5.586, 
  26382.287, 1.1, 242.648, 10.55, 7.1, 35.7, "", 3.6, 73.4, 0.796}, 
 {"SYC", "Africa", "Seychelles", "2021-05-07", 6373., 0., 71.429, 28., 0., 
  0., 64805.776, 0., 726.343, 284.726, 0., 0., 1.16, "", "", "", "", "", "", 
  "", "", "", "", "", "", "", "", "", "", "", "", "", "", "", 353., "", "", 
  "", 3590., 58.33, 98340., 208.354, 36.2, 8.606, 5.586, 26382.287, 1.1, 
  242.648, 10.55, 7.1, 35.7, "", 3.6, 73.4, 0.796}, 
 {"SYC", "Africa", "Seychelles", "2021-05-08", 6373., 0., 71.429, 28., 0., 
  0., 64805.776, 0., 726.343, 284.726, 0., 0., 1.15, "", "", "", "", "", "", 
  "", "", "", "", "", "", "", "", "", "", "", "", "", "", "", 366., "", "", 
  "", 3722., 58.33, 98340., 208.354, 36.2, 8.606, 5.586, 26382.287, 1.1, 
  242.648, 10.55, 7.1, 35.7, "", 3.6, 73.4, 0.796}, 
 {"SYC", "Africa", "Seychelles", "2021-05-09", 6373., 0., 71.429, 28., 0., 
  0., 64805.776, 0., 726.343, 284.726, 0., 0., 1.15, "", "", "", "", "", "", 
  "", "", "", "", "", "", "", "", "", "", "", "", "", "", "", 378., "", "", 
  "", 3844., 58.33, 98340., 208.354, 36.2, 8.606, 5.586, 26382.287, 1.1, 
  242.648, 10.55, 7.1, 35.7, "", 3.6, 73.4, 0.796}, 
 {"SYC", "Africa", "Seychelles", "2021-05-10", 8172., 1799., 257., 28., 0., 
  0., 83099.451, 18293.675, 2613.382, 284.726, 0., 0., 1.15, "", "", "", "", 
  "", "", "", "", "", "", "", "", "", "", "", "", "", "", "", "", "", 390., 
  "", "", "", 3966., 58.33, 98340., 208.354, 36.2, 8.606, 5.586, 26382.287, 
  1.1, 242.648, 10.55, 7.1, 35.7, "", 3.6, 73.4, 0.796}, 
 {"SYC", "Africa", "Seychelles", "2021-05-11", 8172., 0., 257., 28., 0., 0., 
  83099.451, 0., 2613.382, 284.726, 0., 0., 1.14, "", "", "", "", "", "", "", 
  "", "", "", "", "", "", "", "", "", "", "", "", "", "", 349., "", "", "", 
  3549., 58.33, 98340., 208.354, 36.2, 8.606, 5.586, 26382.287, 1.1, 242.648, 
  10.55, 7.1, 35.7, "", 3.6, 73.4, 0.796}, {"SYC", "Africa", "Seychelles", 
  "2021-05-12", 8172., 0., 257., 28., 0., 0., 83099.451, 0., 2613.382, 
  284.726, 0., 0., 1.14, "", "", "", "", "", "", "", "", "", "", "", "", "", 
  "", "", "", "", 131068., 69708., 61360., "", 307., 133.28, 70.88, 62.4, 
  3122., 58.33, 98340., 208.354, 36.2, 8.606, 5.586, 26382.287, 1.1, 242.648, 
  10.55, 7.1, 35.7, "", 3.6, 73.4, 0.796}, {"SYC", "Africa", "Seychelles", 
  "2021-05-13", 9184., 1012., 401.571, 32., 4., 0.571, 93390.279, 10290.828, 
  4083.5, 325.402, 40.675, 5.811, 1.14, "", "", "", "", "", "", "", "", "", 
  "", "", "", "", "", "", "", "", "", "", "", "", 286., "", "", "", 2908., 
  58.33, 98340., 208.354, 36.2, 8.606, 5.586, 26382.287, 1.1, 242.648, 10.55, 
  7.1, 35.7, "", 3.6, 73.4, 0.796}, {"SYC", "Africa", "Seychelles", 
  "2021-05-14", 9184., 0., 401.571, 32., 0., 0.571, 93390.279, 0., 4083.5, 
  325.402, 0., 5.811, 1.13, "", "", "", "", "", "", "", "", "", "", "", "", 
  "", "", "", "", "", "", "", "", "", 265., "", "", "", 2695., 58.33, 98340., 
  208.354, 36.2, 8.606, 5.586, 26382.287, 1.1, 242.648, 10.55, 7.1, 35.7, "", 
  3.6, 73.4, 0.796}, {"SYC", "Africa", "Seychelles", "2021-05-15", 9184., 0., 
  401.571, 32., 0., 0.571, 93390.279, 0., 4083.5, 325.402, 0., 5.811, 1.12, 
  "", "", "", "", "", "", "", "", "", "", "", "", "", "", "", "", "", 
  131546., 69915., 61631., "", 244., 133.77, 71.1, 62.67, 2481., 58.33, 
  98340., 208.354, 36.2, 8.606, 5.586, 26382.287, 1.1, 242.648, 10.55, 7.1, 
  35.7, "", 3.6, 73.4, 0.796}, {"SYC", "Africa", "Seychelles", "2021-05-16", 
  9184., 0., 401.571, 32., 0., 0.571, 93390.279, 0., 4083.5, 325.402, 0., 
  5.811, 1.12, "", "", "", "", "", "", "", "", "", "", "", "", "", "", "", 
  "", "", "", "", "", "", 229., "", "", "", 2329., 58.33, 98340., 208.354, 
  36.2, 8.606, 5.586, 26382.287, 1.1, 242.648, 10.55, 7.1, 35.7, "", 3.6, 
  73.4, 0.796}, {"SYC", "Africa", "Seychelles", "2021-05-17", 9764., 580., 
  227.429, 35., 3., 1., 99288.184, 5897.905, 2312.676, 355.908, 30.506, 
  10.169, 1.11, "", "", "", "", "", "", "", "", "", "", "", "", "", "", "", 
  "", "", "", "", "", "", 215., "", "", "", 2186., 69.44, 98340., 208.354, 
  36.2, 8.606, 5.586, 26382.287, 1.1, 242.648, 10.55, 7.1, 35.7, "", 3.6, 
  73.4, 0.796}, {"SYC", "Africa", "Seychelles", "2021-05-18", 9764., 0., 
  227.429, 35., 0., 1., 99288.184, 0., 2312.676, 355.908, 0., 10.169, 1.11, 
  "", "", "", "", "", "", "", "", "", "", "", "", "", "", "", "", "", 
  132161., 70126., 62035., "", 200., 134.39, 71.31, 63.08, 2034., 69.44, 
  98340., 208.354, 36.2, 8.606, 5.586, 26382.287, 1.1, 242.648, 10.55, 7.1, 
  35.7, "", 3.6, 73.4, 0.796}, {"SYC", "Africa", "Seychelles", "2021-05-19", 
  9764., 0., 227.429, 35., 0., 1., 99288.184, 0., 2312.676, 355.908, 0., 
  10.169, 1.11, "", "", "", "", "", "", "", "", "", "", "", "", "", "", "", 
  "", "", "", "", "", "", 203., "", "", "", 2064., 69.44, 98340., 208.354, 
  36.2, 8.606, 5.586, 26382.287, 1.1, 242.648, 10.55, 7.1, 35.7, "", 3.6, 
  73.4, 0.796}, {"SYC", "Africa", "Seychelles", "2021-05-20", 9764., 0., 
  82.857, 35., 0., 0.429, 99288.184, 0., 842.558, 355.908, 0., 4.358, 1.12, 
  "", "", "", "", "", "", "", "", "", "", "", "", "", "", "", "", "", "", "", 
  "", "", 228., "", "", "", 2318., 69.44, 98340., 208.354, 36.2, 8.606, 
  5.586, 26382.287, 1.1, 242.648, 10.55, 7.1, 35.7, "", 3.6, 73.4, 0.796}, 
 {"SYC", "Africa", "Seychelles", "2021-05-21", 9764., 0., 82.857, 35., 0., 
  0.429, 99288.184, 0., 842.558, 355.908, 0., 4.358, 1.13, "", "", "", "", 
  "", "", "", "", "", "", "", "", "", "", "", "", "", "", "", "", "", 252., 
  "", "", "", 2563., 69.44, 98340., 208.354, 36.2, 8.606, 5.586, 26382.287, 
  1.1, 242.648, 10.55, 7.1, 35.7, "", 3.6, 73.4, 0.796}, 
 {"SYC", "Africa", "Seychelles", "2021-05-22", 9764., 0., 82.857, 35., 0., 
  0.429, 99288.184, 0., 842.558, 355.908, 0., 4.358, 1.14, "", "", "", "", 
  "", "", "", "", "", "", "", "", "", "", "", "", "", "", "", "", "", 277., 
  "", "", "", 2817., 69.44, 98340., 208.354, 36.2, 8.606, 5.586, 26382.287, 
  1.1, 242.648, 10.55, 7.1, 35.7, "", 3.6, 73.4, 0.796}, 
 {"SYC", "Africa", "Seychelles", "2021-05-23", 9764., 0., 82.857, 35., 0., 
  0.429, 99288.184, 0., 842.558, 355.908, 0., 4.358, 1.16, "", "", "", "", 
  "", "", "", "", "", "", "", "", "", "", "", "", "", "", "", "", "", 295., 
  "", "", "", 3000., 69.44, 98340., 208.354, 36.2, 8.606, 5.586, 26382.287, 
  1.1, 242.648, 10.55, 7.1, 35.7, "", 3.6, 73.4, 0.796}, 
 {"SYC", "Africa", "Seychelles", "2021-05-24", 10740., 976., 139.429, 38., 
  3., 0.429, 109212.935, 9924.751, 1417.822, 386.414, 30.506, 4.358, 1.18, 
  "", "", "", "", "", "", "", "", "", "", "", "", "", "", "", "", "", "", "", 
  "", "", 313., "", "", "", 3183., 63.89, 98340., 208.354, 36.2, 8.606, 
  5.586, 26382.287, 1.1, 242.648, 10.55, 7.1, 35.7, "", 3.6, 73.4, 0.796}, 
 {"SYC", "Africa", "Seychelles", "2021-05-25", 10740., 0., 139.429, 38., 0., 
  0.429, 109212.935, 0., 1417.822, 386.414, 0., 4.358, 1.17, "", "", "", "", 
  "", "", "", "", "", "", "", "", "", "", "", "", "", 134475., 70446., 
  64029., "", 331., 136.74, 71.64, 65.11, 3366., 63.89, 98340., 208.354, 
  36.2, 8.606, 5.586, 26382.287, 1.1, 242.648, 10.55, 7.1, 35.7, "", 3.6, 
  73.4, 0.796}, {"SYC", "Africa", "Seychelles", "2021-05-26", 10740., 0., 
  139.429, 38., 0., 0.429, 109212.935, 0., 1417.822, 386.414, 0., 4.358, 
  1.17, "", "", "", "", "", "", "", "", "", "", "", "", "", "", "", "", "", 
  "", "", "", "", 320., "", "", "", 3254., 63.89, 98340., 208.354, 36.2, 
  8.606, 5.586, 26382.287, 1.1, 242.648, 10.55, 7.1, 35.7, "", 3.6, 73.4, 
  0.796}, {"SYC", "Africa", "Seychelles", "2021-05-27", 11145., 405., 
  197.286, 40., 2., 0.714, 113331.3, 4118.365, 2006.159, 406.752, 20.338, 
  7.263, 1.16, "", "", "", "", "", "", "", "", "", "", "", "", "", "", "", 
  "", "", "", "", "", "", 309., "", "", "", 3142., 63.89, 98340., 208.354, 
  36.2, 8.606, 5.586, 26382.287, 1.1, 242.648, 10.55, 7.1, 35.7, "", 3.6, 
  73.4, 0.796}, {"SYC", "Africa", "Seychelles", "2021-05-28", 11145., 0., 
  197.286, 40., 0., 0.714, 113331.3, 0., 2006.159, 406.752, 0., 7.263, 1.16, 
  "", "", "", "", "", "", "", "", "", "", "", "", "", "", "", "", "", "", "", 
  "", "", 299., "", "", "", 3040., 63.89, 98340., 208.354, 36.2, 8.606, 
  5.586, 26382.287, 1.1, 242.648, 10.55, 7.1, 35.7, "", 3.6, 73.4, 0.796}, 
 {"SYC", "Africa", "Seychelles", "2021-05-29", 11145., 0., 197.286, 40., 0., 
  0.714, 113331.3, 0., 2006.159, 406.752, 0., 7.263, 1.16, "", "", "", "", 
  "", "", "", "", "", "", "", "", "", "", "", "", "", "", "", "", "", 288., 
  "", "", "", 2929., 63.89, 98340., 208.354, 36.2, 8.606, 5.586, 26382.287, 
  1.1, 242.648, 10.55, 7.1, 35.7, "", 3.6, 73.4, 0.796}, 
 {"SYC", "Africa", "Seychelles", "2021-05-30", 11145., 0., 197.286, 40., 0., 
  0.714, 113331.3, 0., 2006.159, 406.752, 0., 7.263, 1.16, "", "", "", "", 
  "", "", "", "", "", "", "", "", "", "", "", "", "", "", "", "", "", 278., 
  "", "", "", 2827., 63.89, 98340., 208.354, 36.2, 8.606, 5.586, 26382.287, 
  1.1, 242.648, 10.55, 7.1, 35.7, "", 3.6, 73.4, 0.796}, 
 {"SYC", "Africa", "Seychelles", "2021-05-31", 11621., 476., 125.857, 42., 
  2., 0.571, 118171.649, 4840.35, 1279.816, 427.09, 20.338, 5.811, 1.16, "", 
  "", "", "", "", "", "", "", "", "", "", "", "", "", "", "", "", "", "", "", 
  "", 267., "", "", "", 2715., 63.89, 98340., 208.354, 36.2, 8.606, 5.586, 
  26382.287, 1.1, 242.648, 10.55, 7.1, 35.7, "", 3.6, 73.4, 0.796}, 
 {"SYC", "Africa", "Seychelles", "2021-06-01", 11621., 0., 125.857, 42., 0., 
  0.571, 118171.649, 0., 1279.816, 427.09, 0., 5.811, 1.16, "", "", "", "", 
  "", "", "", "", "", "", "", "", "", "", "", "", "", "", "", "", "", 256., 
  "", "", "", 2603., "", 98340., 208.354, 36.2, 8.606, 5.586, 26382.287, 1.1, 
  242.648, 10.55, 7.1, 35.7, "", 3.6, 73.4, 0.796}, 
 {"SYC", "Africa", "Seychelles", "2021-06-02", 11621., 0., 125.857, 42., 0., 
  0.571, 118171.649, 0., 1279.816, 427.09, 0., 5.811, 1.17, "", "", "", "", 
  "", "", "", "", "", "", "", "", "", "", "", "", "", 136526., 70653., 
  65873., "", 256., 138.83, 71.85, 66.98, 2603., "", 98340., 208.354, 36.2, 
  8.606, 5.586, 26382.287, 1.1, 242.648, 10.55, 7.1, 35.7, "", 3.6, 73.4, 
  0.796}, {"SYC", "Africa", "Seychelles", "2021-06-03", 11621., 0., 68., 42., 
  0., 0.286, 118171.649, 0., 691.479, 427.09, 0., 2.905, 1.17, "", "", "", 
  "", "", "", "", "", "", "", "", "", "", "", "", "", "", "", "", "", "", "", 
  "", "", "", "", "", 98340., 208.354, 36.2, 8.606, 5.586, 26382.287, 1.1, 
  242.648, 10.55, 7.1, 35.7, "", 3.6, 73.4, 0.796}, 
 {"SYC", "Africa", "Seychelles", "2021-06-04", 12158., 537., 144.714, 42., 
  0., 0.286, 123632.296, 5460.647, 1471.571, 427.09, 0., 2.905, 1.18, "", "", 
  "", "", "", "", "", "", "", "", "", "", "", "", "", "", "", "", "", "", "", 
  "", "", "", "", "", "", 98340., 208.354, 36.2, 8.606, 5.586, 26382.287, 
  1.1, 242.648, 10.55, 7.1, 35.7, "", 3.6, 73.4, 0.796}, 
 {"SYC", "Africa", "Seychelles", "2021-06-05", 12158., 0., 144.714, 42., 0., 
  0.286, 123632.296, 0., 1471.571, 427.09, 0., 2.905, 1.18, "", "", "", "", 
  "", "", "", "", "", "", "", "", "", "", "", "", "", "", "", "", "", "", "", 
  "", "", "", "", 98340., 208.354, 36.2, 8.606, 5.586, 26382.287, 1.1, 
  242.648, 10.55, 7.1, 35.7, "", 3.6, 73.4, 0.796}, 
 {"SYC", "Africa", "Seychelles", "2021-06-06", 12158., 0., 144.714, 42., 0., 
  0.286, 123632.296, 0., 1471.571, 427.09, 0., 2.905, 1.18, "", "", "", "", 
  "", "", "", "", "", "", "", "", "", "", "", "", "", "", "", "", "", "", "", 
  "", "", "", "", 98340., 208.354, 36.2, 8.606, 5.586, 26382.287, 1.1, 
  242.648, 10.55, 7.1, 35.7, "", 3.6, 73.4, 0.796}, 
 {"SYC", "Africa", "Seychelles", "2021-06-07", 12466., 308., 120.714, 46., 
  4., 0.571, 126764.287, 3131.991, 1227.52, 467.765, 40.675, 5.811, "", "", 
  "", "", "", "", "", "", "", "", "", "", "", "", "", "", "", "", "", "", "", 
  "", "", "", "", "", "", "", 98340., 208.354, 36.2, 8.606, 5.586, 26382.287, 
  1.1, 242.648, 10.55, 7.1, 35.7, "", 3.6, 73.4, 0.796}, 
 {"SLE", "Africa", "Sierra Leone", "2020-03-31", 1., 1., "", "", "", "", 
  0.125, 0.125, "", "", "", "", "", "", "", "", "", "", "", "", "", "", "", 
  "", "", "", "", "", "", "", "", "", "", "", "", "", "", "", "", 57.41, 
  7.976985*^6, 104.7, 19.1, 2.538, 1.285, 1390.3, 52.2, 325.721, 2.42, 8.8, 
  41.3, 19.275, "", 54.7, 0.452}, {"SLE", "Africa", "Sierra Leone", 
  "2020-04-01", 2., 1., "", "", "", "", 0.251, 0.125, "", "", "", "", "", "", 
  "", "", "", "", "", "", "", "", "", "", "", "", "", "", "", "", "", "", "", 
  "", "", "", "", "", "", 57.41, 7.976985*^6, 104.7, 19.1, 2.538, 1.285, 
  1390.3, 52.2, 325.721, 2.42, 8.8, 41.3, 19.275, "", 54.7, 0.452}, 
 {"SLE", "Africa", "Sierra Leone", "2020-04-02", 2., 0., "", "", "", "", 
  0.251, 0., "", "", "", "", "", "", "", "", "", "", "", "", "", "", "", "", 
  "", "", "", "", "", "", "", "", "", "", "", "", "", "", "", 57.41, 
  7.976985*^6, 104.7, 19.1, 2.538, 1.285, 1390.3, 52.2, 325.721, 2.42, 8.8, 
  41.3, 19.275, "", 54.7, 0.452}, {"SLE", "Africa", "Sierra Leone", 
  "2020-04-03", 2., 0., "", "", "", "", 0.251, 0., "", "", "", "", "", "", 
  "", "", "", "", "", "", "", "", "", "", "", "", "", "", "", "", "", "", "", 
  "", "", "", "", "", "", 57.41, 7.976985*^6, 104.7, 19.1, 2.538, 1.285, 
  1390.3, 52.2, 325.721, 2.42, 8.8, 41.3, 19.275, "", 54.7, 0.452}, 
 {"SLE", "Africa", "Sierra Leone", "2020-04-04", 4., 2., "", "", "", "", 
  0.501, 0.251, "", "", "", "", "", "", "", "", "", "", "", "", "", "", "", 
  "", "", "", "", "", "", "", "", "", "", "", "", "", "", "", "", 57.41, 
  7.976985*^6, 104.7, 19.1, 2.538, 1.285, 1390.3, 52.2, 325.721, 2.42, 8.8, 
  41.3, 19.275, "", 54.7, 0.452}, {"SLE", "Africa", "Sierra Leone", 
  "2020-04-05", 6., 2., 0.857, "", "", 0., 0.752, 0.251, 0.107, "", "", 0., 
  "", "", "", "", "", "", "", "", "", "", "", "", "", "", "", "", "", "", "", 
  "", "", "", "", "", "", "", "", 88.89, 7.976985*^6, 104.7, 19.1, 2.538, 
  1.285, 1390.3, 52.2, 325.721, 2.42, 8.8, 41.3, 19.275, "", 54.7, 0.452}, 
 {"SLE", "Africa", "Sierra Leone", "2020-04-06", 6., 0., 0.857, "", "", 0., 
  0.752, 0., 0.107, "", "", 0., "", "", "", "", "", "", "", "", "", "", "", 
  "", "", "", "", "", "", "", "", "", "", "", "", "", "", "", "", 88.89, 
  7.976985*^6, 104.7, 19.1, 2.538, 1.285, 1390.3, 52.2, 325.721, 2.42, 8.8, 
  41.3, 19.275, "", 54.7, 0.452}, {"SLE", "Africa", "Sierra Leone", 
  "2020-04-07", 6., 0., 0.714, "", "", 0., 0.752, 0., 0.09, "", "", 0., "", 
  "", "", "", "", "", "", "", "", "", "", "", "", "", "", "", "", "", "", "", 
  "", "", "", "", "", "", "", 88.89, 7.976985*^6, 104.7, 19.1, 2.538, 1.285, 
  1390.3, 52.2, 325.721, 2.42, 8.8, 41.3, 19.275, "", 54.7, 0.452}, 
 {"SLE", "Africa", "Sierra Leone", "2020-04-08", 7., 1., 0.714, "", "", 0., 
  0.878, 0.125, 0.09, "", "", 0., "", "", "", "", "", "", "", "", "", "", "", 
  "", "", "", "", "", "", "", "", "", "", "", "", "", "", "", "", 75.93, 
  7.976985*^6, 104.7, 19.1, 2.538, 1.285, 1390.3, 52.2, 325.721, 2.42, 8.8, 
  41.3, 19.275, "", 54.7, 0.452}, {"SLE", "Africa", "Sierra Leone", 
  "2020-04-09", 7., 0., 0.714, "", "", 0., 0.878, 0., 0.09, "", "", 0., "", 
  "", "", "", "", "", "", "", "", "", "", "", "", "", "", "", "", "", "", "", 
  "", "", "", "", "", "", "", 75.93, 7.976985*^6, 104.7, 19.1, 2.538, 1.285, 
  1390.3, 52.2, 325.721, 2.42, 8.8, 41.3, 19.275, "", 54.7, 0.452}, 
 {"SLE", "Africa", "Sierra Leone", "2020-04-10", 8., 1., 0.857, "", "", 0., 
  1.003, 0.125, 0.107, "", "", 0., "", "", "", "", "", "", "", "", "", "", 
  "", "", "", "", "", "", "", "", "", "", "", "", "", "", "", "", "", 75.93, 
  7.976985*^6, 104.7, 19.1, 2.538, 1.285, 1390.3, 52.2, 325.721, 2.42, 8.8, 
  41.3, 19.275, "", 54.7, 0.452}, {"SLE", "Africa", "Sierra Leone", 
  "2020-04-11", 8., 0., 0.571, "", "", 0., 1.003, 0., 0.072, "", "", 0., "", 
  "", "", "", "", "", "", "", "", "", "", "", "", "", "", "", "", "", "", "", 
  "", "", "", "", "", "", "", 75.93, 7.976985*^6, 104.7, 19.1, 2.538, 1.285, 
  1390.3, 52.2, 325.721, 2.42, 8.8, 41.3, 19.275, "", 54.7, 0.452}, 
 {"SLE", "Africa", "Sierra Leone", "2020-04-12", 10., 2., 0.571, "", "", 0., 
  1.254, 0.251, 0.072, "", "", 0., "", "", "", "", "", "", "", "", "", "", 
  "", "", "", "", "", "", "", "", "", "", "", "", "", "", "", "", "", 75.93, 
  7.976985*^6, 104.7, 19.1, 2.538, 1.285, 1390.3, 52.2, 325.721, 2.42, 8.8, 
  41.3, 19.275, "", 54.7, 0.452}, {"SLE", "Africa", "Sierra Leone", 
  "2020-04-13", 10., 0., 0.571, "", "", 0., 1.254, 0., 0.072, "", "", 0., "", 
  "", "", "", "", "", "", "", "", "", "", "", "", "", "", "", "", "", "", "", 
  "", "", "", "", "", "", "", 75.93, 7.976985*^6, 104.7, 19.1, 2.538, 1.285, 
  1390.3, 52.2, 325.721, 2.42, 8.8, 41.3, 19.275, "", 54.7, 0.452}, 
 {"SLE", "Africa", "Sierra Leone", "2020-04-14", 11., 1., 0.714, "", "", 0., 
  1.379, 0.125, 0.09, "", "", 0., "", "", "", "", "", "", "", "", "", "", "", 
  "", "", "", "", "", "", "", "", "", "", "", "", "", "", "", "", 75.93, 
  7.976985*^6, 104.7, 19.1, 2.538, 1.285, 1390.3, 52.2, 325.721, 2.42, 8.8, 
  41.3, 19.275, "", 54.7, 0.452}, {"SLE", "Africa", "Sierra Leone", 
  "2020-04-15", 13., 2., 0.857, "", "", 0., 1.63, 0.251, 0.107, "", "", 0., 
  "", "", "", "", "", "", "", "", "", "", "", "", "", "", "", "", "", "", "", 
  "", "", "", "", "", "", "", "", 75.93, 7.976985*^6, 104.7, 19.1, 2.538, 
  1.285, 1390.3, 52.2, 325.721, 2.42, 8.8, 41.3, 19.275, "", 54.7, 0.452}, 
 {"SLE", "Africa", "Sierra Leone", "2020-04-16", 15., 2., 1.143, "", "", 0., 
  1.88, 0.251, 0.143, "", "", 0., "", "", "", "", "", "", "", "", "", "", "", 
  "", "", "", "", "", "", "", "", "", "", "", "", "", "", "", "", 75.93, 
  7.976985*^6, 104.7, 19.1, 2.538, 1.285, 1390.3, 52.2, 325.721, 2.42, 8.8, 
  41.3, 19.275, "", 54.7, 0.452}, {"SLE", "Africa", "Sierra Leone", 
  "2020-04-17", 26., 11., 2.571, "", "", 0., 3.259, 1.379, 0.322, "", "", 0., 
  "", "", "", "", "", "", "", "", "", "", "", "", "", "", "", "", "", "", "", 
  "", "", "", "", "", "", "", "", 75.93, 7.976985*^6, 104.7, 19.1, 2.538, 
  1.285, 1390.3, 52.2, 325.721, 2.42, 8.8, 41.3, 19.275, "", 54.7, 0.452}, 
 {"SLE", "Africa", "Sierra Leone", "2020-04-18", 30., 4., 3.143, "", "", 0., 
  3.761, 0.501, 0.394, "", "", 0., "", "", "", "", "", "", "", "", "", "", 
  "", "", "", "", "", "", "", "", "", "", "", "", "", "", "", "", "", 81.48, 
  7.976985*^6, 104.7, 19.1, 2.538, 1.285, 1390.3, 52.2, 325.721, 2.42, 8.8, 
  41.3, 19.275, "", 54.7, 0.452}, {"SLE", "Africa", "Sierra Leone", 
  "2020-04-19", 35., 5., 3.571, "", "", 0., 4.388, 0.627, 0.448, "", "", 0., 
  "", "", "", "", "", "", "", "", "", "", "", "", "", "", "", "", "", "", "", 
  "", "", "", "", "", "", "", "", 81.48, 7.976985*^6, 104.7, 19.1, 2.538, 
  1.285, 1390.3, 52.2, 325.721, 2.42, 8.8, 41.3, 19.275, "", 54.7, 0.452}, 
 {"SLE", "Africa", "Sierra Leone", "2020-04-20", 43., 8., 4.714, "", "", 0., 
  5.391, 1.003, 0.591, "", "", 0., "", "", "", "", "", "", "", "", "", "", 
  "", "", "", "", "", "", "", "", "", "", "", "", "", "", "", "", "", 81.48, 
  7.976985*^6, 104.7, 19.1, 2.538, 1.285, 1390.3, 52.2, 325.721, 2.42, 8.8, 
  41.3, 19.275, "", 54.7, 0.452}, {"SLE", "Africa", "Sierra Leone", 
  "2020-04-21", 50., 7., 5.571, "", "", 0., 6.268, 0.878, 0.698, "", "", 0., 
  "", "", "", "", "", "", "", "", "", "", "", "", "", "", "", "", "", "", "", 
  "", "", "", "", "", "", "", "", 81.48, 7.976985*^6, 104.7, 19.1, 2.538, 
  1.285, 1390.3, 52.2, 325.721, 2.42, 8.8, 41.3, 19.275, "", 54.7, 0.452}, 
 {"SLE", "Africa", "Sierra Leone", "2020-04-22", 61., 11., 6.857, "", "", 0., 
  7.647, 1.379, 0.86, "", "", 0., "", "", "", "", "", "", "", "", "", "", "", 
  "", "", "", "", "", "", "", "", "", "", "", "", "", "", "", "", 81.48, 
  7.976985*^6, 104.7, 19.1, 2.538, 1.285, 1390.3, 52.2, 325.721, 2.42, 8.8, 
  41.3, 19.275, "", 54.7, 0.452}, {"SLE", "Africa", "Sierra Leone", 
  "2020-04-23", 64., 3., 7., 1., 1., 0.143, 8.023, 0.376, 0.878, 0.125, 
  0.125, 0.018, "", "", "", "", "", "", "", "", "", "", "", "", "", "", "", 
  "", "", "", "", "", "", "", "", "", "", "", "", 81.48, 7.976985*^6, 104.7, 
  19.1, 2.538, 1.285, 1390.3, 52.2, 325.721, 2.42, 8.8, 41.3, 19.275, "", 
  54.7, 0.452}, {"SLE", "Africa", "Sierra Leone", "2020-04-24", 82., 18., 8., 
  2., 1., 0.286, 10.28, 2.256, 1.003, 0.251, 0.125, 0.036, "", "", "", "", 
  "", "", "", "", "", "", "", "", "", "", "", "", "", "", "", "", "", "", "", 
  "", "", "", "", 81.48, 7.976985*^6, 104.7, 19.1, 2.538, 1.285, 1390.3, 
  52.2, 325.721, 2.42, 8.8, 41.3, 19.275, "", 54.7, 0.452}, 
 {"SLE", "Africa", "Sierra Leone", "2020-04-25", 82., 0., 7.429, 2., 0., 
  0.286, 10.28, 0., 0.931, 0.251, 0., 0.036, "", "", "", "", "", "", "", "", 
  "", "", "", "", "", "", "", "", "", "", "", "", "", "", "", "", "", "", "", 
  81.48, 7.976985*^6, 104.7, 19.1, 2.538, 1.285, 1390.3, 52.2, 325.721, 2.42, 
  8.8, 41.3, 19.275, "", 54.7, 0.452}, {"SLE", "Africa", "Sierra Leone", 
  "2020-04-26", 93., 11., 8.286, 4., 2., 0.571, 11.659, 1.379, 1.039, 0.501, 
  0.251, 0.072, "", "", "", "", "", "", "", "", "", "", "", "", "", "", "", 
  "", "", "", "", "", "", "", "", "", "", "", "", 77.78, 7.976985*^6, 104.7, 
  19.1, 2.538, 1.285, 1390.3, 52.2, 325.721, 2.42, 8.8, 41.3, 19.275, "", 
  54.7, 0.452}, {"SLE", "Africa", "Sierra Leone", "2020-04-27", 93., 0., 
  7.143, 4., 0., 0.571, 11.659, 0., 0.895, 0.501, 0., 0.072, "", "", "", "", 
  "", "", "", "", "", "", "", "", "", "", "", "", "", "", "", "", "", "", "", 
  "", "", "", "", 77.78, 7.976985*^6, 104.7, 19.1, 2.538, 1.285, 1390.3, 
  52.2, 325.721, 2.42, 8.8, 41.3, 19.275, "", 54.7, 0.452}, 
 {"SLE", "Africa", "Sierra Leone", "2020-04-28", 104., 11., 7.714, 4., 0., 
  0.571, 13.038, 1.379, 0.967, 0.501, 0., 0.072, "", "", "", "", "", "", "", 
  "", "", "", "", "", "", "", "", "", "", "", "", "", "", "", "", "", "", "", 
  "", 77.78, 7.976985*^6, 104.7, 19.1, 2.538, 1.285, 1390.3, 52.2, 325.721, 
  2.42, 8.8, 41.3, 19.275, "", 54.7, 0.452}, 
 {"SLE", "Africa", "Sierra Leone", "2020-04-29", 104., 0., 6.143, 4., 0., 
  0.571, 13.038, 0., 0.77, 0.501, 0., 0.072, 1.16, "", "", "", "", "", "", 
  "", "", "", "", "", "", "", "", "", "", "", "", "", "", "", "", "", "", "", 
  "", 77.78, 7.976985*^6, 104.7, 19.1, 2.538, 1.285, 1390.3, 52.2, 325.721, 
  2.42, 8.8, 41.3, 19.275, "", 54.7, 0.452}, 
 {"SLE", "Africa", "Sierra Leone", "2020-04-30", 124., 20., 8.571, 7., 3., 
  0.857, 15.545, 2.507, 1.075, 0.878, 0.376, 0.107, 1.16, "", "", "", "", "", 
  "", "", "", "", "", "", "", "", "", "", "", "", "", "", "", "", "", "", "", 
  "", "", 77.78, 7.976985*^6, 104.7, 19.1, 2.538, 1.285, 1390.3, 52.2, 
  325.721, 2.42, 8.8, 41.3, 19.275, "", 54.7, 0.452}, 
 {"SLE", "Africa", "Sierra Leone", "2020-05-01", 136., 12., 7.714, 7., 0., 
  0.714, 17.049, 1.504, 0.967, 0.878, 0., 0.09, 1.16, "", "", "", "", "", "", 
  "", "", "", "", "", "", "", "", "", "", "", "", "", "", "", "", "", "", "", 
  "", 77.78, 7.976985*^6, 104.7, 19.1, 2.538, 1.285, 1390.3, 52.2, 325.721, 
  2.42, 8.8, 41.3, 19.275, "", 54.7, 0.452}, 
 {"SLE", "Africa", "Sierra Leone", "2020-05-02", 155., 19., 10.429, 8., 1., 
  0.857, 19.431, 2.382, 1.307, 1.003, 0.125, 0.107, 1.16, "", "", "", "", "", 
  "", "", "", "", "", "", "", "", "", "", "", "", "", "", "", "", "", "", "", 
  "", "", 77.78, 7.976985*^6, 104.7, 19.1, 2.538, 1.285, 1390.3, 52.2, 
  325.721, 2.42, 8.8, 41.3, 19.275, "", 54.7, 0.452}, 
 {"SLE", "Africa", "Sierra Leone", "2020-05-03", 166., 11., 10.429, 8., 0., 
  0.571, 20.81, 1.379, 1.307, 1.003, 0., 0.072, 1.16, "", "", "", "", "", "", 
  "", "", "", "", "", "", "", "", "", "", "", "", "", "", "", "", "", "", "", 
  "", 88.89, 7.976985*^6, 104.7, 19.1, 2.538, 1.285, 1390.3, 52.2, 325.721, 
  2.42, 8.8, 41.3, 19.275, "", 54.7, 0.452}, 
 {"SLE", "Africa", "Sierra Leone", "2020-05-04", 178., 12., 12.143, 9., 1., 
  0.714, 22.314, 1.504, 1.522, 1.128, 0.125, 0.09, 1.16, "", "", "", "", "", 
  "", "", "", "", "", "", "", "", "", "", "", "", "", "", "", "", "", "", "", 
  "", "", 88.89, 7.976985*^6, 104.7, 19.1, 2.538, 1.285, 1390.3, 52.2, 
  325.721, 2.42, 8.8, 41.3, 19.275, "", 54.7, 0.452}, 
 {"SLE", "Africa", "Sierra Leone", "2020-05-05", 199., 21., 13.571, 11., 2., 
  1., 24.947, 2.633, 1.701, 1.379, 0.251, 0.125, 1.17, "", "", "", "", "", 
  "", "", "", "", "", "", "", "", "", "", "", "", "", "", "", "", "", "", "", 
  "", "", 88.89, 7.976985*^6, 104.7, 19.1, 2.538, 1.285, 1390.3, 52.2, 
  325.721, 2.42, 8.8, 41.3, 19.275, "", 54.7, 0.452}, 
 {"SLE", "Africa", "Sierra Leone", "2020-05-06", 225., 26., 17.286, 14., 3., 
  1.429, 28.206, 3.259, 2.167, 1.755, 0.376, 0.179, 1.17, "", "", "", "", "", 
  "", "", "", "", "", "", "", "", "", "", "", "", "", "", "", "", "", "", "", 
  "", "", 70.37, 7.976985*^6, 104.7, 19.1, 2.538, 1.285, 1390.3, 52.2, 
  325.721, 2.42, 8.8, 41.3, 19.275, "", 54.7, 0.452}, 
 {"SLE", "Africa", "Sierra Leone", "2020-05-07", 231., 6., 15.286, 16., 2., 
  1.286, 28.958, 0.752, 1.916, 2.006, 0.251, 0.161, 1.17, "", "", "", "", "", 
  "", "", "", "", "", "", "", "", "", "", "", "", "", "", "", "", "", "", "", 
  "", "", 70.37, 7.976985*^6, 104.7, 19.1, 2.538, 1.285, 1390.3, 52.2, 
  325.721, 2.42, 8.8, 41.3, 19.275, "", 54.7, 0.452}, 
 {"SLE", "Africa", "Sierra Leone", "2020-05-08", 257., 26., 17.286, 17., 1., 
  1.429, 32.218, 3.259, 2.167, 2.131, 0.125, 0.179, 1.17, "", "", "", "", "", 
  "", "", "", "", "", "", "", "", "", "", "", "", "", "", "", "", "", "", "", 
  "", "", 70.37, 7.976985*^6, 104.7, 19.1, 2.538, 1.285, 1390.3, 52.2, 
  325.721, 2.42, 8.8, 41.3, 19.275, "", 54.7, 0.452}, 
 {"SLE", "Africa", "Sierra Leone", "2020-05-09", 291., 34., 19.429, 18., 1., 
  1.429, 36.48, 4.262, 2.436, 2.256, 0.125, 0.179, 1.17, "", "", "", "", "", 
  "", "", "", "", "", "", "", "", "", "", "", "", "", "", "", "", "", "", "", 
  "", "", 70.37, 7.976985*^6, 104.7, 19.1, 2.538, 1.285, 1390.3, 52.2, 
  325.721, 2.42, 8.8, 41.3, 19.275, "", 54.7, 0.452}, 
 {"SLE", "Africa", "Sierra Leone", "2020-05-10", 307., 16., 20.143, 18., 0., 
  1.429, 38.486, 2.006, 2.525, 2.256, 0., 0.179, 1.17, "", "", "", "", "", 
  "", "", "", "", "", "", "", "", "", "", "", "", "", "", "", "", "", "", "", 
  "", "", 70.37, 7.976985*^6, 104.7, 19.1, 2.538, 1.285, 1390.3, 52.2, 
  325.721, 2.42, 8.8, 41.3, 19.275, "", 54.7, 0.452}, 
 {"SLE", "Africa", "Sierra Leone", "2020-05-11", 338., 31., 22.857, 19., 1., 
  1.429, 42.372, 3.886, 2.865, 2.382, 0.125, 0.179, 1.17, "", "", "", "", "", 
  "", "", "", "", "", "", "", "", "", "", "", "", "", "", "", "", "", "", "", 
  "", "", 70.37, 7.976985*^6, 104.7, 19.1, 2.538, 1.285, 1390.3, 52.2, 
  325.721, 2.42, 8.8, 41.3, 19.275, "", 54.7, 0.452}, 
 {"SLE", "Africa", "Sierra Leone", "2020-05-12", 338., 0., 19.857, 19., 0., 
  1.143, 42.372, 0., 2.489, 2.382, 0., 0.143, 1.16, "", "", "", "", "", "", 
  "", "", "", "", "", "", "", "", "", "", "", "", "", "", "", "", "", "", "", 
  "", 70.37, 7.976985*^6, 104.7, 19.1, 2.538, 1.285, 1390.3, 52.2, 325.721, 
  2.42, 8.8, 41.3, 19.275, "", 54.7, 0.452}, 
 {"SLE", "Africa", "Sierra Leone", "2020-05-13", 387., 49., 23.143, 26., 7., 
  1.714, 48.515, 6.143, 2.901, 3.259, 0.878, 0.215, 1.16, "", "", "", "", "", 
  "", "", "", "", "", "", "", "", "", "", "", "", "", "", "", "", "", "", "", 
  "", "", 70.37, 7.976985*^6, 104.7, 19.1, 2.538, 1.285, 1390.3, 52.2, 
  325.721, 2.42, 8.8, 41.3, 19.275, "", 54.7, 0.452}, 
 {"SLE", "Africa", "Sierra Leone", "2020-05-14", 408., 21., 25.286, 26., 0., 
  1.429, 51.147, 2.633, 3.17, 3.259, 0., 0.179, 1.15, "", "", "", "", "", "", 
  "", "", "", "", "", "", "", "", "", "", "", "", "", "", "", "", "", "", "", 
  "", 70.37, 7.976985*^6, 104.7, 19.1, 2.538, 1.285, 1390.3, 52.2, 325.721, 
  2.42, 8.8, 41.3, 19.275, "", 54.7, 0.452}, 
 {"SLE", "Africa", "Sierra Leone", "2020-05-15", 447., 39., 27.143, 27., 1., 
  1.429, 56.036, 4.889, 3.403, 3.385, 0.125, 0.179, 1.15, "", "", "", "", "", 
  "", "", "", "", "", "", "", "", "", "", "", "", "", "", "", "", "", "", "", 
  "", "", 70.37, 7.976985*^6, 104.7, 19.1, 2.538, 1.285, 1390.3, 52.2, 
  325.721, 2.42, 8.8, 41.3, 19.275, "", 54.7, 0.452}, 
 {"SLE", "Africa", "Sierra Leone", "2020-05-16", 462., 15., 24.429, 29., 2., 
  1.571, 57.917, 1.88, 3.062, 3.635, 0.251, 0.197, 1.14, "", "", "", "", "", 
  "", "", "", "", "", "", "", "", "", "", "", "", "", "", "", "", "", "", "", 
  "", "", 70.37, 7.976985*^6, 104.7, 19.1, 2.538, 1.285, 1390.3, 52.2, 
  325.721, 2.42, 8.8, 41.3, 19.275, "", 54.7, 0.452}, 
 {"SLE", "Africa", "Sierra Leone", "2020-05-17", 505., 43., 28.286, 32., 3., 
  2., 63.307, 5.391, 3.546, 4.012, 0.376, 0.251, 1.13, "", "", "", "", "", 
  "", "", "", "", "", "", "", "", "", "", "", "", "", "", "", "", "", "", "", 
  "", "", 70.37, 7.976985*^6, 104.7, 19.1, 2.538, 1.285, 1390.3, 52.2, 
  325.721, 2.42, 8.8, 41.3, 19.275, "", 54.7, 0.452}, 
 {"SLE", "Africa", "Sierra Leone", "2020-05-18", 519., 14., 25.857, 33., 1., 
  2., 65.062, 1.755, 3.241, 4.137, 0.125, 0.251, 1.12, "", "", "", "", "", 
  "", "", "", "", "", "", "", "", "", "", "", "", "", "", "", "", "", "", "", 
  "", "", 70.37, 7.976985*^6, 104.7, 19.1, 2.538, 1.285, 1390.3, 52.2, 
  325.721, 2.42, 8.8, 41.3, 19.275, "", 54.7, 0.452}, 
 {"SLE", "Africa", "Sierra Leone", "2020-05-19", 534., 15., 28., 33., 0., 2., 
  66.943, 1.88, 3.51, 4.137, 0., 0.251, 1.12, "", "", "", "", "", "", "", "", 
  "", "", "", "", "", "", "", "", "", "", "", "", "", "", "", "", "", "", 
  70.37, 7.976985*^6, 104.7, 19.1, 2.538, 1.285, 1390.3, 52.2, 325.721, 2.42, 
  8.8, 41.3, 19.275, "", 54.7, 0.452}, {"SLE", "Africa", "Sierra Leone", 
  "2020-05-20", 570., 36., 26.143, 34., 1., 1.143, 71.456, 4.513, 3.277, 
  4.262, 0.125, 0.143, 1.11, "", "", "", "", "", "", "", "", "", "", "", "", 
  "", "", "", "", "", "", "", "", "", "", "", "", "", "", 70.37, 7.976985*^6, 
  104.7, 19.1, 2.538, 1.285, 1390.3, 52.2, 325.721, 2.42, 8.8, 41.3, 19.275, 
  "", 54.7, 0.452}, {"SLE", "Africa", "Sierra Leone", "2020-05-21", 585., 
  15., 25.286, 35., 1., 1.286, 73.336, 1.88, 3.17, 4.388, 0.125, 0.161, 1.11, 
  "", "", "", "", "", "", "", "", "", "", "", "", "", "", "", "", "", "", "", 
  "", "", "", "", "", "", "", 70.37, 7.976985*^6, 104.7, 19.1, 2.538, 1.285, 
  1390.3, 52.2, 325.721, 2.42, 8.8, 41.3, 19.275, "", 54.7, 0.452}, 
 {"SLE", "Africa", "Sierra Leone", "2020-05-22", 606., 21., 22.714, 38., 3., 
  1.571, 75.969, 2.633, 2.847, 4.764, 0.376, 0.197, 1.1, "", "", "", "", "", 
  "", "", "", "", "", "", "", "", "", "", "", "", "", "", "", "", "", "", "", 
  "", "", 70.37, 7.976985*^6, 104.7, 19.1, 2.538, 1.285, 1390.3, 52.2, 
  325.721, 2.42, 8.8, 41.3, 19.275, "", 54.7, 0.452}, 
 {"SLE", "Africa", "Sierra Leone", "2020-05-23", 621., 15., 22.714, 39., 1., 
  1.429, 77.849, 1.88, 2.847, 4.889, 0.125, 0.179, 1.1, "", "", "", "", "", 
  "", "", "", "", "", "", "", "", "", "", "", "", "", "", "", "", "", "", "", 
  "", "", 70.37, 7.976985*^6, 104.7, 19.1, 2.538, 1.285, 1390.3, 52.2, 
  325.721, 2.42, 8.8, 41.3, 19.275, "", 54.7, 0.452}, 
 {"SLE", "Africa", "Sierra Leone", "2020-05-24", 707., 86., 28.857, 40., 1., 
  1.143, 88.63, 10.781, 3.618, 5.014, 0.125, 0.143, 1.1, "", "", "", "", "", 
  "", "", "", "", "", "", "", "", "", "", "", "", "", "", "", "", "", "", "", 
  "", "", 70.37, 7.976985*^6, 104.7, 19.1, 2.538, 1.285, 1390.3, 52.2, 
  325.721, 2.42, 8.8, 41.3, 19.275, "", 54.7, 0.452}, 
 {"SLE", "Africa", "Sierra Leone", "2020-05-25", 735., 28., 30.857, 42., 2., 
  1.286, 92.14, 3.51, 3.868, 5.265, 0.251, 0.161, 1.08, "", "", "", "", "", 
  "", "", "", "", "", "", "", "", "", "", "", "", "", "", "", "", "", "", "", 
  "", "", 70.37, 7.976985*^6, 104.7, 19.1, 2.538, 1.285, 1390.3, 52.2, 
  325.721, 2.42, 8.8, 41.3, 19.275, "", 54.7, 0.452}, 
 {"SLE", "Africa", "Sierra Leone", "2020-05-26", 754., 19., 31.429, 44., 2., 
  1.571, 94.522, 2.382, 3.94, 5.516, 0.251, 0.197, 1.07, "", "", "", "", "", 
  "", "", "", "", "", "", "", "", "", "", "", "", "", "", "", "", "", "", "", 
  "", "", 70.37, 7.976985*^6, 104.7, 19.1, 2.538, 1.285, 1390.3, 52.2, 
  325.721, 2.42, 8.8, 41.3, 19.275, "", 54.7, 0.452}, 
 {"SLE", "Africa", "Sierra Leone", "2020-05-27", 782., 28., 30.286, 45., 1., 
  1.571, 98.032, 3.51, 3.797, 5.641, 0.125, 0.197, 1.06, "", "", "", "", "", 
  "", "", "", "", "", "", "", "", "", "", "", "", "", "", "", "", "", "", "", 
  "", "", 70.37, 7.976985*^6, 104.7, 19.1, 2.538, 1.285, 1390.3, 52.2, 
  325.721, 2.42, 8.8, 41.3, 19.275, "", 54.7, 0.452}, 
 {"SLE", "Africa", "Sierra Leone", "2020-05-28", 812., 30., 32.429, 45., 0., 
  1.429, 101.793, 3.761, 4.065, 5.641, 0., 0.179, 1.04, "", "", "", "", "", 
  "", "", "", "", "", "", "", "", "", "", "", "", "", "", "", "", "", "", "", 
  "", "", 70.37, 7.976985*^6, 104.7, 19.1, 2.538, 1.285, 1390.3, 52.2, 
  325.721, 2.42, 8.8, 41.3, 19.275, "", 54.7, 0.452}, 
 {"SLE", "Africa", "Sierra Leone", "2020-05-29", 829., 17., 31.857, 45., 0., 
  1., 103.924, 2.131, 3.994, 5.641, 0., 0.125, 1.03, "", "", "", "", "", "", 
  "", "", "", "", "", "", "", "", "", "", "", "", "", "", "", "", "", "", "", 
  "", 70.37, 7.976985*^6, 104.7, 19.1, 2.538, 1.285, 1390.3, 52.2, 325.721, 
  2.42, 8.8, 41.3, 19.275, "", 54.7, 0.452}, 
 {"SLE", "Africa", "Sierra Leone", "2020-05-30", 852., 23., 33., 46., 1., 1., 
  106.807, 2.883, 4.137, 5.767, 0.125, 0.125, 1.02, "", "", "", "", "", "", 
  "", "", "", "", "", "", "", "", "", "", "", "", "", "", "", "", "", "", "", 
  "", 70.37, 7.976985*^6, 104.7, 19.1, 2.538, 1.285, 1390.3, 52.2, 325.721, 
  2.42, 8.8, 41.3, 19.275, "", 54.7, 0.452}, 
 {"SLE", "Africa", "Sierra Leone", "2020-05-31", 861., 9., 22., 46., 0., 
  0.857, 107.936, 1.128, 2.758, 5.767, 0., 0.107, 1.01, "", "", "", "", "", 
  "", "", "", "", "", "", "", "", "", "", "", "", "", "", "", "", "", "", "", 
  "", "", 70.37, 7.976985*^6, 104.7, 19.1, 2.538, 1.285, 1390.3, 52.2, 
  325.721, 2.42, 8.8, 41.3, 19.275, "", 54.7, 0.452}, 
 {"SLE", "Africa", "Sierra Leone", "2020-06-01", 865., 4., 18.571, 46., 0., 
  0.571, 108.437, 0.501, 2.328, 5.767, 0., 0.072, 1.01, "", "", "", "", "", 
  "", "", "", "", "", "", "", "", "", "", "", "", "", "", "", "", "", "", "", 
  "", "", 70.37, 7.976985*^6, 104.7, 19.1, 2.538, 1.285, 1390.3, 52.2, 
  325.721, 2.42, 8.8, 41.3, 19.275, "", 54.7, 0.452}, 
 {"SLE", "Africa", "Sierra Leone", "2020-06-02", 896., 31., 20.286, 46., 0., 
  0.286, 112.323, 3.886, 2.543, 5.767, 0., 0.036, 1.01, "", "", "", "", "", 
  "", "", "", "", "", "", "", "", "", "", "", "", "", "", "", "", "", "", "", 
  "", "", 70.37, 7.976985*^6, 104.7, 19.1, 2.538, 1.285, 1390.3, 52.2, 
  325.721, 2.42, 8.8, 41.3, 19.275, "", 54.7, 0.452}, 
 {"SLE", "Africa", "Sierra Leone", "2020-06-03", 909., 13., 18.143, 47., 1., 
  0.286, 113.953, 1.63, 2.274, 5.892, 0.125, 0.036, 1.01, "", "", "", "", "", 
  "", "", "", "", "", "", "", "", "", "", "", "", "", "", "", "", "", "", "", 
  "", "", 70.37, 7.976985*^6, 104.7, 19.1, 2.538, 1.285, 1390.3, 52.2, 
  325.721, 2.42, 8.8, 41.3, 19.275, "", 54.7, 0.452}, 
 {"SLE", "Africa", "Sierra Leone", "2020-06-04", 914., 5., 14.571, 47., 0., 
  0.286, 114.58, 0.627, 1.827, 5.892, 0., 0.036, 1.01, "", "", "", "", "", 
  "", "", "", "", "", "", "", "", "", "", "", "", "", "", "", "", "", "", "", 
  "", "", 70.37, 7.976985*^6, 104.7, 19.1, 2.538, 1.285, 1390.3, 52.2, 
  325.721, 2.42, 8.8, 41.3, 19.275, "", 54.7, 0.452}, 
 {"SLE", "Africa", "Sierra Leone", "2020-06-05", 929., 15., 14.286, 47., 0., 
  0.286, 116.46, 1.88, 1.791, 5.892, 0., 0.036, 1.01, "", "", "", "", "", "", 
  "", "", "", "", "", "", "", "", "", "", "", "", "", "", "", "", "", "", "", 
  "", 70.37, 7.976985*^6, 104.7, 19.1, 2.538, 1.285, 1390.3, 52.2, 325.721, 
  2.42, 8.8, 41.3, 19.275, "", 54.7, 0.452}, 
 {"SLE", "Africa", "Sierra Leone", "2020-06-06", 946., 17., 13.429, 48., 1., 
  0.286, 118.591, 2.131, 1.683, 6.017, 0.125, 0.036, 1.01, "", "", "", "", 
  "", "", "", "", "", "", "", "", "", "", "", "", "", "", "", "", "", "", "", 
  "", "", "", 70.37, 7.976985*^6, 104.7, 19.1, 2.538, 1.285, 1390.3, 52.2, 
  325.721, 2.42, 8.8, 41.3, 19.275, "", 54.7, 0.452}, 
 {"SLE", "Africa", "Sierra Leone", "2020-06-07", 969., 23., 15.429, 48., 0., 
  0.286, 121.474, 2.883, 1.934, 6.017, 0., 0.036, 1.02, "", "", "", "", "", 
  "", "", "", "", "", "", "", "", "", "", "", "", "", "", "", "", "", "", "", 
  "", "", 70.37, 7.976985*^6, 104.7, 19.1, 2.538, 1.285, 1390.3, 52.2, 
  325.721, 2.42, 8.8, 41.3, 19.275, "", 54.7, 0.452}, 
 {"SLE", "Africa", "Sierra Leone", "2020-06-08", 1001., 32., 19.429, 49., 1., 
  0.429, 125.486, 4.012, 2.436, 6.143, 0.125, 0.054, 1.02, "", "", "", "", 
  "", "", "", "", "", "", "", "", "", "", "", "", "", "", "", "", "", "", "", 
  "", "", "", 53.7, 7.976985*^6, 104.7, 19.1, 2.538, 1.285, 1390.3, 52.2, 
  325.721, 2.42, 8.8, 41.3, 19.275, "", 54.7, 0.452}, 
 {"SLE", "Africa", "Sierra Leone", "2020-06-09", 1025., 24., 18.429, 50., 1., 
  0.571, 128.495, 3.009, 2.31, 6.268, 0.125, 0.072, 1.02, "", "", "", "", "", 
  "", "", "", "", "", "", "", "", "", "", "", "", "", "", "", "", "", "", "", 
  "", "", 53.7, 7.976985*^6, 104.7, 19.1, 2.538, 1.285, 1390.3, 52.2, 
  325.721, 2.42, 8.8, 41.3, 19.275, "", 54.7, 0.452}, 
 {"SLE", "Africa", "Sierra Leone", "2020-06-10", 1062., 37., 21.857, 50., 0., 
  0.429, 133.133, 4.638, 2.74, 6.268, 0., 0.054, 1.02, "", "", "", "", "", 
  "", "", "", "", "", "", "", "", "", "", "", "", "", "", "", "", "", "", "", 
  "", "", 53.7, 7.976985*^6, 104.7, 19.1, 2.538, 1.285, 1390.3, 52.2, 
  325.721, 2.42, 8.8, 41.3, 19.275, "", 54.7, 0.452}, 
 {"SLE", "Africa", "Sierra Leone", "2020-06-11", 1085., 23., 24.429, 50., 0., 
  0.429, 136.016, 2.883, 3.062, 6.268, 0., 0.054, 1.02, "", "", "", "", "", 
  "", "", "", "", "", "", "", "", "", "", "", "", "", "", "", "", "", "", "", 
  "", "", 53.7, 7.976985*^6, 104.7, 19.1, 2.538, 1.285, 1390.3, 52.2, 
  325.721, 2.42, 8.8, 41.3, 19.275, "", 54.7, 0.452}, 
 {"SLE", "Africa", "Sierra Leone", "2020-06-12", 1103., 18., 24.857, 51., 1., 
  0.571, 138.273, 2.256, 3.116, 6.393, 0.125, 0.072, 1.01, "", "", "", "", 
  "", "", "", "", "", "", "", "", "", "", "", "", "", "", "", "", "", "", "", 
  "", "", "", 53.7, 7.976985*^6, 104.7, 19.1, 2.538, 1.285, 1390.3, 52.2, 
  325.721, 2.42, 8.8, 41.3, 19.275, "", 54.7, 0.452}, 
 {"SLE", "Africa", "Sierra Leone", "2020-06-13", 1132., 29., 26.571, 51., 0., 
  0.429, 141.908, 3.635, 3.331, 6.393, 0., 0.054, 1.01, "", "", "", "", "", 
  "", "", "", "", "", "", "", "", "", "", "", "", "", "", "", "", "", "", "", 
  "", "", 53.7, 7.976985*^6, 104.7, 19.1, 2.538, 1.285, 1390.3, 52.2, 
  325.721, 2.42, 8.8, 41.3, 19.275, "", 54.7, 0.452}, 
 {"SLE", "Africa", "Sierra Leone", "2020-06-14", 1169., 37., 28.571, 51., 0., 
  0.429, 146.547, 4.638, 3.582, 6.393, 0., 0.054, 1., "", "", "", "", "", "", 
  "", "", "", "", "", "", "", "", "", "", "", "", "", "", "", "", "", "", "", 
  "", 53.7, 7.976985*^6, 104.7, 19.1, 2.538, 1.285, 1390.3, 52.2, 325.721, 
  2.42, 8.8, 41.3, 19.275, "", 54.7, 0.452}, 
 {"SLE", "Africa", "Sierra Leone", "2020-06-15", 1176., 7., 25., 51., 0., 
  0.286, 147.424, 0.878, 3.134, 6.393, 0., 0.036, 1., "", "", "", "", "", "", 
  "", "", "", "", "", "", "", "", "", "", "", "", "", "", "", "", "", "", "", 
  "", 53.7, 7.976985*^6, 104.7, 19.1, 2.538, 1.285, 1390.3, 52.2, 325.721, 
  2.42, 8.8, 41.3, 19.275, "", 54.7, 0.452}, 
 {"SLE", "Africa", "Sierra Leone", "2020-06-16", 1225., 49., 28.571, 51., 0., 
  0.143, 153.567, 6.143, 3.582, 6.393, 0., 0.018, 0.99, "", "", "", "", "", 
  "", "", "", "", "", "", "", "", "", "", "", "", "", "", "", "", "", "", "", 
  "", "", 53.7, 7.976985*^6, 104.7, 19.1, 2.538, 1.285, 1390.3, 52.2, 
  325.721, 2.42, 8.8, 41.3, 19.275, "", 54.7, 0.452}, 
 {"SLE", "Africa", "Sierra Leone", "2020-06-17", 1249., 24., 26.714, 51., 0., 
  0.143, 156.575, 3.009, 3.349, 6.393, 0., 0.018, 0.98, "", "", "", "", "", 
  "", "", "", "", "", "", "", "", "", "", "", "", "", "", "", "", "", "", "", 
  "", "", 53.7, 7.976985*^6, 104.7, 19.1, 2.538, 1.285, 1390.3, 52.2, 
  325.721, 2.42, 8.8, 41.3, 19.275, "", 54.7, 0.452}, 
 {"SLE", "Africa", "Sierra Leone", "2020-06-18", 1272., 23., 26.714, 51., 0., 
  0.143, 159.459, 2.883, 3.349, 6.393, 0., 0.018, 0.97, "", "", "", "", "", 
  "", "", "", "", "", "", "", "", "", "", "", "", "", "", "", "", "", "", "", 
  "", "", 53.7, 7.976985*^6, 104.7, 19.1, 2.538, 1.285, 1390.3, 52.2, 
  325.721, 2.42, 8.8, 41.3, 19.275, "", 54.7, 0.452}, 
 {"SLE", "Africa", "Sierra Leone", "2020-06-19", 1298., 26., 27.857, 53., 2., 
  0.286, 162.718, 3.259, 3.492, 6.644, 0.251, 0.036, 0.96, "", "", "", "", 
  "", "", "", "", "", "", "", "", "", "", "", "", "", "", "", "", "", "", "", 
  "", "", "", 53.7, 7.976985*^6, 104.7, 19.1, 2.538, 1.285, 1390.3, 52.2, 
  325.721, 2.42, 8.8, 41.3, 19.275, "", 54.7, 0.452}, 
 {"SLE", "Africa", "Sierra Leone", "2020-06-20", 1309., 11., 25.286, 53., 0., 
  0.286, 164.097, 1.379, 3.17, 6.644, 0., 0.036, 0.95, "", "", "", "", "", 
  "", "", "", "", "", "", "", "", "", "", "", "", "", "", "", "", "", "", "", 
  "", "", 53.7, 7.976985*^6, 104.7, 19.1, 2.538, 1.285, 1390.3, 52.2, 
  325.721, 2.42, 8.8, 41.3, 19.275, "", 54.7, 0.452}, 
 {"SLE", "Africa", "Sierra Leone", "2020-06-21", 1327., 18., 22.571, 55., 2., 
  0.571, 166.354, 2.256, 2.83, 6.895, 0.251, 0.072, 0.95, "", "", "", "", "", 
  "", "", "", "", "", "", "", "", "", "", "", "", "", "", "", "", "", "", "", 
  "", "", 53.7, 7.976985*^6, 104.7, 19.1, 2.538, 1.285, 1390.3, 52.2, 
  325.721, 2.42, 8.8, 41.3, 19.275, "", 54.7, 0.452}, 
 {"SLE", "Africa", "Sierra Leone", "2020-06-22", 1340., 13., 23.429, 55., 0., 
  0.571, 167.983, 1.63, 2.937, 6.895, 0., 0.072, 0.94, "", "", "", "", "", 
  "", "", "", "", "", "", "", "", "", "", "", "", "", "", "", "", "", "", "", 
  "", "", 53.7, 7.976985*^6, 104.7, 19.1, 2.538, 1.285, 1390.3, 52.2, 
  325.721, 2.42, 8.8, 41.3, 19.275, "", 54.7, 0.452}, 
 {"SLE", "Africa", "Sierra Leone", "2020-06-23", 1347., 7., 17.429, 55., 0., 
  0.571, 168.861, 0.878, 2.185, 6.895, 0., 0.072, 0.94, "", "", "", "", "", 
  "", "", "", "", "", "", "", "", "", "", "", "", "", "", "", "", "", "", "", 
  "", "", 53.7, 7.976985*^6, 104.7, 19.1, 2.538, 1.285, 1390.3, 52.2, 
  325.721, 2.42, 8.8, 41.3, 19.275, "", 54.7, 0.452}, 
 {"SLE", "Africa", "Sierra Leone", "2020-06-24", 1354., 7., 15., 55., 0., 
  0.571, 169.738, 0.878, 1.88, 6.895, 0., 0.072, 0.94, "", "", "", "", "", 
  "", "", "", "", "", "", "", "", "", "", "", "", "", "", "", "", "", "", "", 
  "", "", 53.7, 7.976985*^6, 104.7, 19.1, 2.538, 1.285, 1390.3, 52.2, 
  325.721, 2.42, 8.8, 41.3, 19.275, "", 54.7, 0.452}, 
 {"SLE", "Africa", "Sierra Leone", "2020-06-25", 1354., 0., 11.714, 56., 1., 
  0.714, 169.738, 0., 1.469, 7.02, 0.125, 0.09, 0.94, "", "", "", "", "", "", 
  "", "", "", "", "", "", "", "", "", "", "", "", "", "", "", "", "", "", "", 
  "", 53.7, 7.976985*^6, 104.7, 19.1, 2.538, 1.285, 1390.3, 52.2, 325.721, 
  2.42, 8.8, 41.3, 19.275, "", 54.7, 0.452}, 
 {"SLE", "Africa", "Sierra Leone", "2020-06-26", 1394., 40., 13.714, 59., 3., 
  0.857, 174.753, 5.014, 1.719, 7.396, 0.376, 0.107, 0.95, "", "", "", "", 
  "", "", "", "", "", "", "", "", "", "", "", "", "", "", "", "", "", "", "", 
  "", "", "", 53.7, 7.976985*^6, 104.7, 19.1, 2.538, 1.285, 1390.3, 52.2, 
  325.721, 2.42, 8.8, 41.3, 19.275, "", 54.7, 0.452}, 
 {"SLE", "Africa", "Sierra Leone", "2020-06-27", 1410., 16., 14.429, 59., 0., 
  0.857, 176.759, 2.006, 1.809, 7.396, 0., 0.107, 0.94, "", "", "", "", "", 
  "", "", "", "", "", "", "", "", "", "", "", "", "", "", "", "", "", "", "", 
  "", "", 53.7, 7.976985*^6, 104.7, 19.1, 2.538, 1.285, 1390.3, 52.2, 
  325.721, 2.42, 8.8, 41.3, 19.275, "", 54.7, 0.452}, 
 {"SLE", "Africa", "Sierra Leone", "2020-06-28", 1427., 17., 14.286, 60., 1., 
  0.714, 178.89, 2.131, 1.791, 7.522, 0.125, 0.09, 0.94, "", "", "", "", "", 
  "", "", "", "", "", "", "", "", "", "", "", "", "", "", "", "", "", "", "", 
  "", "", 53.7, 7.976985*^6, 104.7, 19.1, 2.538, 1.285, 1390.3, 52.2, 
  325.721, 2.42, 8.8, 41.3, 19.275, "", 54.7, 0.452}, 
 {"SLE", "Africa", "Sierra Leone", "2020-06-29", 1450., 23., 15.714, 60., 0., 
  0.714, 181.773, 2.883, 1.97, 7.522, 0., 0.09, 0.94, "", "", "", "", "", "", 
  "", "", "", "", "", "", "", "", "", "", "", "", "", "", "", "", "", "", "", 
  "", 53.7, 7.976985*^6, 104.7, 19.1, 2.538, 1.285, 1390.3, 52.2, 325.721, 
  2.42, 8.8, 41.3, 19.275, "", 54.7, 0.452}, 
 {"SLE", "Africa", "Sierra Leone", "2020-06-30", 1462., 12., 16.429, 60., 0., 
  0.714, 183.277, 1.504, 2.059, 7.522, 0., 0.09, 0.94, "", "", "", "", "", 
  "", "", "", "", "", "", "", "", "", "", "", "", "", "", "", "", "", "", "", 
  "", "", 53.7, 7.976985*^6, 104.7, 19.1, 2.538, 1.285, 1390.3, 52.2, 
  325.721, 2.42, 8.8, 41.3, 19.275, "", 54.7, 0.452}, 
 {"SLE", "Africa", "Sierra Leone", "2020-07-01", 1498., 36., 20.571, 60., 0., 
  0.714, 187.79, 4.513, 2.579, 7.522, 0., 0.09, 0.94, "", "", "", "", "", "", 
  "", "", "", "", "", "", "", "", "", "", "", "", "", "", "", "", "", "", "", 
  "", 50., 7.976985*^6, 104.7, 19.1, 2.538, 1.285, 1390.3, 52.2, 325.721, 
  2.42, 8.8, 41.3, 19.275, "", 54.7, 0.452}, 
 {"SLE", "Africa", "Sierra Leone", "2020-07-02", 1518., 20., 23.429, 60., 0., 
  0.571, 190.297, 2.507, 2.937, 7.522, 0., 0.072, 0.93, "", "", "", "", "", 
  "", "", "", "", "", "", "", "", "", "", "", "", "", "", "", "", "", "", "", 
  "", "", 50., 7.976985*^6, 104.7, 19.1, 2.538, 1.285, 1390.3, 52.2, 325.721, 
  2.42, 8.8, 41.3, 19.275, "", 54.7, 0.452}, 
 {"SLE", "Africa", "Sierra Leone", "2020-07-03", 1524., 6., 18.571, 62., 2., 
  0.429, 191.05, 0.752, 2.328, 7.772, 0.251, 0.054, 0.92, "", "", "", "", "", 
  "", "", "", "", "", "", "", "", "", "", "", "", "", "", "", "", "", "", "", 
  "", "", 46.3, 7.976985*^6, 104.7, 19.1, 2.538, 1.285, 1390.3, 52.2, 
  325.721, 2.42, 8.8, 41.3, 19.275, "", 54.7, 0.452}, 
 {"SLE", "Africa", "Sierra Leone", "2020-07-04", 1533., 9., 17.571, 62., 0., 
  0.429, 192.178, 1.128, 2.203, 7.772, 0., 0.054, 0.92, "", "", "", "", "", 
  "", "", "", "", "", "", "", "", "", "", "", "", "", "", "", "", "", "", "", 
  "", "", 46.3, 7.976985*^6, 104.7, 19.1, 2.538, 1.285, 1390.3, 52.2, 
  325.721, 2.42, 8.8, 41.3, 19.275, "", 54.7, 0.452}, 
 {"SLE", "Africa", "Sierra Leone", "2020-07-05", 1542., 9., 16.429, 62., 0., 
  0.286, 193.306, 1.128, 2.059, 7.772, 0., 0.036, 0.91, "", "", "", "", "", 
  "", "", "", "", "", "", "", "", "", "", "", "", "", "", "", "", "", "", "", 
  "", "", 46.3, 7.976985*^6, 104.7, 19.1, 2.538, 1.285, 1390.3, 52.2, 
  325.721, 2.42, 8.8, 41.3, 19.275, "", 54.7, 0.452}, 
 {"SLE", "Africa", "Sierra Leone", "2020-07-06", 1547., 5., 13.857, 62., 0., 
  0.286, 193.933, 0.627, 1.737, 7.772, 0., 0.036, 0.91, "", "", "", "", "", 
  "", "", "", "", "", "", "", "", "", "", "", "", "", "", "", "", "", "", "", 
  "", "", 46.3, 7.976985*^6, 104.7, 19.1, 2.538, 1.285, 1390.3, 52.2, 
  325.721, 2.42, 8.8, 41.3, 19.275, "", 54.7, 0.452}, 
 {"SLE", "Africa", "Sierra Leone", "2020-07-07", 1572., 25., 15.714, 63., 1., 
  0.429, 197.067, 3.134, 1.97, 7.898, 0.125, 0.054, 0.91, "", "", "", "", "", 
  "", "", "", "", "", "", "", "", "", "", "", "", "", "", "", "", "", "", "", 
  "", "", 46.3, 7.976985*^6, 104.7, 19.1, 2.538, 1.285, 1390.3, 52.2, 
  325.721, 2.42, 8.8, 41.3, 19.275, "", 54.7, 0.452}, 
 {"SLE", "Africa", "Sierra Leone", "2020-07-08", 1584., 12., 12.286, 63., 0., 
  0.429, 198.571, 1.504, 1.54, 7.898, 0., 0.054, 0.91, "", "", "", "", "", 
  "", "", "", "", "", "", "", "", "", "", "", "", "", "", "", "", "", "", "", 
  "", "", 46.3, 7.976985*^6, 104.7, 19.1, 2.538, 1.285, 1390.3, 52.2, 
  325.721, 2.42, 8.8, 41.3, 19.275, "", 54.7, 0.452}, 
 {"SLE", "Africa", "Sierra Leone", "2020-07-09", 1598., 14., 11.429, 63., 0., 
  0.429, 200.326, 1.755, 1.433, 7.898, 0., 0.054, 0.91, "", "", "", "", "", 
  "", "", "", "", "", "", "", "", "", "", "", "", "", "", "", "", "", "", "", 
  "", "", 46.3, 7.976985*^6, 104.7, 19.1, 2.538, 1.285, 1390.3, 52.2, 
  325.721, 2.42, 8.8, 41.3, 19.275, "", 54.7, 0.452}, 
 {"SLE", "Africa", "Sierra Leone", "2020-07-10", 1613., 15., 12.714, 63., 0., 
  0.143, 202.207, 1.88, 1.594, 7.898, 0., 0.018, 0.91, "", "", "", "", "", 
  "", "", "", "", "", "", "", "", "", "", "", "", "", "", "", "", "", "", "", 
  "", "", 46.3, 7.976985*^6, 104.7, 19.1, 2.538, 1.285, 1390.3, 52.2, 
  325.721, 2.42, 8.8, 41.3, 19.275, "", 54.7, 0.452}, 
 {"SLE", "Africa", "Sierra Leone", "2020-07-11", 1618., 5., 12.143, 63., 0., 
  0.143, 202.834, 0.627, 1.522, 7.898, 0., 0.018, 0.91, "", "", "", "", "", 
  "", "", "", "", "", "", "", "", "", "", "", "", "", "", "", "", "", "", "", 
  "", "", 46.3, 7.976985*^6, 104.7, 19.1, 2.538, 1.285, 1390.3, 52.2, 
  325.721, 2.42, 8.8, 41.3, 19.275, "", 54.7, 0.452}, 
 {"SLE", "Africa", "Sierra Leone", "2020-07-12", 1635., 17., 13.286, 63., 0., 
  0.143, 204.965, 2.131, 1.666, 7.898, 0., 0.018, 0.91, "", "", "", "", "", 
  "", "", "", "", "", "", "", "", "", "", "", "", "", "", "", "", "", "", "", 
  "", "", 46.3, 7.976985*^6, 104.7, 19.1, 2.538, 1.285, 1390.3, 52.2, 
  325.721, 2.42, 8.8, 41.3, 19.275, "", 54.7, 0.452}, 
 {"SLE", "Africa", "Sierra Leone", "2020-07-13", 1642., 7., 13.571, 63., 0., 
  0.143, 205.842, 0.878, 1.701, 7.898, 0., 0.018, 0.91, "", "", "", "", "", 
  "", "", "", "", "", "", "", "", "", "", "", "", "", "", "", "", "", "", "", 
  "", "", 40.74, 7.976985*^6, 104.7, 19.1, 2.538, 1.285, 1390.3, 52.2, 
  325.721, 2.42, 8.8, 41.3, 19.275, "", 54.7, 0.452}, 
 {"SLE", "Africa", "Sierra Leone", "2020-07-14", 1651., 9., 11.286, 64., 1., 
  0.143, 206.97, 1.128, 1.415, 8.023, 0.125, 0.018, 0.91, "", "", "", "", "", 
  "", "", "", "", "", "", "", "", "", "", "", "", "", "", "", "", "", "", "", 
  "", "", 40.74, 7.976985*^6, 104.7, 19.1, 2.538, 1.285, 1390.3, 52.2, 
  325.721, 2.42, 8.8, 41.3, 19.275, "", 54.7, 0.452}, 
 {"SLE", "Africa", "Sierra Leone", "2020-07-15", 1668., 17., 12., 64., 0., 
  0.143, 209.102, 2.131, 1.504, 8.023, 0., 0.018, 0.91, "", "", "", "", "", 
  "", "", "", "", "", "", "", "", "", "", "", "", "", "", "", "", "", "", "", 
  "", "", 40.74, 7.976985*^6, 104.7, 19.1, 2.538, 1.285, 1390.3, 52.2, 
  325.721, 2.42, 8.8, 41.3, 19.275, "", 54.7, 0.452}, 
 {"SLE", "Africa", "Sierra Leone", "2020-07-16", 1678., 10., 11.429, 64., 0., 
  0.143, 210.355, 1.254, 1.433, 8.023, 0., 0.018, 0.91, "", "", "", "", "", 
  "", "", "", "", "", "", "", "", "", "", "", "", "", "", "", "", "", "", "", 
  "", "", 40.74, 7.976985*^6, 104.7, 19.1, 2.538, 1.285, 1390.3, 52.2, 
  325.721, 2.42, 8.8, 41.3, 19.275, "", 54.7, 0.452}, 
 {"SLE", "Africa", "Sierra Leone", "2020-07-17", 1688., 10., 10.714, 65., 1., 
  0.286, 211.609, 1.254, 1.343, 8.148, 0.125, 0.036, 0.91, "", "", "", "", 
  "", "", "", "", "", "", "", "", "", "", "", "", "", "", "", "", "", "", "", 
  "", "", "", 40.74, 7.976985*^6, 104.7, 19.1, 2.538, 1.285, 1390.3, 52.2, 
  325.721, 2.42, 8.8, 41.3, 19.275, "", 54.7, 0.452}, 
 {"SLE", "Africa", "Sierra Leone", "2020-07-18", 1701., 13., 11.857, 65., 0., 
  0.286, 213.238, 1.63, 1.486, 8.148, 0., 0.036, 0.91, "", "", "", "", "", 
  "", "", "", "", "", "", "", "", "", "", "", "", "", "", "", "", "", "", "", 
  "", "", 40.74, 7.976985*^6, 104.7, 19.1, 2.538, 1.285, 1390.3, 52.2, 
  325.721, 2.42, 8.8, 41.3, 19.275, "", 54.7, 0.452}, 
 {"SLE", "Africa", "Sierra Leone", "2020-07-19", 1711., 10., 10.857, 65., 0., 
  0.286, 214.492, 1.254, 1.361, 8.148, 0., 0.036, 0.91, "", "", "", "", "", 
  "", "", "", "", "", "", "", "", "", "", "", "", "", "", "", "", "", "", "", 
  "", "", 40.74, 7.976985*^6, 104.7, 19.1, 2.538, 1.285, 1390.3, 52.2, 
  325.721, 2.42, 8.8, 41.3, 19.275, "", 54.7, 0.452}, 
 {"SLE", "Africa", "Sierra Leone", "2020-07-20", 1711., 0., 9.857, 66., 1., 
  0.429, 214.492, 0., 1.236, 8.274, 0.125, 0.054, 0.91, "", "", "", "", "", 
  "", "", "", "", "", "", "", "", "", "", "", "", "", "", "", "", "", "", "", 
  "", "", 40.74, 7.976985*^6, 104.7, 19.1, 2.538, 1.285, 1390.3, 52.2, 
  325.721, 2.42, 8.8, 41.3, 19.275, "", 54.7, 0.452}, 
 {"SLE", "Africa", "Sierra Leone", "2020-07-21", 1727., 16., 10.857, 66., 0., 
  0.286, 216.498, 2.006, 1.361, 8.274, 0., 0.036, 0.92, "", "", "", "", "", 
  "", "", "", "", "", "", "", "", "", "", "", "", "", "", "", "", "", "", "", 
  "", "", 40.74, 7.976985*^6, 104.7, 19.1, 2.538, 1.285, 1390.3, 52.2, 
  325.721, 2.42, 8.8, 41.3, 19.275, "", 54.7, 0.452}, 
 {"SLE", "Africa", "Sierra Leone", "2020-07-22", 1731., 4., 9., 66., 0., 
  0.286, 216.999, 0.501, 1.128, 8.274, 0., 0.036, 0.92, "", "", "", "", "", 
  "", "", "", "", "", "", "", "", "", "", "", "", "", "", "", "", "", "", "", 
  "", "", 32.41, 7.976985*^6, 104.7, 19.1, 2.538, 1.285, 1390.3, 52.2, 
  325.721, 2.42, 8.8, 41.3, 19.275, "", 54.7, 0.452}, 
 {"SLE", "Africa", "Sierra Leone", "2020-07-23", 1752., 21., 10.571, 66., 0., 
  0.286, 219.632, 2.633, 1.325, 8.274, 0., 0.036, 0.92, "", "", "", "", "", 
  "", "", "", "", "", "", "", "", "", "", "", "", "", "", "", "", "", "", "", 
  "", "", 32.41, 7.976985*^6, 104.7, 19.1, 2.538, 1.285, 1390.3, 52.2, 
  325.721, 2.42, 8.8, 41.3, 19.275, "", 54.7, 0.452}, 
 {"SLE", "Africa", "Sierra Leone", "2020-07-24", 1765., 13., 11., 66., 0., 
  0.143, 221.262, 1.63, 1.379, 8.274, 0., 0.018, 0.92, "", "", "", "", "", 
  "", "", "", "", "", "", "", "", "", "", "", "", "", "", "", "", "", "", "", 
  "", "", 32.41, 7.976985*^6, 104.7, 19.1, 2.538, 1.285, 1390.3, 52.2, 
  325.721, 2.42, 8.8, 41.3, 19.275, "", 54.7, 0.452}, 
 {"SLE", "Africa", "Sierra Leone", "2020-07-25", 1768., 3., 9.571, 66., 0., 
  0.143, 221.638, 0.376, 1.2, 8.274, 0., 0.018, 0.92, "", "", "", "", "", "", 
  "", "", "", "", "", "", "", "", "", "", "", "", "", "", "", "", "", "", "", 
  "", 32.41, 7.976985*^6, 104.7, 19.1, 2.538, 1.285, 1390.3, 52.2, 325.721, 
  2.42, 8.8, 41.3, 19.275, "", 54.7, 0.452}, 
 {"SLE", "Africa", "Sierra Leone", "2020-07-26", 1783., 15., 10.286, 66., 0., 
  0.143, 223.518, 1.88, 1.289, 8.274, 0., 0.018, 0.92, "", "", "", "", "", 
  "", "", "", "", "", "", "", "", "", "", "", "", "", "", "", "", "", "", "", 
  "", "", 32.41, 7.976985*^6, 104.7, 19.1, 2.538, 1.285, 1390.3, 52.2, 
  325.721, 2.42, 8.8, 41.3, 19.275, "", 54.7, 0.452}, 
 {"SLE", "Africa", "Sierra Leone", "2020-07-27", 1783., 0., 10.286, 66., 0., 
  0., 223.518, 0., 1.289, 8.274, 0., 0., 0.92, "", "", "", "", "", "", "", 
  "", "", "", "", "", "", "", "", "", "", "", "", "", "", "", "", "", "", "", 
  32.41, 7.976985*^6, 104.7, 19.1, 2.538, 1.285, 1390.3, 52.2, 325.721, 2.42, 
  8.8, 41.3, 19.275, "", 54.7, 0.452}, {"SLE", "Africa", "Sierra Leone", 
  "2020-07-28", 1786., 3., 8.429, 66., 0., 0., 223.894, 0.376, 1.057, 8.274, 
  0., 0., 0.93, "", "", "", "", "", "", "", "", "", "", "", "", "", "", "", 
  "", "", "", "", "", "", "", "", "", "", "", 32.41, 7.976985*^6, 104.7, 
  19.1, 2.538, 1.285, 1390.3, 52.2, 325.721, 2.42, 8.8, 41.3, 19.275, "", 
  54.7, 0.452}, {"SLE", "Africa", "Sierra Leone", "2020-07-29", 1803., 17., 
  10.286, 67., 1., 0.143, 226.025, 2.131, 1.289, 8.399, 0.125, 0.018, 0.93, 
  "", "", "", "", "", "", "", "", "", "", "", "", "", "", "", "", "", "", "", 
  "", "", "", "", "", "", "", 32.41, 7.976985*^6, 104.7, 19.1, 2.538, 1.285, 
  1390.3, 52.2, 325.721, 2.42, 8.8, 41.3, 19.275, "", 54.7, 0.452}, 
 {"SLE", "Africa", "Sierra Leone", "2020-07-30", 1818., 15., 9.429, 67., 0., 
  0.143, 227.906, 1.88, 1.182, 8.399, 0., 0.018, 0.93, "", "", "", "", "", 
  "", "", "", "", "", "", "", "", "", "", "", "", "", "", "", "", "", "", "", 
  "", "", 32.41, 7.976985*^6, 104.7, 19.1, 2.538, 1.285, 1390.3, 52.2, 
  325.721, 2.42, 8.8, 41.3, 19.275, "", 54.7, 0.452}, 
 {"SLE", "Africa", "Sierra Leone", "2020-07-31", 1823., 5., 8.286, 67., 0., 
  0.143, 228.532, 0.627, 1.039, 8.399, 0., 0.018, 0.93, "", "", "", "", "", 
  "", "", "", "", "", "", "", "", "", "", "", "", "", "", "", "", "", "", "", 
  "", "", 32.41, 7.976985*^6, 104.7, 19.1, 2.538, 1.285, 1390.3, 52.2, 
  325.721, 2.42, 8.8, 41.3, 19.275, "", 54.7, 0.452}, 
 {"SLE", "Africa", "Sierra Leone", "2020-08-01", 1823., 0., 7.857, 67., 0., 
  0.143, 228.532, 0., 0.985, 8.399, 0., 0.018, 0.93, "", "", "", "", "", "", 
  "", "", "", "", "", "", "", "", "", "", "", "", "", "", "", "", "", "", "", 
  "", 32.41, 7.976985*^6, 104.7, 19.1, 2.538, 1.285, 1390.3, 52.2, 325.721, 
  2.42, 8.8, 41.3, 19.275, "", 54.7, 0.452}, 
 {"SLE", "Africa", "Sierra Leone", "2020-08-02", 1843., 20., 8.571, 67., 0., 
  0.143, 231.04, 2.507, 1.075, 8.399, 0., 0.018, 0.94, "", "", "", "", "", 
  "", "", "", "", "", "", "", "", "", "", "", "", "", "", "", "", "", "", "", 
  "", "", 32.41, 7.976985*^6, 104.7, 19.1, 2.538, 1.285, 1390.3, 52.2, 
  325.721, 2.42, 8.8, 41.3, 19.275, "", 54.7, 0.452}, 
 {"SLE", "Africa", "Sierra Leone", "2020-08-03", 1848., 5., 9.286, 67., 0., 
  0.143, 231.666, 0.627, 1.164, 8.399, 0., 0.018, 0.94, "", "", "", "", "", 
  "", "", "", "", "", "", "", "", "", "", "", "", "", "", "", "", "", "", "", 
  "", "", 32.41, 7.976985*^6, 104.7, 19.1, 2.538, 1.285, 1390.3, 52.2, 
  325.721, 2.42, 8.8, 41.3, 19.275, "", 54.7, 0.452}, 
 {"SLE", "Africa", "Sierra Leone", "2020-08-04", 1855., 7., 9.857, 67., 0., 
  0.143, 232.544, 0.878, 1.236, 8.399, 0., 0.018, 0.94, "", "", "", "", "", 
  "", "", "", "", "", "", "", "", "", "", "", "", "", "", "", "", "", "", "", 
  "", "", 32.41, 7.976985*^6, 104.7, 19.1, 2.538, 1.285, 1390.3, 52.2, 
  325.721, 2.42, 8.8, 41.3, 19.275, "", 54.7, 0.452}, 
 {"SLE", "Africa", "Sierra Leone", "2020-08-05", 1860., 5., 8.143, 67., 0., 
  0., 233.171, 0.627, 1.021, 8.399, 0., 0., 0.94, "", "", "", "", "", "", "", 
  "", "", "", "", "", "", "", "", "", "", "", "", "", "", "", "", "", "", "", 
  32.41, 7.976985*^6, 104.7, 19.1, 2.538, 1.285, 1390.3, 52.2, 325.721, 2.42, 
  8.8, 41.3, 19.275, "", 54.7, 0.452}, {"SLE", "Africa", "Sierra Leone", 
  "2020-08-06", 1877., 17., 8.429, 67., 0., 0., 235.302, 2.131, 1.057, 8.399, 
  0., 0., 0.94, "", "", "", "", "", "", "", "", "", "", "", "", "", "", "", 
  "", "", "", "", "", "", "", "", "", "", "", 32.41, 7.976985*^6, 104.7, 
  19.1, 2.538, 1.285, 1390.3, 52.2, 325.721, 2.42, 8.8, 41.3, 19.275, "", 
  54.7, 0.452}, {"SLE", "Africa", "Sierra Leone", "2020-08-07", 1887., 10., 
  9.143, 68., 1., 0.143, 236.556, 1.254, 1.146, 8.525, 0.125, 0.018, 0.94, 
  "", "", "", "", "", "", "", "", "", "", "", "", "", "", "", "", "", "", "", 
  "", "", "", "", "", "", "", 32.41, 7.976985*^6, 104.7, 19.1, 2.538, 1.285, 
  1390.3, 52.2, 325.721, 2.42, 8.8, 41.3, 19.275, "", 54.7, 0.452}, 
 {"SLE", "Africa", "Sierra Leone", "2020-08-08", 1895., 8., 10.286, 68., 0., 
  0.143, 237.558, 1.003, 1.289, 8.525, 0., 0.018, 0.94, "", "", "", "", "", 
  "", "", "", "", "", "", "", "", "", "", "", "", "", "", "", "", "", "", "", 
  "", "", 32.41, 7.976985*^6, 104.7, 19.1, 2.538, 1.285, 1390.3, 52.2, 
  325.721, 2.42, 8.8, 41.3, 19.275, "", 54.7, 0.452}, 
 {"SLE", "Africa", "Sierra Leone", "2020-08-09", 1916., 21., 10.429, 68., 0., 
  0.143, 240.191, 2.633, 1.307, 8.525, 0., 0.018, 0.93, "", "", "", "", "", 
  "", "", "", "", "", "", "", "", "", "", "", "", "", "", "", "", "", "", "", 
  "", "", 32.41, 7.976985*^6, 104.7, 19.1, 2.538, 1.285, 1390.3, 52.2, 
  325.721, 2.42, 8.8, 41.3, 19.275, "", 54.7, 0.452}, 
 {"SLE", "Africa", "Sierra Leone", "2020-08-10", 1917., 1., 9.857, 69., 1., 
  0.286, 240.316, 0.125, 1.236, 8.65, 0.125, 0.036, 0.93, "", "", "", "", "", 
  "", "", "", "", "", "", "", "", "", "", "", "", "", "", "", "", "", "", "", 
  "", "", 32.41, 7.976985*^6, 104.7, 19.1, 2.538, 1.285, 1390.3, 52.2, 
  325.721, 2.42, 8.8, 41.3, 19.275, "", 54.7, 0.452}, 
 {"SLE", "Africa", "Sierra Leone", "2020-08-11", 1932., 15., 11., 69., 0., 
  0.286, 242.197, 1.88, 1.379, 8.65, 0., 0.036, 0.92, "", "", "", "", "", "", 
  "", "", "", "", "", "", "", "", "", "", "", "", "", "", "", "", "", "", "", 
  "", 32.41, 7.976985*^6, 104.7, 19.1, 2.538, 1.285, 1390.3, 52.2, 325.721, 
  2.42, 8.8, 41.3, 19.275, "", 54.7, 0.452}, 
 {"SLE", "Africa", "Sierra Leone", "2020-08-12", 1937., 5., 11., 69., 0., 
  0.286, 242.824, 0.627, 1.379, 8.65, 0., 0.036, 0.91, "", "", "", "", "", 
  "", "", "", "", "", "", "", "", "", "", "", "", "", "", "", "", "", "", "", 
  "", "", 32.41, 7.976985*^6, 104.7, 19.1, 2.538, 1.285, 1390.3, 52.2, 
  325.721, 2.42, 8.8, 41.3, 19.275, "", 54.7, 0.452}, 
 {"SLE", "Africa", "Sierra Leone", "2020-08-13", 1940., 3., 9., 69., 0., 
  0.286, 243.2, 0.376, 1.128, 8.65, 0., 0.036, 0.91, "", "", "", "", "", "", 
  "", "", "", "", "", "", "", "", "", "", "", "", "", "", "", "", "", "", "", 
  "", 32.41, 7.976985*^6, 104.7, 19.1, 2.538, 1.285, 1390.3, 52.2, 325.721, 
  2.42, 8.8, 41.3, 19.275, "", 54.7, 0.452}, 
 {"SLE", "Africa", "Sierra Leone", "2020-08-14", 1947., 7., 8.571, 69., 0., 
  0.143, 244.077, 0.878, 1.075, 8.65, 0., 0.018, 0.9, "", "", "", "", "", "", 
  "", "", "", "", "", "", "", "", "", "", "", "", "", "", "", "", "", "", "", 
  "", 36.11, 7.976985*^6, 104.7, 19.1, 2.538, 1.285, 1390.3, 52.2, 325.721, 
  2.42, 8.8, 41.3, 19.275, "", 54.7, 0.452}, 
 {"SLE", "Africa", "Sierra Leone", "2020-08-15", 1954., 7., 8.429, 69., 0., 
  0.143, 244.955, 0.878, 1.057, 8.65, 0., 0.018, 0.9, "", "", "", "", "", "", 
  "", "", "", "", "", "", "", "", "", "", "", "", "", "", "", "", "", "", "", 
  "", 36.11, 7.976985*^6, 104.7, 19.1, 2.538, 1.285, 1390.3, 52.2, 325.721, 
  2.42, 8.8, 41.3, 19.275, "", 54.7, 0.452}, 
 {"SLE", "Africa", "Sierra Leone", "2020-08-16", 1956., 2., 5.714, 69., 0., 
  0.143, 245.205, 0.251, 0.716, 8.65, 0., 0.018, 0.9, "", "", "", "", "", "", 
  "", "", "", "", "", "", "", "", "", "", "", "", "", "", "", "", "", "", "", 
  "", 36.11, 7.976985*^6, 104.7, 19.1, 2.538, 1.285, 1390.3, 52.2, 325.721, 
  2.42, 8.8, 41.3, 19.275, "", 54.7, 0.452}, 
 {"SLE", "Africa", "Sierra Leone", "2020-08-17", 1956., 0., 5.571, 69., 0., 
  0., 245.205, 0., 0.698, 8.65, 0., 0., 0.9, "", "", "", "", "", "", "", "", 
  "", "", "", "", "", "", "", "", "", "", "", "", "", "", "", "", "", "", 
  36.11, 7.976985*^6, 104.7, 19.1, 2.538, 1.285, 1390.3, 52.2, 325.721, 2.42, 
  8.8, 41.3, 19.275, "", 54.7, 0.452}, {"SLE", "Africa", "Sierra Leone", 
  "2020-08-18", 1959., 3., 3.857, 69., 0., 0., 245.582, 0.376, 0.484, 8.65, 
  0., 0., 0.91, "", "", "", "", "", "", "", "", "", "", "", "", "", "", "", 
  "", "", "", "", "", "", "", "", "", "", "", 33.33, 7.976985*^6, 104.7, 
  19.1, 2.538, 1.285, 1390.3, 52.2, 325.721, 2.42, 8.8, 41.3, 19.275, "", 
  54.7, 0.452}, {"SLE", "Africa", "Sierra Leone", "2020-08-19", 1961., 2., 
  3.429, 69., 0., 0., 245.832, 0.251, 0.43, 8.65, 0., 0., 0.92, "", "", "", 
  "", "", "", "", "", "", "", "", "", "", "", "", "", "", "", "", "", "", "", 
  "", "", "", "", 33.33, 7.976985*^6, 104.7, 19.1, 2.538, 1.285, 1390.3, 
  52.2, 325.721, 2.42, 8.8, 41.3, 19.275, "", 54.7, 0.452}, 
 {"SLE", "Africa", "Sierra Leone", "2020-08-20", 1969., 8., 4.143, 69., 0., 
  0., 246.835, 1.003, 0.519, 8.65, 0., 0., 0.93, "", "", "", "", "", "", "", 
  "", "", "", "", "", "", "", "", "", "", "", "", "", "", "", "", "", "", "", 
  33.33, 7.976985*^6, 104.7, 19.1, 2.538, 1.285, 1390.3, 52.2, 325.721, 2.42, 
  8.8, 41.3, 19.275, "", 54.7, 0.452}, {"SLE", "Africa", "Sierra Leone", 
  "2020-08-21", 1972., 3., 3.571, 69., 0., 0., 247.211, 0.376, 0.448, 8.65, 
  0., 0., 0.93, "", "", "", "", "", "", "", "", "", "", "", "", "", "", "", 
  "", "", "", "", "", "", "", "", "", "", "", 33.33, 7.976985*^6, 104.7, 
  19.1, 2.538, 1.285, 1390.3, 52.2, 325.721, 2.42, 8.8, 41.3, 19.275, "", 
  54.7, 0.452}, {"SLE", "Africa", "Sierra Leone", "2020-08-22", 1980., 8., 
  3.714, 69., 0., 0., 248.214, 1.003, 0.466, 8.65, 0., 0., 0.94, "", "", "", 
  "", "", "", "", "", "", "", "", "", "", "", "", "", "", "", "", "", "", "", 
  "", "", "", "", 33.33, 7.976985*^6, 104.7, 19.1, 2.538, 1.285, 1390.3, 
  52.2, 325.721, 2.42, 8.8, 41.3, 19.275, "", 54.7, 0.452}, 
 {"SLE", "Africa", "Sierra Leone", "2020-08-23", 1992., 12., 5.143, 69., 0., 
  0., 249.718, 1.504, 0.645, 8.65, 0., 0., 0.95, "", "", "", "", "", "", "", 
  "", "", "", "", "", "", "", "", "", "", "", "", "", "", "", "", "", "", "", 
  33.33, 7.976985*^6, 104.7, 19.1, 2.538, 1.285, 1390.3, 52.2, 325.721, 2.42, 
  8.8, 41.3, 19.275, "", 54.7, 0.452}, {"SLE", "Africa", "Sierra Leone", 
  "2020-08-24", 1997., 5., 5.857, 69., 0., 0., 250.345, 0.627, 0.734, 8.65, 
  0., 0., 0.95, "", "", "", "", "", "", "", "", "", "", "", "", "", "", "", 
  "", "", "", "", "", "", "", "", "", "", "", 33.33, 7.976985*^6, 104.7, 
  19.1, 2.538, 1.285, 1390.3, 52.2, 325.721, 2.42, 8.8, 41.3, 19.275, "", 
  54.7, 0.452}, {"SLE", "Africa", "Sierra Leone", "2020-08-25", 2001., 4., 
  6., 69., 0., 0., 250.847, 0.501, 0.752, 8.65, 0., 0., 0.95, "", "", "", "", 
  "", "", "", "", "", "", "", "", "", "", "", "", "", "", "", "", "", "", "", 
  "", "", "", 33.33, 7.976985*^6, 104.7, 19.1, 2.538, 1.285, 1390.3, 52.2, 
  325.721, 2.42, 8.8, 41.3, 19.275, "", 54.7, 0.452}, 
 {"SLE", "Africa", "Sierra Leone", "2020-08-26", 2003., 2., 6., 69., 0., 0., 
  251.097, 0.251, 0.752, 8.65, 0., 0., 0.96, "", "", "", "", "", "", "", "", 
  "", "", "", "", "", "", "", "", "", "", "", "", "", "", "", "", "", "", 
  33.33, 7.976985*^6, 104.7, 19.1, 2.538, 1.285, 1390.3, 52.2, 325.721, 2.42, 
  8.8, 41.3, 19.275, "", 54.7, 0.452}, {"SLE", "Africa", "Sierra Leone", 
  "2020-08-27", 2013., 10., 6.286, 70., 1., 0.143, 252.351, 1.254, 0.788, 
  8.775, 0.125, 0.018, 0.96, "", "", "", "", "", "", "", "", "", "", "", "", 
  "", "", "", "", "", "", "", "", "", "", "", "", "", "", 33.33, 7.976985*^6, 
  104.7, 19.1, 2.538, 1.285, 1390.3, 52.2, 325.721, 2.42, 8.8, 41.3, 19.275, 
  "", 54.7, 0.452}, {"SLE", "Africa", "Sierra Leone", "2020-08-28", 2013., 
  0., 5.857, 70., 0., 0.143, 252.351, 0., 0.734, 8.775, 0., 0.018, 0.96, "", 
  "", "", "", "", "", "", "", "", "", "", "", "", "", "", "", "", "", "", "", 
  "", "", "", "", "", "", 33.33, 7.976985*^6, 104.7, 19.1, 2.538, 1.285, 
  1390.3, 52.2, 325.721, 2.42, 8.8, 41.3, 19.275, "", 54.7, 0.452}, 
 {"SLE", "Africa", "Sierra Leone", "2020-08-29", 2019., 6., 5.571, 70., 0., 
  0.143, 253.103, 0.752, 0.698, 8.775, 0., 0.018, 0.97, "", "", "", "", "", 
  "", "", "", "", "", "", "", "", "", "", "", "", "", "", "", "", "", "", "", 
  "", "", 33.33, 7.976985*^6, 104.7, 19.1, 2.538, 1.285, 1390.3, 52.2, 
  325.721, 2.42, 8.8, 41.3, 19.275, "", 54.7, 0.452}, 
 {"SLE", "Africa", "Sierra Leone", "2020-08-30", 2022., 3., 4.286, 70., 0., 
  0.143, 253.479, 0.376, 0.537, 8.775, 0., 0.018, 0.98, "", "", "", "", "", 
  "", "", "", "", "", "", "", "", "", "", "", "", "", "", "", "", "", "", "", 
  "", "", 33.33, 7.976985*^6, 104.7, 19.1, 2.538, 1.285, 1390.3, 52.2, 
  325.721, 2.42, 8.8, 41.3, 19.275, "", 54.7, 0.452}, 
 {"SLE", "Africa", "Sierra Leone", "2020-08-31", 2022., 0., 3.571, 70., 0., 
  0.143, 253.479, 0., 0.448, 8.775, 0., 0.018, 0.99, "", "", "", "", "", "", 
  "", "", "", "", "", "", "", "", "", "", "", "", "", "", "", "", "", "", "", 
  "", 33.33, 7.976985*^6, 104.7, 19.1, 2.538, 1.285, 1390.3, 52.2, 325.721, 
  2.42, 8.8, 41.3, 19.275, "", 54.7, 0.452}, 
 {"SLE", "Africa", "Sierra Leone", "2020-09-01", 2028., 6., 3.857, 71., 1., 
  0.286, 254.231, 0.752, 0.484, 8.901, 0.125, 0.036, 1., "", "", "", "", "", 
  "", "", "", "", "", "", "", "", "", "", "", "", "", "", "", "", "", "", "", 
  "", "", 33.33, 7.976985*^6, 104.7, 19.1, 2.538, 1.285, 1390.3, 52.2, 
  325.721, 2.42, 8.8, 41.3, 19.275, "", 54.7, 0.452}, 
 {"SLE", "Africa", "Sierra Leone", "2020-09-02", 2029., 1., 3.714, 71., 0., 
  0.286, 254.357, 0.125, 0.466, 8.901, 0., 0.036, 1.01, "", "", "", "", "", 
  "", "", "", "", "", "", "", "", "", "", "", "", "", "", "", "", "", "", "", 
  "", "", 33.33, 7.976985*^6, 104.7, 19.1, 2.538, 1.285, 1390.3, 52.2, 
  325.721, 2.42, 8.8, 41.3, 19.275, "", 54.7, 0.452}, 
 {"SLE", "Africa", "Sierra Leone", "2020-09-03", 2035., 6., 3.143, 71., 0., 
  0.143, 255.109, 0.752, 0.394, 8.901, 0., 0.018, 1.02, "", "", "", "", "", 
  "", "", "", "", "", "", "", "", "", "", "", "", "", "", "", "", "", "", "", 
  "", "", 33.33, 7.976985*^6, 104.7, 19.1, 2.538, 1.285, 1390.3, 52.2, 
  325.721, 2.42, 8.8, 41.3, 19.275, "", 54.7, 0.452}, 
 {"SLE", "Africa", "Sierra Leone", "2020-09-04", 2041., 6., 4., 71., 0., 
  0.143, 255.861, 0.752, 0.501, 8.901, 0., 0.018, 1.03, "", "", "", "", "", 
  "", "", "", "", "", "", "", "", "", "", "", "", "", "", "", "", "", "", "", 
  "", "", 33.33, 7.976985*^6, 104.7, 19.1, 2.538, 1.285, 1390.3, 52.2, 
  325.721, 2.42, 8.8, 41.3, 19.275, "", 54.7, 0.452}, 
 {"SLE", "Africa", "Sierra Leone", "2020-09-05", 2041., 0., 3.143, 71., 0., 
  0.143, 255.861, 0., 0.394, 8.901, 0., 0.018, 1.05, "", "", "", "", "", "", 
  "", "", "", "", "", "", "", "", "", "", "", "", "", "", "", "", "", "", "", 
  "", 33.33, 7.976985*^6, 104.7, 19.1, 2.538, 1.285, 1390.3, 52.2, 325.721, 
  2.42, 8.8, 41.3, 19.275, "", 54.7, 0.452}, 
 {"SLE", "Africa", "Sierra Leone", "2020-09-06", 2054., 13., 4.571, 71., 0., 
  0.143, 257.491, 1.63, 0.573, 8.901, 0., 0.018, 1.06, "", "", "", "", "", 
  "", "", "", "", "", "", "", "", "", "", "", "", "", "", "", "", "", "", "", 
  "", "", 33.33, 7.976985*^6, 104.7, 19.1, 2.538, 1.285, 1390.3, 52.2, 
  325.721, 2.42, 8.8, 41.3, 19.275, "", 54.7, 0.452}, 
 {"SLE", "Africa", "Sierra Leone", "2020-09-07", 2055., 1., 4.714, 71., 0., 
  0.143, 257.616, 0.125, 0.591, 8.901, 0., 0.018, 1.07, "", "", "", "", "", 
  "", "", "", "", "", "", "", "", "", "", "", "", "", "", "", "", "", "", "", 
  "", "", 33.33, 7.976985*^6, 104.7, 19.1, 2.538, 1.285, 1390.3, 52.2, 
  325.721, 2.42, 8.8, 41.3, 19.275, "", 54.7, 0.452}, 
 {"SLE", "Africa", "Sierra Leone", "2020-09-08", 2064., 9., 5.143, 72., 1., 
  0.143, 258.744, 1.128, 0.645, 9.026, 0.125, 0.018, 1.08, "", "", "", "", 
  "", "", "", "", "", "", "", "", "", "", "", "", "", "", "", "", "", "", "", 
  "", "", "", 33.33, 7.976985*^6, 104.7, 19.1, 2.538, 1.285, 1390.3, 52.2, 
  325.721, 2.42, 8.8, 41.3, 19.275, "", 54.7, 0.452}, 
 {"SLE", "Africa", "Sierra Leone", "2020-09-09", 2067., 3., 5.429, 72., 0., 
  0.143, 259.12, 0.376, 0.681, 9.026, 0., 0.018, 1.08, "", "", "", "", "", 
  "", "", "", "", "", "", "", "", "", "", "", "", "", "", "", "", "", "", "", 
  "", "", 33.33, 7.976985*^6, 104.7, 19.1, 2.538, 1.285, 1390.3, 52.2, 
  325.721, 2.42, 8.8, 41.3, 19.275, "", 54.7, 0.452}, 
 {"SLE", "Africa", "Sierra Leone", "2020-09-10", 2069., 2., 4.857, 72., 0., 
  0.143, 259.371, 0.251, 0.609, 9.026, 0., 0.018, 1.09, "", "", "", "", "", 
  "", "", "", "", "", "", "", "", "", "", "", "", "", "", "", "", "", "", "", 
  "", "", 33.33, 7.976985*^6, 104.7, 19.1, 2.538, 1.285, 1390.3, 52.2, 
  325.721, 2.42, 8.8, 41.3, 19.275, "", 54.7, 0.452}, 
 {"SLE", "Africa", "Sierra Leone", "2020-09-11", 2087., 18., 6.571, 72., 0., 
  0.143, 261.628, 2.256, 0.824, 9.026, 0., 0.018, 1.1, "", "", "", "", "", 
  "", "", "", "", "", "", "", "", "", "", "", "", "", "", "", "", "", "", "", 
  "", "", 33.33, 7.976985*^6, 104.7, 19.1, 2.538, 1.285, 1390.3, 52.2, 
  325.721, 2.42, 8.8, 41.3, 19.275, "", 54.7, 0.452}, 
 {"SLE", "Africa", "Sierra Leone", "2020-09-12", 2096., 9., 7.857, 72., 0., 
  0.143, 262.756, 1.128, 0.985, 9.026, 0., 0.018, 1.1, "", "", "", "", "", 
  "", "", "", "", "", "", "", "", "", "", "", "", "", "", "", "", "", "", "", 
  "", "", 33.33, 7.976985*^6, 104.7, 19.1, 2.538, 1.285, 1390.3, 52.2, 
  325.721, 2.42, 8.8, 41.3, 19.275, "", 54.7, 0.452}, 
 {"SLE", "Africa", "Sierra Leone", "2020-09-13", 2109., 13., 7.857, 72., 0., 
  0.143, 264.386, 1.63, 0.985, 9.026, 0., 0.018, 1.09, "", "", "", "", "", 
  "", "", "", "", "", "", "", "", "", "", "", "", "", "", "", "", "", "", "", 
  "", "", 33.33, 7.976985*^6, 104.7, 19.1, 2.538, 1.285, 1390.3, 52.2, 
  325.721, 2.42, 8.8, 41.3, 19.275, "", 54.7, 0.452}, 
 {"SLE", "Africa", "Sierra Leone", "2020-09-14", 2111., 2., 8., 72., 0., 
  0.143, 264.636, 0.251, 1.003, 9.026, 0., 0.018, 1.09, "", "", "", "", "", 
  "", "", "", "", "", "", "", "", "", "", "", "", "", "", "", "", "", "", "", 
  "", "", 33.33, 7.976985*^6, 104.7, 19.1, 2.538, 1.285, 1390.3, 52.2, 
  325.721, 2.42, 8.8, 41.3, 19.275, "", 54.7, 0.452}, 
 {"SLE", "Africa", "Sierra Leone", "2020-09-15", 2126., 15., 8.857, 72., 0., 
  0., 266.517, 1.88, 1.11, 9.026, 0., 0., 1.08, "", "", "", "", "", "", "", 
  "", "", "", "", "", "", "", "", "", "", "", "", "", "", "", "", "", "", "", 
  29.63, 7.976985*^6, 104.7, 19.1, 2.538, 1.285, 1390.3, 52.2, 325.721, 2.42, 
  8.8, 41.3, 19.275, "", 54.7, 0.452}, {"SLE", "Africa", "Sierra Leone", 
  "2020-09-16", 2133., 7., 9.429, 72., 0., 0., 267.394, 0.878, 1.182, 9.026, 
  0., 0., 1.07, "", "", "", "", "", "", "", "", "", "", "", "", "", "", "", 
  "", "", "", "", "", "", "", "", "", "", "", 29.63, 7.976985*^6, 104.7, 
  19.1, 2.538, 1.285, 1390.3, 52.2, 325.721, 2.42, 8.8, 41.3, 19.275, "", 
  54.7, 0.452}, {"SLE", "Africa", "Sierra Leone", "2020-09-17", 2133., 0., 
  9.143, 72., 0., 0., 267.394, 0., 1.146, 9.026, 0., 0., 1.06, "", "", "", 
  "", "", "", "", "", "", "", "", "", "", "", "", "", "", "", "", "", "", "", 
  "", "", "", "", 29.63, 7.976985*^6, 104.7, 19.1, 2.538, 1.285, 1390.3, 
  52.2, 325.721, 2.42, 8.8, 41.3, 19.275, "", 54.7, 0.452}, 
 {"SLE", "Africa", "Sierra Leone", "2020-09-18", 2153., 20., 9.429, 72., 0., 
  0., 269.901, 2.507, 1.182, 9.026, 0., 0., 1.06, "", "", "", "", "", "", "", 
  "", "", "", "", "", "", "", "", "", "", "", "", "", "", "", "", "", "", "", 
  29.63, 7.976985*^6, 104.7, 19.1, 2.538, 1.285, 1390.3, 52.2, 325.721, 2.42, 
  8.8, 41.3, 19.275, "", 54.7, 0.452}, {"SLE", "Africa", "Sierra Leone", 
  "2020-09-19", 2159., 6., 9., 72., 0., 0., 270.654, 0.752, 1.128, 9.026, 0., 
  0., 1.05, "", "", "", "", "", "", "", "", "", "", "", "", "", "", "", "", 
  "", "", "", "", "", "", "", "", "", "", 29.63, 7.976985*^6, 104.7, 19.1, 
  2.538, 1.285, 1390.3, 52.2, 325.721, 2.42, 8.8, 41.3, 19.275, "", 54.7, 
  0.452}, {"SLE", "Africa", "Sierra Leone", "2020-09-20", 2168., 9., 8.429, 
  72., 0., 0., 271.782, 1.128, 1.057, 9.026, 0., 0., 1.04, "", "", "", "", 
  "", "", "", "", "", "", "", "", "", "", "", "", "", "", "", "", "", "", "", 
  "", "", "", 29.63, 7.976985*^6, 104.7, 19.1, 2.538, 1.285, 1390.3, 52.2, 
  325.721, 2.42, 8.8, 41.3, 19.275, "", 54.7, 0.452}, 
 {"SLE", "Africa", "Sierra Leone", "2020-09-21", 2168., 0., 8.143, 72., 0., 
  0., 271.782, 0., 1.021, 9.026, 0., 0., 1.03, "", "", "", "", "", "", "", 
  "", "", "", "", "", "", "", "", "", "", "", "", "", "", "", "", "", "", "", 
  29.63, 7.976985*^6, 104.7, 19.1, 2.538, 1.285, 1390.3, 52.2, 325.721, 2.42, 
  8.8, 41.3, 19.275, "", 54.7, 0.452}, {"SLE", "Africa", "Sierra Leone", 
  "2020-09-22", 2174., 6., 6.857, 72., 0., 0., 272.534, 0.752, 0.86, 9.026, 
  0., 0., 1.02, "", "", "", "", "", "", "", "", "", "", "", "", "", "", "", 
  "", "", "", "", "", "", "", "", "", "", "", 29.63, 7.976985*^6, 104.7, 
  19.1, 2.538, 1.285, 1390.3, 52.2, 325.721, 2.42, 8.8, 41.3, 19.275, "", 
  54.7, 0.452}, {"SLE", "Africa", "Sierra Leone", "2020-09-23", 2183., 9., 
  7.143, 72., 0., 0., 273.662, 1.128, 0.895, 9.026, 0., 0., 1.02, "", "", "", 
  "", "", "", "", "", "", "", "", "", "", "", "", "", "", "", "", "", "", "", 
  "", "", "", "", 29.63, 7.976985*^6, 104.7, 19.1, 2.538, 1.285, 1390.3, 
  52.2, 325.721, 2.42, 8.8, 41.3, 19.275, "", 54.7, 0.452}, 
 {"SLE", "Africa", "Sierra Leone", "2020-09-24", 2188., 5., 7.857, 72., 0., 
  0., 274.289, 0.627, 0.985, 9.026, 0., 0., 1.01, "", "", "", "", "", "", "", 
  "", "", "", "", "", "", "", "", "", "", "", "", "", "", "", "", "", "", "", 
  29.63, 7.976985*^6, 104.7, 19.1, 2.538, 1.285, 1390.3, 52.2, 325.721, 2.42, 
  8.8, 41.3, 19.275, "", 54.7, 0.452}, {"SLE", "Africa", "Sierra Leone", 
  "2020-09-25", 2199., 11., 6.571, 72., 0., 0., 275.668, 1.379, 0.824, 9.026, 
  0., 0., 1.01, "", "", "", "", "", "", "", "", "", "", "", "", "", "", "", 
  "", "", "", "", "", "", "", "", "", "", "", 29.63, 7.976985*^6, 104.7, 
  19.1, 2.538, 1.285, 1390.3, 52.2, 325.721, 2.42, 8.8, 41.3, 19.275, "", 
  54.7, 0.452}, {"SLE", "Africa", "Sierra Leone", "2020-09-26", 2208., 9., 
  7., 72., 0., 0., 276.796, 1.128, 0.878, 9.026, 0., 0., 1., "", "", "", "", 
  "", "", "", "", "", "", "", "", "", "", "", "", "", "", "", "", "", "", "", 
  "", "", "", 29.63, 7.976985*^6, 104.7, 19.1, 2.538, 1.285, 1390.3, 52.2, 
  325.721, 2.42, 8.8, 41.3, 19.275, "", 54.7, 0.452}, 
 {"SLE", "Africa", "Sierra Leone", "2020-09-27", 2215., 7., 6.714, 72., 0., 
  0., 277.674, 0.878, 0.842, 9.026, 0., 0., 0.99, "", "", "", "", "", "", "", 
  "", "", "", "", "", "", "", "", "", "", "", "", "", "", "", "", "", "", "", 
  29.63, 7.976985*^6, 104.7, 19.1, 2.538, 1.285, 1390.3, 52.2, 325.721, 2.42, 
  8.8, 41.3, 19.275, "", 54.7, 0.452}, {"SLE", "Africa", "Sierra Leone", 
  "2020-09-28", 2215., 0., 6.714, 72., 0., 0., 277.674, 0., 0.842, 9.026, 0., 
  0., 0.99, "", "", "", "", "", "", "", "", "", "", "", "", "", "", "", "", 
  "", "", "", "", "", "", "", "", "", "", 29.63, 7.976985*^6, 104.7, 19.1, 
  2.538, 1.285, 1390.3, 52.2, 325.721, 2.42, 8.8, 41.3, 19.275, "", 54.7, 
  0.452}, {"SLE", "Africa", "Sierra Leone", "2020-09-29", 2222., 7., 6.857, 
  72., 0., 0., 278.551, 0.878, 0.86, 9.026, 0., 0., 0.98, "", "", "", "", "", 
  "", "", "", "", "", "", "", "", "", "", "", "", "", "", "", "", "", "", "", 
  "", "", 29.63, 7.976985*^6, 104.7, 19.1, 2.538, 1.285, 1390.3, 52.2, 
  325.721, 2.42, 8.8, 41.3, 19.275, "", 54.7, 0.452}, 
 {"SLE", "Africa", "Sierra Leone", "2020-09-30", 2231., 9., 6.857, 72., 0., 
  0., 279.68, 1.128, 0.86, 9.026, 0., 0., 0.98, "", "", "", "", "", "", "", 
  "", "", "", "", "", "", "", "", "", "", "", "", "", "", "", "", "", "", "", 
  29.63, 7.976985*^6, 104.7, 19.1, 2.538, 1.285, 1390.3, 52.2, 325.721, 2.42, 
  8.8, 41.3, 19.275, "", 54.7, 0.452}, {"SLE", "Africa", "Sierra Leone", 
  "2020-10-01", 2238., 7., 7.143, 72., 0., 0., 280.557, 0.878, 0.895, 9.026, 
  0., 0., 0.97, "", "", "", "", "", "", "", "", "", "", "", "", "", "", "", 
  "", "", "", "", "", "", "", "", "", "", "", 29.63, 7.976985*^6, 104.7, 
  19.1, 2.538, 1.285, 1390.3, 52.2, 325.721, 2.42, 8.8, 41.3, 19.275, "", 
  54.7, 0.452}, {"SLE", "Africa", "Sierra Leone", "2020-10-02", 2252., 14., 
  7.571, 72., 0., 0., 282.312, 1.755, 0.949, 9.026, 0., 0., 0.97, "", "", "", 
  "", "", "", "", "", "", "", "", "", "", "", "", "", "", "", "", "", "", "", 
  "", "", "", "", 29.63, 7.976985*^6, 104.7, 19.1, 2.538, 1.285, 1390.3, 
  52.2, 325.721, 2.42, 8.8, 41.3, 19.275, "", 54.7, 0.452}, 
 {"SLE", "Africa", "Sierra Leone", "2020-10-03", 2259., 7., 7.286, 72., 0., 
  0., 283.19, 0.878, 0.913, 9.026, 0., 0., 0.96, "", "", "", "", "", "", "", 
  "", "", "", "", "", "", "", "", "", "", "", "", "", "", "", "", "", "", "", 
  29.63, 7.976985*^6, 104.7, 19.1, 2.538, 1.285, 1390.3, 52.2, 325.721, 2.42, 
  8.8, 41.3, 19.275, "", 54.7, 0.452}, {"SLE", "Africa", "Sierra Leone", 
  "2020-10-04", 2269., 10., 7.714, 72., 0., 0., 284.443, 1.254, 0.967, 9.026, 
  0., 0., 0.95, "", "", "", "", "", "", "", "", "", "", "", "", "", "", "", 
  "", "", "", "", "", "", "", "", "", "", "", 29.63, 7.976985*^6, 104.7, 
  19.1, 2.538, 1.285, 1390.3, 52.2, 325.721, 2.42, 8.8, 41.3, 19.275, "", 
  54.7, 0.452}, {"SLE", "Africa", "Sierra Leone", "2020-10-05", 2269., 0., 
  7.714, 72., 0., 0., 284.443, 0., 0.967, 9.026, 0., 0., 0.94, "", "", "", 
  "", "", "", "", "", "", "", "", "", "", "", "", "", "", "", "", "", "", "", 
  "", "", "", "", 25.93, 7.976985*^6, 104.7, 19.1, 2.538, 1.285, 1390.3, 
  52.2, 325.721, 2.42, 8.8, 41.3, 19.275, "", 54.7, 0.452}, 
 {"SLE", "Africa", "Sierra Leone", "2020-10-06", 2277., 8., 7.857, 72., 0., 
  0., 285.446, 1.003, 0.985, 9.026, 0., 0., 0.93, "", "", "", "", "", "", "", 
  "", "", "", "", "", "", "", "", "", "", "", "", "", "", "", "", "", "", "", 
  25.93, 7.976985*^6, 104.7, 19.1, 2.538, 1.285, 1390.3, 52.2, 325.721, 2.42, 
  8.8, 41.3, 19.275, "", 54.7, 0.452}, {"SLE", "Africa", "Sierra Leone", 
  "2020-10-07", 2287., 10., 8., 72., 0., 0., 286.7, 1.254, 1.003, 9.026, 0., 
  0., 0.92, "", "", "", "", "", "", "", "", "", "", "", "", "", "", "", "", 
  "", "", "", "", "", "", "", "", "", "", 25.93, 7.976985*^6, 104.7, 19.1, 
  2.538, 1.285, 1390.3, 52.2, 325.721, 2.42, 8.8, 41.3, 19.275, "", 54.7, 
  0.452}, {"SLE", "Africa", "Sierra Leone", "2020-10-08", 2293., 6., 7.857, 
  72., 0., 0., 287.452, 0.752, 0.985, 9.026, 0., 0., 0.91, "", "", "", "", 
  "", "", "", "", "", "", "", "", "", "", "", "", "", "", "", "", "", "", "", 
  "", "", "", 25.93, 7.976985*^6, 104.7, 19.1, 2.538, 1.285, 1390.3, 52.2, 
  325.721, 2.42, 8.8, 41.3, 19.275, "", 54.7, 0.452}, 
 {"SLE", "Africa", "Sierra Leone", "2020-10-09", 2295., 2., 6.143, 72., 0., 
  0., 287.703, 0.251, 0.77, 9.026, 0., 0., 0.9, "", "", "", "", "", "", "", 
  "", "", "", "", "", "", "", "", "", "", "", "", "", "", "", "", "", "", "", 
  25.93, 7.976985*^6, 104.7, 19.1, 2.538, 1.285, 1390.3, 52.2, 325.721, 2.42, 
  8.8, 41.3, 19.275, "", 54.7, 0.452}, {"SLE", "Africa", "Sierra Leone", 
  "2020-10-10", 2300., 5., 5.857, 72., 0., 0., 288.329, 0.627, 0.734, 9.026, 
  0., 0., 0.9, "", "", "", "", "", "", "", "", "", "", "", "", "", "", "", 
  "", "", "", "", "", "", "", "", "", "", "", 25.93, 7.976985*^6, 104.7, 
  19.1, 2.538, 1.285, 1390.3, 52.2, 325.721, 2.42, 8.8, 41.3, 19.275, "", 
  54.7, 0.452}, {"SLE", "Africa", "Sierra Leone", "2020-10-11", 2306., 6., 
  5.286, 72., 0., 0., 289.082, 0.752, 0.663, 9.026, 0., 0., 0.89, "", "", "", 
  "", "", "", "", "", "", "", "", "", "", "", "", "", "", "", "", "", "", "", 
  "", "", "", "", 25.93, 7.976985*^6, 104.7, 19.1, 2.538, 1.285, 1390.3, 
  52.2, 325.721, 2.42, 8.8, 41.3, 19.275, "", 54.7, 0.452}, 
 {"SLE", "Africa", "Sierra Leone", "2020-10-12", 2306., 0., 5.286, 72., 0., 
  0., 289.082, 0., 0.663, 9.026, 0., 0., 0.89, "", "", "", "", "", "", "", 
  "", "", "", "", "", "", "", "", "", "", "", "", "", "", "", "", "", "", "", 
  25.93, 7.976985*^6, 104.7, 19.1, 2.538, 1.285, 1390.3, 52.2, 325.721, 2.42, 
  8.8, 41.3, 19.275, "", 54.7, 0.452}, {"SLE", "Africa", "Sierra Leone", 
  "2020-10-13", 2309., 3., 4.571, 72., 0., 0., 289.458, 0.376, 0.573, 9.026, 
  0., 0., 0.88, "", "", "", "", "", "", "", "", "", "", "", "", "", "", "", 
  "", "", "", "", "", "", "", "", "", "", "", 25.93, 7.976985*^6, 104.7, 
  19.1, 2.538, 1.285, 1390.3, 52.2, 325.721, 2.42, 8.8, 41.3, 19.275, "", 
  54.7, 0.452}, {"SLE", "Africa", "Sierra Leone", "2020-10-14", 2315., 6., 
  4., 73., 1., 0.143, 290.21, 0.752, 0.501, 9.151, 0.125, 0.018, 0.88, "", 
  "", "", "", "", "", "", "", "", "", "", "", "", "", "", "", "", "", "", "", 
  "", "", "", "", "", "", 31.48, 7.976985*^6, 104.7, 19.1, 2.538, 1.285, 
  1390.3, 52.2, 325.721, 2.42, 8.8, 41.3, 19.275, "", 54.7, 0.452}, 
 {"SLE", "Africa", "Sierra Leone", "2020-10-15", 2323., 8., 4.286, 73., 0., 
  0.143, 291.213, 1.003, 0.537, 9.151, 0., 0.018, 0.88, "", "", "", "", "", 
  "", "", "", "", "", "", "", "", "", "", "", "", "", "", "", "", "", "", "", 
  "", "", 31.48, 7.976985*^6, 104.7, 19.1, 2.538, 1.285, 1390.3, 52.2, 
  325.721, 2.42, 8.8, 41.3, 19.275, "", 54.7, 0.452}, 
 {"SLE", "Africa", "Sierra Leone", "2020-10-16", 2325., 2., 4.286, 73., 0., 
  0.143, 291.464, 0.251, 0.537, 9.151, 0., 0.018, 0.87, "", "", "", "", "", 
  "", "", "", "", "", "", "", "", "", "", "", "", "", "", "", "", "", "", "", 
  "", "", 31.48, 7.976985*^6, 104.7, 19.1, 2.538, 1.285, 1390.3, 52.2, 
  325.721, 2.42, 8.8, 41.3, 19.275, "", 54.7, 0.452}, 
 {"SLE", "Africa", "Sierra Leone", "2020-10-17", 2327., 2., 3.857, 73., 0., 
  0.143, 291.714, 0.251, 0.484, 9.151, 0., 0.018, 0.87, "", "", "", "", "", 
  "", "", "", "", "", "", "", "", "", "", "", "", "", "", "", "", "", "", "", 
  "", "", 31.48, 7.976985*^6, 104.7, 19.1, 2.538, 1.285, 1390.3, 52.2, 
  325.721, 2.42, 8.8, 41.3, 19.275, "", 54.7, 0.452}, 
 {"SLE", "Africa", "Sierra Leone", "2020-10-18", 2330., 3., 3.429, 73., 0., 
  0.143, 292.09, 0.376, 0.43, 9.151, 0., 0.018, 0.87, "", "", "", "", "", "", 
  "", "", "", "", "", "", "", "", "", "", "", "", "", "", "", "", "", "", "", 
  "", 31.48, 7.976985*^6, 104.7, 19.1, 2.538, 1.285, 1390.3, 52.2, 325.721, 
  2.42, 8.8, 41.3, 19.275, "", 54.7, 0.452}, 
 {"SLE", "Africa", "Sierra Leone", "2020-10-19", 2331., 1., 3.571, 73., 0., 
  0.143, 292.216, 0.125, 0.448, 9.151, 0., 0.018, 0.87, "", "", "", "", "", 
  "", "", "", "", "", "", "", "", "", "", "", "", "", "", "", "", "", "", "", 
  "", "", 31.48, 7.976985*^6, 104.7, 19.1, 2.538, 1.285, 1390.3, 52.2, 
  325.721, 2.42, 8.8, 41.3, 19.275, "", 54.7, 0.452}, 
 {"SLE", "Africa", "Sierra Leone", "2020-10-20", 2336., 5., 3.857, 73., 0., 
  0.143, 292.842, 0.627, 0.484, 9.151, 0., 0.018, 0.87, "", "", "", "", "", 
  "", "", "", "", "", "", "", "", "", "", "", "", "", "", "", "", "", "", "", 
  "", "", 31.48, 7.976985*^6, 104.7, 19.1, 2.538, 1.285, 1390.3, 52.2, 
  325.721, 2.42, 8.8, 41.3, 19.275, "", 54.7, 0.452}, 
 {"SLE", "Africa", "Sierra Leone", "2020-10-21", 2337., 1., 3.143, 73., 0., 
  0., 292.968, 0.125, 0.394, 9.151, 0., 0., 0.87, "", "", "", "", "", "", "", 
  "", "", "", "", "", "", "", "", "", "", "", "", "", "", "", "", "", "", "", 
  31.48, 7.976985*^6, 104.7, 19.1, 2.538, 1.285, 1390.3, 52.2, 325.721, 2.42, 
  8.8, 41.3, 19.275, "", 54.7, 0.452}, {"SLE", "Africa", "Sierra Leone", 
  "2020-10-22", 2340., 3., 2.429, 73., 0., 0., 293.344, 0.376, 0.304, 9.151, 
  0., 0., 0.87, "", "", "", "", "", "", "", "", "", "", "", "", "", "", "", 
  "", "", "", "", "", "", "", "", "", "", "", 31.48, 7.976985*^6, 104.7, 
  19.1, 2.538, 1.285, 1390.3, 52.2, 325.721, 2.42, 8.8, 41.3, 19.275, "", 
  54.7, 0.452}, {"SLE", "Africa", "Sierra Leone", "2020-10-23", 2343., 3., 
  2.571, 74., 1., 0.143, 293.72, 0.376, 0.322, 9.277, 0.125, 0.018, 0.88, "", 
  "", "", "", "", "", "", "", "", "", "", "", "", "", "", "", "", "", "", "", 
  "", "", "", "", "", "", 31.48, 7.976985*^6, 104.7, 19.1, 2.538, 1.285, 
  1390.3, 52.2, 325.721, 2.42, 8.8, 41.3, 19.275, "", 54.7, 0.452}, 
 {"SLE", "Africa", "Sierra Leone", "2020-10-24", 2345., 2., 2.571, 74., 0., 
  0.143, 293.971, 0.251, 0.322, 9.277, 0., 0.018, 0.88, "", "", "", "", "", 
  "", "", "", "", "", "", "", "", "", "", "", "", "", "", "", "", "", "", "", 
  "", "", 31.48, 7.976985*^6, 104.7, 19.1, 2.538, 1.285, 1390.3, 52.2, 
  325.721, 2.42, 8.8, 41.3, 19.275, "", 54.7, 0.452}, 
 {"SLE", "Africa", "Sierra Leone", "2020-10-25", 2346., 1., 2.286, 74., 0., 
  0.143, 294.096, 0.125, 0.287, 9.277, 0., 0.018, 0.89, "", "", "", "", "", 
  "", "", "", "", "", "", "", "", "", "", "", "", "", "", "", "", "", "", "", 
  "", "", 31.48, 7.976985*^6, 104.7, 19.1, 2.538, 1.285, 1390.3, 52.2, 
  325.721, 2.42, 8.8, 41.3, 19.275, "", 54.7, 0.452}, 
 {"SLE", "Africa", "Sierra Leone", "2020-10-26", 2346., 0., 2.143, 74., 0., 
  0.143, 294.096, 0., 0.269, 9.277, 0., 0.018, 0.9, "", "", "", "", "", "", 
  "", "", "", "", "", "", "", "", "", "", "", "", "", "", "", "", "", "", "", 
  "", 31.48, 7.976985*^6, 104.7, 19.1, 2.538, 1.285, 1390.3, 52.2, 325.721, 
  2.42, 8.8, 41.3, 19.275, "", 54.7, 0.452}, 
 {"SLE", "Africa", "Sierra Leone", "2020-10-27", 2350., 4., 2., 74., 0., 
  0.143, 294.598, 0.501, 0.251, 9.277, 0., 0.018, 0.91, "", "", "", "", "", 
  "", "", "", "", "", "", "", "", "", "", "", "", "", "", "", "", "", "", "", 
  "", "", 31.48, 7.976985*^6, 104.7, 19.1, 2.538, 1.285, 1390.3, 52.2, 
  325.721, 2.42, 8.8, 41.3, 19.275, "", 54.7, 0.452}, 
 {"SLE", "Africa", "Sierra Leone", "2020-10-28", 2354., 4., 2.429, 74., 0., 
  0.143, 295.099, 0.501, 0.304, 9.277, 0., 0.018, 0.91, "", "", "", "", "", 
  "", "", "", "", "", "", "", "", "", "", "", "", "", "", "", "", "", "", "", 
  "", "", 31.48, 7.976985*^6, 104.7, 19.1, 2.538, 1.285, 1390.3, 52.2, 
  325.721, 2.42, 8.8, 41.3, 19.275, "", 54.7, 0.452}, 
 {"SLE", "Africa", "Sierra Leone", "2020-10-29", 2362., 8., 3.143, 74., 0., 
  0.143, 296.102, 1.003, 0.394, 9.277, 0., 0.018, 0.92, "", "", "", "", "", 
  "", "", "", "", "", "", "", "", "", "", "", "", "", "", "", "", "", "", "", 
  "", "", 31.48, 7.976985*^6, 104.7, 19.1, 2.538, 1.285, 1390.3, 52.2, 
  325.721, 2.42, 8.8, 41.3, 19.275, "", 54.7, 0.452}, 
 {"SLE", "Africa", "Sierra Leone", "2020-10-30", 2365., 3., 3.143, 74., 0., 
  0., 296.478, 0.376, 0.394, 9.277, 0., 0., 0.91, "", "", "", "", "", "", "", 
  "", "", "", "", "", "", "", "", "", "", "", "", "", "", "", "", "", "", "", 
  31.48, 7.976985*^6, 104.7, 19.1, 2.538, 1.285, 1390.3, 52.2, 325.721, 2.42, 
  8.8, 41.3, 19.275, "", 54.7, 0.452}, {"SLE", "Africa", "Sierra Leone", 
  "2020-10-31", 2366., 1., 3., 74., 0., 0., 296.603, 0.125, 0.376, 9.277, 0., 
  0., 0.91, "", "", "", "", "", "", "", "", "", "", "", "", "", "", "", "", 
  "", "", "", "", "", "", "", "", "", "", 31.48, 7.976985*^6, 104.7, 19.1, 
  2.538, 1.285, 1390.3, 52.2, 325.721, 2.42, 8.8, 41.3, 19.275, "", 54.7, 
  0.452}, {"SLE", "Africa", "Sierra Leone", "2020-11-01", 2366., 0., 2.857, 
  74., 0., 0., 296.603, 0., 0.358, 9.277, 0., 0., 0.91, "", "", "", "", "", 
  "", "", "", "", "", "", "", "", "", "", "", "", "", "", "", "", "", "", "", 
  "", "", 31.48, 7.976985*^6, 104.7, 19.1, 2.538, 1.285, 1390.3, 52.2, 
  325.721, 2.42, 8.8, 41.3, 19.275, "", 54.7, 0.452}, 
 {"SLE", "Africa", "Sierra Leone", "2020-11-02", 2366., 0., 2.857, 74., 0., 
  0., 296.603, 0., 0.358, 9.277, 0., 0., 0.92, "", "", "", "", "", "", "", 
  "", "", "", "", "", "", "", "", "", "", "", "", "", "", "", "", "", "", "", 
  31.48, 7.976985*^6, 104.7, 19.1, 2.538, 1.285, 1390.3, 52.2, 325.721, 2.42, 
  8.8, 41.3, 19.275, "", 54.7, 0.452}, {"SLE", "Africa", "Sierra Leone", 
  "2020-11-03", 2368., 2., 2.571, 74., 0., 0., 296.854, 0.251, 0.322, 9.277, 
  0., 0., 0.92, "", "", "", "", "", "", "", "", "", "", "", "", "", "", "", 
  "", "", "", "", "", "", "", "", "", "", "", 31.48, 7.976985*^6, 104.7, 
  19.1, 2.538, 1.285, 1390.3, 52.2, 325.721, 2.42, 8.8, 41.3, 19.275, "", 
  54.7, 0.452}, {"SLE", "Africa", "Sierra Leone", "2020-11-04", 2369., 1., 
  2.143, 74., 0., 0., 296.979, 0.125, 0.269, 9.277, 0., 0., 0.93, "", "", "", 
  "", "", "", "", "", "", "", "", "", "", "", "", "", "", "", "", "", "", "", 
  "", "", "", "", 31.48, 7.976985*^6, 104.7, 19.1, 2.538, 1.285, 1390.3, 
  52.2, 325.721, 2.42, 8.8, 41.3, 19.275, "", 54.7, 0.452}, 
 {"SLE", "Africa", "Sierra Leone", "2020-11-05", 2371., 2., 1.286, 74., 0., 
  0., 297.23, 0.251, 0.161, 9.277, 0., 0., 0.94, "", "", "", "", "", "", "", 
  "", "", "", "", "", "", "", "", "", "", "", "", "", "", "", "", "", "", "", 
  31.48, 7.976985*^6, 104.7, 19.1, 2.538, 1.285, 1390.3, 52.2, 325.721, 2.42, 
  8.8, 41.3, 19.275, "", 54.7, 0.452}, {"SLE", "Africa", "Sierra Leone", 
  "2020-11-06", 2373., 2., 1.143, 74., 0., 0., 297.481, 0.251, 0.143, 9.277, 
  0., 0., 0.95, "", "", "", "", "", "", "", "", "", "", "", "", "", "", "", 
  "", "", "", "", "", "", "", "", "", "", "", 31.48, 7.976985*^6, 104.7, 
  19.1, 2.538, 1.285, 1390.3, 52.2, 325.721, 2.42, 8.8, 41.3, 19.275, "", 
  54.7, 0.452}, {"SLE", "Africa", "Sierra Leone", "2020-11-07", 2381., 8., 
  2.143, 74., 0., 0., 298.484, 1.003, 0.269, 9.277, 0., 0., 0.96, "", "", "", 
  "", "", "", "", "", "", "", "", "", "", "", "", "", "", "", "", "", "", "", 
  "", "", "", "", 31.48, 7.976985*^6, 104.7, 19.1, 2.538, 1.285, 1390.3, 
  52.2, 325.721, 2.42, 8.8, 41.3, 19.275, "", 54.7, 0.452}, 
 {"SLE", "Africa", "Sierra Leone", "2020-11-08", 2381., 0., 2.143, 74., 0., 
  0., 298.484, 0., 0.269, 9.277, 0., 0., 0.96, "", "", "", "", "", "", "", 
  "", "", "", "", "", "", "", "", "", "", "", "", "", "", "", "", "", "", "", 
  31.48, 7.976985*^6, 104.7, 19.1, 2.538, 1.285, 1390.3, 52.2, 325.721, 2.42, 
  8.8, 41.3, 19.275, "", 54.7, 0.452}, {"SLE", "Africa", "Sierra Leone", 
  "2020-11-09", 2385., 4., 2.714, 74., 0., 0., 298.985, 0.501, 0.34, 9.277, 
  0., 0., 0.96, "", "", "", "", "", "", "", "", "", "", "", "", "", "", "", 
  "", "", "", "", "", "", "", "", "", "", "", 31.48, 7.976985*^6, 104.7, 
  19.1, 2.538, 1.285, 1390.3, 52.2, 325.721, 2.42, 8.8, 41.3, 19.275, "", 
  54.7, 0.452}, {"SLE", "Africa", "Sierra Leone", "2020-11-10", 2386., 1., 
  2.571, 74., 0., 0., 299.111, 0.125, 0.322, 9.277, 0., 0., 0.96, "", "", "", 
  "", "", "", "", "", "", "", "", "", "", "", "", "", "", "", "", "", "", "", 
  "", "", "", "", 31.48, 7.976985*^6, 104.7, 19.1, 2.538, 1.285, 1390.3, 
  52.2, 325.721, 2.42, 8.8, 41.3, 19.275, "", 54.7, 0.452}, 
 {"SLE", "Africa", "Sierra Leone", "2020-11-11", 2386., 0., 2.429, 74., 0., 
  0., 299.111, 0., 0.304, 9.277, 0., 0., 0.96, "", "", "", "", "", "", "", 
  "", "", "", "", "", "", "", "", "", "", "", "", "", "", "", "", "", "", "", 
  31.48, 7.976985*^6, 104.7, 19.1, 2.538, 1.285, 1390.3, 52.2, 325.721, 2.42, 
  8.8, 41.3, 19.275, "", 54.7, 0.452}, {"SLE", "Africa", "Sierra Leone", 
  "2020-11-12", 2387., 1., 2.286, 74., 0., 0., 299.236, 0.125, 0.287, 9.277, 
  0., 0., 0.96, "", "", "", "", "", "", "", "", "", "", "", "", "", "", "", 
  "", "", "", "", "", "", "", "", "", "", "", 31.48, 7.976985*^6, 104.7, 
  19.1, 2.538, 1.285, 1390.3, 52.2, 325.721, 2.42, 8.8, 41.3, 19.275, "", 
  54.7, 0.452}, {"SLE", "Africa", "Sierra Leone", "2020-11-13", 2389., 2., 
  2.286, 74., 0., 0., 299.487, 0.251, 0.287, 9.277, 0., 0., 0.97, "", "", "", 
  "", "", "", "", "", "", "", "", "", "", "", "", "", "", "", "", "", "", "", 
  "", "", "", "", 31.48, 7.976985*^6, 104.7, 19.1, 2.538, 1.285, 1390.3, 
  52.2, 325.721, 2.42, 8.8, 41.3, 19.275, "", 54.7, 0.452}, 
 {"SLE", "Africa", "Sierra Leone", "2020-11-14", 2391., 2., 1.429, 74., 0., 
  0., 299.737, 0.251, 0.179, 9.277, 0., 0., 0.98, "", "", "", "", "", "", "", 
  "", "", "", "", "", "", "", "", "", "", "", "", "", "", "", "", "", "", "", 
  31.48, 7.976985*^6, 104.7, 19.1, 2.538, 1.285, 1390.3, 52.2, 325.721, 2.42, 
  8.8, 41.3, 19.275, "", 54.7, 0.452}, {"SLE", "Africa", "Sierra Leone", 
  "2020-11-15", 2391., 0., 1.429, 74., 0., 0., 299.737, 0., 0.179, 9.277, 0., 
  0., 0.99, "", "", "", "", "", "", "", "", "", "", "", "", "", "", "", "", 
  "", "", "", "", "", "", "", "", "", "", 31.48, 7.976985*^6, 104.7, 19.1, 
  2.538, 1.285, 1390.3, 52.2, 325.721, 2.42, 8.8, 41.3, 19.275, "", 54.7, 
  0.452}, {"SLE", "Africa", "Sierra Leone", "2020-11-16", 2391., 0., 0.857, 
  74., 0., 0., 299.737, 0., 0.107, 9.277, 0., 0., 1., "", "", "", "", "", "", 
  "", "", "", "", "", "", "", "", "", "", "", "", "", "", "", "", "", "", "", 
  "", 40.74, 7.976985*^6, 104.7, 19.1, 2.538, 1.285, 1390.3, 52.2, 325.721, 
  2.42, 8.8, 41.3, 19.275, "", 54.7, 0.452}, 
 {"SLE", "Africa", "Sierra Leone", "2020-11-17", 2392., 1., 0.857, 74., 0., 
  0., 299.863, 0.125, 0.107, 9.277, 0., 0., 1.02, "", "", "", "", "", "", "", 
  "", "", "", "", "", "", "", "", "", "", "", "", "", "", "", "", "", "", "", 
  40.74, 7.976985*^6, 104.7, 19.1, 2.538, 1.285, 1390.3, 52.2, 325.721, 2.42, 
  8.8, 41.3, 19.275, "", 54.7, 0.452}, {"SLE", "Africa", "Sierra Leone", 
  "2020-11-18", 2397., 5., 1.571, 74., 0., 0., 300.489, 0.627, 0.197, 9.277, 
  0., 0., 1.03, "", "", "", "", "", "", "", "", "", "", "", "", "", "", "", 
  "", "", "", "", "", "", "", "", "", "", "", 40.74, 7.976985*^6, 104.7, 
  19.1, 2.538, 1.285, 1390.3, 52.2, 325.721, 2.42, 8.8, 41.3, 19.275, "", 
  54.7, 0.452}, {"SLE", "Africa", "Sierra Leone", "2020-11-19", 2397., 0., 
  1.429, 74., 0., 0., 300.489, 0., 0.179, 9.277, 0., 0., 1.04, "", "", "", 
  "", "", "", "", "", "", "", "", "", "", "", "", "", "", "", "", "", "", "", 
  "", "", "", "", 40.74, 7.976985*^6, 104.7, 19.1, 2.538, 1.285, 1390.3, 
  52.2, 325.721, 2.42, 8.8, 41.3, 19.275, "", 54.7, 0.452}, 
 {"SLE", "Africa", "Sierra Leone", "2020-11-20", 2399., 2., 1.429, 74., 0., 
  0., 300.74, 0.251, 0.179, 9.277, 0., 0., 1.05, "", "", "", "", "", "", "", 
  "", "", "", "", "", "", "", "", "", "", "", "", "", "", "", "", "", "", "", 
  40.74, 7.976985*^6, 104.7, 19.1, 2.538, 1.285, 1390.3, 52.2, 325.721, 2.42, 
  8.8, 41.3, 19.275, "", 54.7, 0.452}, {"SLE", "Africa", "Sierra Leone", 
  "2020-11-21", 2405., 6., 2., 74., 0., 0., 301.492, 0.752, 0.251, 9.277, 0., 
  0., 1.06, "", "", "", "", "", "", "", "", "", "", "", "", "", "", "", "", 
  "", "", "", "", "", "", "", "", "", "", 40.74, 7.976985*^6, 104.7, 19.1, 
  2.538, 1.285, 1390.3, 52.2, 325.721, 2.42, 8.8, 41.3, 19.275, "", 54.7, 
  0.452}, {"SLE", "Africa", "Sierra Leone", "2020-11-22", 2405., 0., 2., 74., 
  0., 0., 301.492, 0., 0.251, 9.277, 0., 0., 1.06, "", "", "", "", "", "", 
  "", "", "", "", "", "", "", "", "", "", "", "", "", "", "", "", "", "", "", 
  "", 40.74, 7.976985*^6, 104.7, 19.1, 2.538, 1.285, 1390.3, 52.2, 325.721, 
  2.42, 8.8, 41.3, 19.275, "", 54.7, 0.452}, 
 {"SLE", "Africa", "Sierra Leone", "2020-11-23", 2406., 1., 2.143, 74., 0., 
  0., 301.618, 0.125, 0.269, 9.277, 0., 0., 1.06, "", "", "", "", "", "", "", 
  "", "", "", "", "", "", "", "", "", "", "", "", "", "", "", "", "", "", "", 
  40.74, 7.976985*^6, 104.7, 19.1, 2.538, 1.285, 1390.3, 52.2, 325.721, 2.42, 
  8.8, 41.3, 19.275, "", 54.7, 0.452}, {"SLE", "Africa", "Sierra Leone", 
  "2020-11-24", 2406., 0., 2., 74., 0., 0., 301.618, 0., 0.251, 9.277, 0., 
  0., 1.06, "", "", "", "", "", "", "", "", "", "", "", "", "", "", "", "", 
  "", "", "", "", "", "", "", "", "", "", 40.74, 7.976985*^6, 104.7, 19.1, 
  2.538, 1.285, 1390.3, 52.2, 325.721, 2.42, 8.8, 41.3, 19.275, "", 54.7, 
  0.452}, {"SLE", "Africa", "Sierra Leone", "2020-11-25", 2408., 2., 1.571, 
  74., 0., 0., 301.868, 0.251, 0.197, 9.277, 0., 0., 1.07, "", "", "", "", 
  "", "", "", "", "", "", "", "", "", "", "", "", "", "", "", "", "", "", "", 
  "", "", "", 40.74, 7.976985*^6, 104.7, 19.1, 2.538, 1.285, 1390.3, 52.2, 
  325.721, 2.42, 8.8, 41.3, 19.275, "", 54.7, 0.452}, 
 {"SLE", "Africa", "Sierra Leone", "2020-11-26", 2409., 1., 1.714, 74., 0., 
  0., 301.994, 0.125, 0.215, 9.277, 0., 0., 1.08, "", "", "", "", "", "", "", 
  "", "", "", "", "", "", "", "", "", "", "", "", "", "", "", "", "", "", "", 
  40.74, 7.976985*^6, 104.7, 19.1, 2.538, 1.285, 1390.3, 52.2, 325.721, 2.42, 
  8.8, 41.3, 19.275, "", 54.7, 0.452}, {"SLE", "Africa", "Sierra Leone", 
  "2020-11-27", 2410., 1., 1.571, 74., 0., 0., 302.119, 0.125, 0.197, 9.277, 
  0., 0., 1.09, "", "", "", "", "", "", "", "", "", "", "", "", "", "", "", 
  "", "", "", "", "", "", "", "", "", "", "", 40.74, 7.976985*^6, 104.7, 
  19.1, 2.538, 1.285, 1390.3, 52.2, 325.721, 2.42, 8.8, 41.3, 19.275, "", 
  54.7, 0.452}, {"SLE", "Africa", "Sierra Leone", "2020-11-28", 2410., 0., 
  0.714, 74., 0., 0., 302.119, 0., 0.09, 9.277, 0., 0., 1.11, "", "", "", "", 
  "", "", "", "", "", "", "", "", "", "", "", "", "", "", "", "", "", "", "", 
  "", "", "", 40.74, 7.976985*^6, 104.7, 19.1, 2.538, 1.285, 1390.3, 52.2, 
  325.721, 2.42, 8.8, 41.3, 19.275, "", 54.7, 0.452}, 
 {"SLE", "Africa", "Sierra Leone", "2020-11-29", 2411., 1., 0.857, 74., 0., 
  0., 302.245, 0.125, 0.107, 9.277, 0., 0., 1.13, "", "", "", "", "", "", "", 
  "", "", "", "", "", "", "", "", "", "", "", "", "", "", "", "", "", "", "", 
  40.74, 7.976985*^6, 104.7, 19.1, 2.538, 1.285, 1390.3, 52.2, 325.721, 2.42, 
  8.8, 41.3, 19.275, "", 54.7, 0.452}, {"SLE", "Africa", "Sierra Leone", 
  "2020-11-30", 2412., 1., 0.857, 74., 0., 0., 302.37, 0.125, 0.107, 9.277, 
  0., 0., 1.15, "", "", "", "", "", "", "", "", "", "", "", "", "", "", "", 
  "", "", "", "", "", "", "", "", "", "", "", 40.74, 7.976985*^6, 104.7, 
  19.1, 2.538, 1.285, 1390.3, 52.2, 325.721, 2.42, 8.8, 41.3, 19.275, "", 
  54.7, 0.452}, {"SLE", "Africa", "Sierra Leone", "2020-12-01", 2413., 1., 
  1., 74., 0., 0., 302.495, 0.125, 0.125, 9.277, 0., 0., 1.17, "", "", "", 
  "", "", "", "", "", "", "", "", "", "", "", "", "", "", "", "", "", "", "", 
  "", "", "", "", 37.04, 7.976985*^6, 104.7, 19.1, 2.538, 1.285, 1390.3, 
  52.2, 325.721, 2.42, 8.8, 41.3, 19.275, "", 54.7, 0.452}, 
 {"SLE", "Africa", "Sierra Leone", "2020-12-02", 2416., 3., 1.143, 74., 0., 
  0., 302.871, 0.376, 0.143, 9.277, 0., 0., 1.19, "", "", "", "", "", "", "", 
  "", "", "", "", "", "", "", "", "", "", "", "", "", "", "", "", "", "", "", 
  37.04, 7.976985*^6, 104.7, 19.1, 2.538, 1.285, 1390.3, 52.2, 325.721, 2.42, 
  8.8, 41.3, 19.275, "", 54.7, 0.452}, {"SLE", "Africa", "Sierra Leone", 
  "2020-12-03", 2416., 0., 1., 74., 0., 0., 302.871, 0., 0.125, 9.277, 0., 
  0., 1.21, "", "", "", "", "", "", "", "", "", "", "", "", "", "", "", "", 
  "", "", "", "", "", "", "", "", "", "", 37.04, 7.976985*^6, 104.7, 19.1, 
  2.538, 1.285, 1390.3, 52.2, 325.721, 2.42, 8.8, 41.3, 19.275, "", 54.7, 
  0.452}, {"SLE", "Africa", "Sierra Leone", "2020-12-04", 2420., 4., 1.429, 
  74., 0., 0., 303.373, 0.501, 0.179, 9.277, 0., 0., 1.23, "", "", "", "", 
  "", "", "", "", "", "", "", "", "", "", "", "", "", "", "", "", "", "", "", 
  "", "", "", 37.04, 7.976985*^6, 104.7, 19.1, 2.538, 1.285, 1390.3, 52.2, 
  325.721, 2.42, 8.8, 41.3, 19.275, "", 54.7, 0.452}, 
 {"SLE", "Africa", "Sierra Leone", "2020-12-05", 2420., 0., 1.429, 74., 0., 
  0., 303.373, 0., 0.179, 9.277, 0., 0., 1.25, "", "", "", "", "", "", "", 
  "", "", "", "", "", "", "", "", "", "", "", "", "", "", "", "", "", "", "", 
  37.04, 7.976985*^6, 104.7, 19.1, 2.538, 1.285, 1390.3, 52.2, 325.721, 2.42, 
  8.8, 41.3, 19.275, "", 54.7, 0.452}, {"SLE", "Africa", "Sierra Leone", 
  "2020-12-06", 2426., 6., 2.143, 74., 0., 0., 304.125, 0.752, 0.269, 9.277, 
  0., 0., 1.27, "", "", "", "", "", "", "", "", "", "", "", "", "", "", "", 
  "", "", "", "", "", "", "", "", "", "", "", 37.04, 7.976985*^6, 104.7, 
  19.1, 2.538, 1.285, 1390.3, 52.2, 325.721, 2.42, 8.8, 41.3, 19.275, "", 
  54.7, 0.452}, {"SLE", "Africa", "Sierra Leone", "2020-12-07", 2428., 2., 
  2.286, 74., 0., 0., 304.376, 0.251, 0.287, 9.277, 0., 0., 1.28, "", "", "", 
  "", "", "", "", "", "", "", "", "", "", "", "", "", "", "", "", "", "", "", 
  "", "", "", "", 37.04, 7.976985*^6, 104.7, 19.1, 2.538, 1.285, 1390.3, 
  52.2, 325.721, 2.42, 8.8, 41.3, 19.275, "", 54.7, 0.452}, 
 {"SLE", "Africa", "Sierra Leone", "2020-12-08", 2428., 0., 2.143, 74., 0., 
  0., 304.376, 0., 0.269, 9.277, 0., 0., 1.28, "", "", "", "", "", "", "", 
  "", "", "", "", "", "", "", "", "", "", "", "", "", "", "", "", "", "", "", 
  37.04, 7.976985*^6, 104.7, 19.1, 2.538, 1.285, 1390.3, 52.2, 325.721, 2.42, 
  8.8, 41.3, 19.275, "", 54.7, 0.452}, {"SLE", "Africa", "Sierra Leone", 
  "2020-12-09", 2434., 6., 2.571, 74., 0., 0., 305.128, 0.752, 0.322, 9.277, 
  0., 0., 1.29, "", "", "", "", "", "", "", "", "", "", "", "", "", "", "", 
  "", "", "", "", "", "", "", "", "", "", "", 37.04, 7.976985*^6, 104.7, 
  19.1, 2.538, 1.285, 1390.3, 52.2, 325.721, 2.42, 8.8, 41.3, 19.275, "", 
  54.7, 0.452}, {"SLE", "Africa", "Sierra Leone", "2020-12-10", 2435., 1., 
  2.714, 74., 0., 0., 305.253, 0.125, 0.34, 9.277, 0., 0., 1.3, "", "", "", 
  "", "", "", "", "", "", "", "", "", "", "", "", "", "", "", "", "", "", "", 
  "", "", "", "", 37.04, 7.976985*^6, 104.7, 19.1, 2.538, 1.285, 1390.3, 
  52.2, 325.721, 2.42, 8.8, 41.3, 19.275, "", 54.7, 0.452}, 
 {"SLE", "Africa", "Sierra Leone", "2020-12-11", 2438., 3., 2.571, 75., 1., 
  0.143, 305.629, 0.376, 0.322, 9.402, 0.125, 0.018, 1.3, "", "", "", "", "", 
  "", "", "", "", "", "", "", "", "", "", "", "", "", "", "", "", "", "", "", 
  "", "", 37.04, 7.976985*^6, 104.7, 19.1, 2.538, 1.285, 1390.3, 52.2, 
  325.721, 2.42, 8.8, 41.3, 19.275, "", 54.7, 0.452}, 
 {"SLE", "Africa", "Sierra Leone", "2020-12-12", 2440., 2., 2.857, 75., 0., 
  0.143, 305.88, 0.251, 0.358, 9.402, 0., 0.018, 1.31, "", "", "", "", "", 
  "", "", "", "", "", "", "", "", "", "", "", "", "", "", "", "", "", "", "", 
  "", "", 37.04, 7.976985*^6, 104.7, 19.1, 2.538, 1.285, 1390.3, 52.2, 
  325.721, 2.42, 8.8, 41.3, 19.275, "", 54.7, 0.452}, 
 {"SLE", "Africa", "Sierra Leone", "2020-12-13", 2440., 0., 2., 75., 0., 
  0.143, 305.88, 0., 0.251, 9.402, 0., 0.018, 1.32, "", "", "", "", "", "", 
  "", "", "", "", "", "", "", "", "", "", "", "", "", "", "", "", "", "", "", 
  "", 37.04, 7.976985*^6, 104.7, 19.1, 2.538, 1.285, 1390.3, 52.2, 325.721, 
  2.42, 8.8, 41.3, 19.275, "", 54.7, 0.452}, 
 {"SLE", "Africa", "Sierra Leone", "2020-12-14", 2445., 5., 2.429, 75., 0., 
  0.143, 306.507, 0.627, 0.304, 9.402, 0., 0.018, 1.34, "", "", "", "", "", 
  "", "", "", "", "", "", "", "", "", "", "", "", "", "", "", "", "", "", "", 
  "", "", 37.04, 7.976985*^6, 104.7, 19.1, 2.538, 1.285, 1390.3, 52.2, 
  325.721, 2.42, 8.8, 41.3, 19.275, "", 54.7, 0.452}, 
 {"SLE", "Africa", "Sierra Leone", "2020-12-15", 2451., 6., 3.286, 75., 0., 
  0.143, 307.259, 0.752, 0.412, 9.402, 0., 0.018, 1.35, "", "", "", "", "", 
  "", "", "", "", "", "", "", "", "", "", "", "", "", "", "", "", "", "", "", 
  "", "", 37.04, 7.976985*^6, 104.7, 19.1, 2.538, 1.285, 1390.3, 52.2, 
  325.721, 2.42, 8.8, 41.3, 19.275, "", 54.7, 0.452}, 
 {"SLE", "Africa", "Sierra Leone", "2020-12-16", 2460., 9., 3.714, 75., 0., 
  0.143, 308.387, 1.128, 0.466, 9.402, 0., 0.018, 1.35, "", "", "", "", "", 
  "", "", "", "", "", "", "", "", "", "", "", "", "", "", "", "", "", "", "", 
  "", "", 37.04, 7.976985*^6, 104.7, 19.1, 2.538, 1.285, 1390.3, 52.2, 
  325.721, 2.42, 8.8, 41.3, 19.275, "", 54.7, 0.452}, 
 {"SLE", "Africa", "Sierra Leone", "2020-12-17", 2464., 4., 4.143, 75., 0., 
  0.143, 308.889, 0.501, 0.519, 9.402, 0., 0.018, 1.34, "", "", "", "", "", 
  "", "", "", "", "", "", "", "", "", "", "", "", "", "", "", "", "", "", "", 
  "", "", 37.04, 7.976985*^6, 104.7, 19.1, 2.538, 1.285, 1390.3, 52.2, 
  325.721, 2.42, 8.8, 41.3, 19.275, "", 54.7, 0.452}, 
 {"SLE", "Africa", "Sierra Leone", "2020-12-18", 2486., 22., 6.857, 75., 0., 
  0., 311.647, 2.758, 0.86, 9.402, 0., 0., 1.34, "", "", "", "", "", "", "", 
  "", "", "", "", "", "", "", "", "", "", "", "", "", "", "", "", "", "", "", 
  37.04, 7.976985*^6, 104.7, 19.1, 2.538, 1.285, 1390.3, 52.2, 325.721, 2.42, 
  8.8, 41.3, 19.275, "", 54.7, 0.452}, {"SLE", "Africa", "Sierra Leone", 
  "2020-12-19", 2497., 11., 8.143, 75., 0., 0., 313.026, 1.379, 1.021, 9.402, 
  0., 0., 1.34, "", "", "", "", "", "", "", "", "", "", "", "", "", "", "", 
  "", "", "", "", "", "", "", "", "", "", "", 37.04, 7.976985*^6, 104.7, 
  19.1, 2.538, 1.285, 1390.3, 52.2, 325.721, 2.42, 8.8, 41.3, 19.275, "", 
  54.7, 0.452}, {"SLE", "Africa", "Sierra Leone", "2020-12-20", 2509., 12., 
  9.857, 75., 0., 0., 314.53, 1.504, 1.236, 9.402, 0., 0., 1.33, "", "", "", 
  "", "", "", "", "", "", "", "", "", "", "", "", "", "", "", "", "", "", "", 
  "", "", "", "", 37.04, 7.976985*^6, 104.7, 19.1, 2.538, 1.285, 1390.3, 
  52.2, 325.721, 2.42, 8.8, 41.3, 19.275, "", 54.7, 0.452}, 
 {"SLE", "Africa", "Sierra Leone", "2020-12-21", 2509., 0., 9.143, 75., 0., 
  0., 314.53, 0., 1.146, 9.402, 0., 0., 1.32, "", "", "", "", "", "", "", "", 
  "", "", "", "", "", "", "", "", "", "", "", "", "", "", "", "", "", "", 
  37.04, 7.976985*^6, 104.7, 19.1, 2.538, 1.285, 1390.3, 52.2, 325.721, 2.42, 
  8.8, 41.3, 19.275, "", 54.7, 0.452}, {"SLE", "Africa", "Sierra Leone", 
  "2020-12-22", 2518., 9., 9.571, 75., 0., 0., 315.658, 1.128, 1.2, 9.402, 
  0., 0., 1.32, "", "", "", "", "", "", "", "", "", "", "", "", "", "", "", 
  "", "", "", "", "", "", "", "", "", "", "", 37.04, 7.976985*^6, 104.7, 
  19.1, 2.538, 1.285, 1390.3, 52.2, 325.721, 2.42, 8.8, 41.3, 19.275, "", 
  54.7, 0.452}, {"SLE", "Africa", "Sierra Leone", "2020-12-23", 2524., 6., 
  9.143, 76., 1., 0.143, 316.41, 0.752, 1.146, 9.527, 0.125, 0.018, 1.32, "", 
  "", "", "", "", "", "", "", "", "", "", "", "", "", "", "", "", "", "", "", 
  "", "", "", "", "", "", 37.04, 7.976985*^6, 104.7, 19.1, 2.538, 1.285, 
  1390.3, 52.2, 325.721, 2.42, 8.8, 41.3, 19.275, "", 54.7, 0.452}, 
 {"SLE", "Africa", "Sierra Leone", "2020-12-24", 2531., 7., 9.571, 76., 0., 
  0.143, 317.288, 0.878, 1.2, 9.527, 0., 0.018, 1.32, "", "", "", "", "", "", 
  "", "", "", "", "", "", "", "", "", "", "", "", "", "", "", "", "", "", "", 
  "", 37.04, 7.976985*^6, 104.7, 19.1, 2.538, 1.285, 1390.3, 52.2, 325.721, 
  2.42, 8.8, 41.3, 19.275, "", 54.7, 0.452}, 
 {"SLE", "Africa", "Sierra Leone", "2020-12-25", 2549., 18., 9., 76., 0., 
  0.143, 319.544, 2.256, 1.128, 9.527, 0., 0.018, 1.32, "", "", "", "", "", 
  "", "", "", "", "", "", "", "", "", "", "", "", "", "", "", "", "", "", "", 
  "", "", 37.04, 7.976985*^6, 104.7, 19.1, 2.538, 1.285, 1390.3, 52.2, 
  325.721, 2.42, 8.8, 41.3, 19.275, "", 54.7, 0.452}, 
 {"SLE", "Africa", "Sierra Leone", "2020-12-26", 2549., 0., 7.429, 76., 0., 
  0.143, 319.544, 0., 0.931, 9.527, 0., 0.018, 1.32, "", "", "", "", "", "", 
  "", "", "", "", "", "", "", "", "", "", "", "", "", "", "", "", "", "", "", 
  "", 37.04, 7.976985*^6, 104.7, 19.1, 2.538, 1.285, 1390.3, 52.2, 325.721, 
  2.42, 8.8, 41.3, 19.275, "", 54.7, 0.452}, 
 {"SLE", "Africa", "Sierra Leone", "2020-12-27", 2560., 11., 7.286, 76., 0., 
  0.143, 320.923, 1.379, 0.913, 9.527, 0., 0.018, 1.32, "", "", "", "", "", 
  "", "", "", "", "", "", "", "", "", "", "", "", "", "", "", "", "", "", "", 
  "", "", 37.04, 7.976985*^6, 104.7, 19.1, 2.538, 1.285, 1390.3, 52.2, 
  325.721, 2.42, 8.8, 41.3, 19.275, "", 54.7, 0.452}, 
 {"SLE", "Africa", "Sierra Leone", "2020-12-28", 2560., 0., 7.286, 76., 0., 
  0.143, 320.923, 0., 0.913, 9.527, 0., 0.018, 1.33, "", "", "", "", "", "", 
  "", "", "", "", "", "", "", "", "", "", "", "", "", "", "", "", "", "", "", 
  "", 37.04, 7.976985*^6, 104.7, 19.1, 2.538, 1.285, 1390.3, 52.2, 325.721, 
  2.42, 8.8, 41.3, 19.275, "", 54.7, 0.452}, 
 {"SLE", "Africa", "Sierra Leone", "2020-12-29", 2569., 9., 7.286, 76., 0., 
  0.143, 322.052, 1.128, 0.913, 9.527, 0., 0.018, 1.33, "", "", "", "", "", 
  "", "", "", "", "", "", "", "", "", "", "", "", "", "", "", "", "", "", "", 
  "", "", 37.04, 7.976985*^6, 104.7, 19.1, 2.538, 1.285, 1390.3, 52.2, 
  325.721, 2.42, 8.8, 41.3, 19.275, "", 54.7, 0.452}, 
 {"SLE", "Africa", "Sierra Leone", "2020-12-30", 2583., 14., 8.429, 76., 0., 
  0., 323.807, 1.755, 1.057, 9.527, 0., 0., 1.34, "", "", "", "", "", "", "", 
  "", "", "", "", "", "", "", "", "", "", "", "", "", "", "", "", "", "", "", 
  37.04, 7.976985*^6, 104.7, 19.1, 2.538, 1.285, 1390.3, 52.2, 325.721, 2.42, 
  8.8, 41.3, 19.275, "", 54.7, 0.452}, {"SLE", "Africa", "Sierra Leone", 
  "2020-12-31", 2611., 28., 11.429, 76., 0., 0., 327.317, 3.51, 1.433, 9.527, 
  0., 0., 1.35, "", "", "", "", "", "", "", "", "", "", "", "", "", "", "", 
  "", "", "", "", "", "", "", "", "", "", "", 37.04, 7.976985*^6, 104.7, 
  19.1, 2.538, 1.285, 1390.3, 52.2, 325.721, 2.42, 8.8, 41.3, 19.275, "", 
  54.7, 0.452}, {"SLE", "Africa", "Sierra Leone", "2021-01-01", 2635., 24., 
  12.286, 76., 0., 0., 330.325, 3.009, 1.54, 9.527, 0., 0., 1.34, "", "", "", 
  "", "", "", "", "", "", "", "", "", "", "", "", "", "", "", "", "", "", "", 
  "", "", "", "", 37.04, 7.976985*^6, 104.7, 19.1, 2.538, 1.285, 1390.3, 
  52.2, 325.721, 2.42, 8.8, 41.3, 19.275, "", 54.7, 0.452}, 
 {"SLE", "Africa", "Sierra Leone", "2021-01-02", 2646., 11., 13.857, 76., 0., 
  0., 331.704, 1.379, 1.737, 9.527, 0., 0., 1.34, "", "", "", "", "", "", "", 
  "", "", "", "", "", "", "", "", "", "", "", "", "", "", "", "", "", "", "", 
  37.04, 7.976985*^6, 104.7, 19.1, 2.538, 1.285, 1390.3, 52.2, 325.721, 2.42, 
  8.8, 41.3, 19.275, "", 54.7, 0.452}, {"SLE", "Africa", "Sierra Leone", 
  "2021-01-03", 2673., 27., 16.143, 76., 0., 0., 335.089, 3.385, 2.024, 
  9.527, 0., 0., 1.33, "", "", "", "", "", "", "", "", "", "", "", "", "", 
  "", "", "", "", "", "", "", "", "", "", "", "", "", 37.04, 7.976985*^6, 
  104.7, 19.1, 2.538, 1.285, 1390.3, 52.2, 325.721, 2.42, 8.8, 41.3, 19.275, 
  "", 54.7, 0.452}, {"SLE", "Africa", "Sierra Leone", "2021-01-04", 2673., 
  0., 16.143, 76., 0., 0., 335.089, 0., 2.024, 9.527, 0., 0., 1.32, "", "", 
  "", "", "", "", "", "", "", "", "", "", "", "", "", "", "", "", "", "", "", 
  "", "", "", "", "", 37.04, 7.976985*^6, 104.7, 19.1, 2.538, 1.285, 1390.3, 
  52.2, 325.721, 2.42, 8.8, 41.3, 19.275, "", 54.7, 0.452}, 
 {"SLE", "Africa", "Sierra Leone", "2021-01-05", 2724., 51., 22.143, 76., 0., 
  0., 341.482, 6.393, 2.776, 9.527, 0., 0., 1.32, "", "", "", "", "", "", "", 
  "", "", "", "", "", "", "", "", "", "", "", "", "", "", "", "", "", "", "", 
  37.04, 7.976985*^6, 104.7, 19.1, 2.538, 1.285, 1390.3, 52.2, 325.721, 2.42, 
  8.8, 41.3, 19.275, "", 54.7, 0.452}, {"SLE", "Africa", "Sierra Leone", 
  "2021-01-06", 2739., 15., 22.286, 76., 0., 0., 343.363, 1.88, 2.794, 9.527, 
  0., 0., 1.3, "", "", "", "", "", "", "", "", "", "", "", "", "", "", "", 
  "", "", "", "", "", "", "", "", "", "", "", 37.04, 7.976985*^6, 104.7, 
  19.1, 2.538, 1.285, 1390.3, 52.2, 325.721, 2.42, 8.8, 41.3, 19.275, "", 
  54.7, 0.452}, {"SLE", "Africa", "Sierra Leone", "2021-01-07", 2757., 18., 
  20.857, 77., 1., 0.143, 345.619, 2.256, 2.615, 9.653, 0.125, 0.018, 1.29, 
  "", "", "", "", "", "", "", "", "", "", "", "", "", "", "", "", "", "", "", 
  "", "", "", "", "", "", "", 37.04, 7.976985*^6, 104.7, 19.1, 2.538, 1.285, 
  1390.3, 52.2, 325.721, 2.42, 8.8, 41.3, 19.275, "", 54.7, 0.452}, 
 {"SLE", "Africa", "Sierra Leone", "2021-01-08", 2782., 25., 21., 77., 0., 
  0.143, 348.753, 3.134, 2.633, 9.653, 0., 0.018, 1.28, "", "", "", "", "", 
  "", "", "", "", "", "", "", "", "", "", "", "", "", "", "", "", "", "", "", 
  "", "", 37.04, 7.976985*^6, 104.7, 19.1, 2.538, 1.285, 1390.3, 52.2, 
  325.721, 2.42, 8.8, 41.3, 19.275, "", 54.7, 0.452}, 
 {"SLE", "Africa", "Sierra Leone", "2021-01-09", 2803., 21., 22.429, 77., 0., 
  0.143, 351.386, 2.633, 2.812, 9.653, 0., 0.018, 1.26, "", "", "", "", "", 
  "", "", "", "", "", "", "", "", "", "", "", "", "", "", "", "", "", "", "", 
  "", "", 37.04, 7.976985*^6, 104.7, 19.1, 2.538, 1.285, 1390.3, 52.2, 
  325.721, 2.42, 8.8, 41.3, 19.275, "", 54.7, 0.452}, 
 {"SLE", "Africa", "Sierra Leone", "2021-01-10", 2834., 31., 23., 77., 0., 
  0.143, 355.272, 3.886, 2.883, 9.653, 0., 0.018, 1.25, "", "", "", "", "", 
  "", "", "", "", "", "", "", "", "", "", "", "", "", "", "", "", "", "", "", 
  "", "", 37.04, 7.976985*^6, 104.7, 19.1, 2.538, 1.285, 1390.3, 52.2, 
  325.721, 2.42, 8.8, 41.3, 19.275, "", 54.7, 0.452}, 
 {"SLE", "Africa", "Sierra Leone", "2021-01-11", 2846., 12., 24.714, 77., 0., 
  0.143, 356.776, 1.504, 3.098, 9.653, 0., 0.018, 1.24, "", "", "", "", "", 
  "", "", "", "", "", "", "", "", "", "", "", "", "", "", "", "", "", "", "", 
  "", "", 37.04, 7.976985*^6, 104.7, 19.1, 2.538, 1.285, 1390.3, 52.2, 
  325.721, 2.42, 8.8, 41.3, 19.275, "", 54.7, 0.452}, 
 {"SLE", "Africa", "Sierra Leone", "2021-01-12", 2864., 18., 20., 77., 0., 
  0.143, 359.033, 2.256, 2.507, 9.653, 0., 0.018, 1.23, "", "", "", "", "", 
  "", "", "", "", "", "", "", "", "", "", "", "", "", "", "", "", "", "", "", 
  "", "", 37.04, 7.976985*^6, 104.7, 19.1, 2.538, 1.285, 1390.3, 52.2, 
  325.721, 2.42, 8.8, 41.3, 19.275, "", 54.7, 0.452}, 
 {"SLE", "Africa", "Sierra Leone", "2021-01-13", 2887., 23., 21.143, 77., 0., 
  0.143, 361.916, 2.883, 2.65, 9.653, 0., 0.018, 1.22, "", "", "", "", "", 
  "", "", "", "", "", "", "", "", "", "", "", "", "", "", "", "", "", "", "", 
  "", "", 37.04, 7.976985*^6, 104.7, 19.1, 2.538, 1.285, 1390.3, 52.2, 
  325.721, 2.42, 8.8, 41.3, 19.275, "", 54.7, 0.452}, 
 {"SLE", "Africa", "Sierra Leone", "2021-01-14", 2933., 46., 25.143, 77., 0., 
  0., 367.683, 5.767, 3.152, 9.653, 0., 0., 1.21, "", "", "", "", "", "", "", 
  "", "", "", "", "", "", "", "", "", "", "", "", "", "", "", "", "", "", "", 
  37.04, 7.976985*^6, 104.7, 19.1, 2.538, 1.285, 1390.3, 52.2, 325.721, 2.42, 
  8.8, 41.3, 19.275, "", 54.7, 0.452}, {"SLE", "Africa", "Sierra Leone", 
  "2021-01-15", 2959., 26., 25.286, 77., 0., 0., 370.942, 3.259, 3.17, 9.653, 
  0., 0., 1.2, "", "", "", "", "", "", "", "", "", "", "", "", "", "", "", 
  "", "", "", "", "", "", "", "", "", "", "", 37.04, 7.976985*^6, 104.7, 
  19.1, 2.538, 1.285, 1390.3, 52.2, 325.721, 2.42, 8.8, 41.3, 19.275, "", 
  54.7, 0.452}, {"SLE", "Africa", "Sierra Leone", "2021-01-16", 2970., 11., 
  23.857, 77., 0., 0., 372.321, 1.379, 2.991, 9.653, 0., 0., 1.19, "", "", 
  "", "", "", "", "", "", "", "", "", "", "", "", "", "", "", "", "", "", "", 
  "", "", "", "", "", 37.04, 7.976985*^6, 104.7, 19.1, 2.538, 1.285, 1390.3, 
  52.2, 325.721, 2.42, 8.8, 41.3, 19.275, "", 54.7, 0.452}, 
 {"SLE", "Africa", "Sierra Leone", "2021-01-17", 3006., 36., 24.571, 77., 0., 
  0., 376.834, 4.513, 3.08, 9.653, 0., 0., 1.18, "", "", "", "", "", "", "", 
  "", "", "", "", "", "", "", "", "", "", "", "", "", "", "", "", "", "", "", 
  37.04, 7.976985*^6, 104.7, 19.1, 2.538, 1.285, 1390.3, 52.2, 325.721, 2.42, 
  8.8, 41.3, 19.275, "", 54.7, 0.452}, {"SLE", "Africa", "Sierra Leone", 
  "2021-01-18", 3014., 8., 24., 77., 0., 0., 377.837, 1.003, 3.009, 9.653, 
  0., 0., 1.17, "", "", "", "", "", "", "", "", "", "", "", "", "", "", "", 
  "", "", "", "", "", "", "", "", "", "", "", 37.04, 7.976985*^6, 104.7, 
  19.1, 2.538, 1.285, 1390.3, 52.2, 325.721, 2.42, 8.8, 41.3, 19.275, "", 
  54.7, 0.452}, {"SLE", "Africa", "Sierra Leone", "2021-01-19", 3030., 16., 
  23.714, 77., 0., 0., 379.843, 2.006, 2.973, 9.653, 0., 0., 1.16, "", "", 
  "", "", "", "", "", "", "", "", "", "", "", "", "", "", "", "", "", "", "", 
  "", "", "", "", "", 37.04, 7.976985*^6, 104.7, 19.1, 2.538, 1.285, 1390.3, 
  52.2, 325.721, 2.42, 8.8, 41.3, 19.275, "", 54.7, 0.452}, 
 {"SLE", "Africa", "Sierra Leone", "2021-01-20", 3030., 0., 20.429, 77., 0., 
  0., 379.843, 0., 2.561, 9.653, 0., 0., 1.15, "", "", "", "", "", "", "", 
  "", "", "", "", "", "", "", "", "", "", "", "", "", "", "", "", "", "", "", 
  37.04, 7.976985*^6, 104.7, 19.1, 2.538, 1.285, 1390.3, 52.2, 325.721, 2.42, 
  8.8, 41.3, 19.275, "", 54.7, 0.452}, {"SLE", "Africa", "Sierra Leone", 
  "2021-01-21", 3081., 51., 21.143, 77., 0., 0., 386.236, 6.393, 2.65, 9.653, 
  0., 0., 1.16, "", "", "", "", "", "", "", "", "", "", "", "", "", "", "", 
  "", "", "", "", "", "", "", "", "", "", "", 37.04, 7.976985*^6, 104.7, 
  19.1, 2.538, 1.285, 1390.3, 52.2, 325.721, 2.42, 8.8, 41.3, 19.275, "", 
  54.7, 0.452}, {"SLE", "Africa", "Sierra Leone", "2021-01-22", 3093., 12., 
  19.143, 77., 0., 0., 387.74, 1.504, 2.4, 9.653, 0., 0., 1.15, "", "", "", 
  "", "", "", "", "", "", "", "", "", "", "", "", "", "", "", "", "", "", "", 
  "", "", "", "", 37.04, 7.976985*^6, 104.7, 19.1, 2.538, 1.285, 1390.3, 
  52.2, 325.721, 2.42, 8.8, 41.3, 19.275, "", 54.7, 0.452}, 
 {"SLE", "Africa", "Sierra Leone", "2021-01-23", 3120., 27., 21.429, 77., 0., 
  0., 391.125, 3.385, 2.686, 9.653, 0., 0., 1.15, "", "", "", "", "", "", "", 
  "", "", "", "", "", "", "", "", "", "", "", "", "", "", "", "", "", "", "", 
  37.04, 7.976985*^6, 104.7, 19.1, 2.538, 1.285, 1390.3, 52.2, 325.721, 2.42, 
  8.8, 41.3, 19.275, "", 54.7, 0.452}, {"SLE", "Africa", "Sierra Leone", 
  "2021-01-24", 3139., 19., 19., 77., 0., 0., 393.507, 2.382, 2.382, 9.653, 
  0., 0., 1.15, "", "", "", "", "", "", "", "", "", "", "", "", "", "", "", 
  "", "", "", "", "", "", "", "", "", "", "", 37.04, 7.976985*^6, 104.7, 
  19.1, 2.538, 1.285, 1390.3, 52.2, 325.721, 2.42, 8.8, 41.3, 19.275, "", 
  54.7, 0.452}, {"SLE", "Africa", "Sierra Leone", "2021-01-25", 3173., 34., 
  22.714, 77., 0., 0., 397.769, 4.262, 2.847, 9.653, 0., 0., 1.14, "", "", 
  "", "", "", "", "", "", "", "", "", "", "", "", "", "", "", "", "", "", "", 
  "", "", "", "", "", 60.19, 7.976985*^6, 104.7, 19.1, 2.538, 1.285, 1390.3, 
  52.2, 325.721, 2.42, 8.8, 41.3, 19.275, "", 54.7, 0.452}, 
 {"SLE", "Africa", "Sierra Leone", "2021-01-26", 3194., 21., 23.429, 77., 0., 
  0., 400.402, 2.633, 2.937, 9.653, 0., 0., 1.14, "", "", "", "", "", "", "", 
  "", "", "", "", "", "", "", "", "", "", "", "", "", "", "", "", "", "", "", 
  60.19, 7.976985*^6, 104.7, 19.1, 2.538, 1.285, 1390.3, 52.2, 325.721, 2.42, 
  8.8, 41.3, 19.275, "", 54.7, 0.452}, {"SLE", "Africa", "Sierra Leone", 
  "2021-01-27", 3236., 42., 29.429, 77., 0., 0., 405.667, 5.265, 3.689, 
  9.653, 0., 0., 1.13, "", "", "", "", "", "", "", "", "", "", "", "", "", 
  "", "", "", "", "", "", "", "", "", "", "", "", "", 60.19, 7.976985*^6, 
  104.7, 19.1, 2.538, 1.285, 1390.3, 52.2, 325.721, 2.42, 8.8, 41.3, 19.275, 
  "", 54.7, 0.452}, {"SLE", "Africa", "Sierra Leone", "2021-01-28", 3282., 
  46., 28.714, 77., 0., 0., 411.434, 5.767, 3.6, 9.653, 0., 0., 1.13, "", "", 
  "", "", "", "", "", "", "", "", "", "", "", "", "", "", "", "", "", "", "", 
  "", "", "", "", "", 60.19, 7.976985*^6, 104.7, 19.1, 2.538, 1.285, 1390.3, 
  52.2, 325.721, 2.42, 8.8, 41.3, 19.275, "", 54.7, 0.452}, 
 {"SLE", "Africa", "Sierra Leone", "2021-01-29", 3382., 100., 41.286, 79., 
  2., 0.286, 423.97, 12.536, 5.176, 9.903, 0.251, 0.036, 1.12, "", "", "", 
  "", "", "", "", "", "", "", "", "", "", "", "", "", "", "", "", "", "", "", 
  "", "", "", "", 60.19, 7.976985*^6, 104.7, 19.1, 2.538, 1.285, 1390.3, 
  52.2, 325.721, 2.42, 8.8, 41.3, 19.275, "", 54.7, 0.452}, 
 {"SLE", "Africa", "Sierra Leone", "2021-01-30", 3528., 146., 58.286, 79., 
  0., 0.286, 442.272, 18.303, 7.307, 9.903, 0., 0.036, 1.1, "", "", "", "", 
  "", "", "", "", "", "", "", "", "", "", "", "", "", "", "", "", "", "", "", 
  "", "", "", 60.19, 7.976985*^6, 104.7, 19.1, 2.538, 1.285, 1390.3, 52.2, 
  325.721, 2.42, 8.8, 41.3, 19.275, "", 54.7, 0.452}, 
 {"SLE", "Africa", "Sierra Leone", "2021-01-31", 3593., 65., 64.857, 79., 0., 
  0.286, 450.421, 8.148, 8.131, 9.903, 0., 0.036, 1.06, "", "", "", "", "", 
  "", "", "", "", "", "", "", "", "", "", "", "", "", "", "", "", "", "", "", 
  "", "", 60.19, 7.976985*^6, 104.7, 19.1, 2.538, 1.285, 1390.3, 52.2, 
  325.721, 2.42, 8.8, 41.3, 19.275, "", 54.7, 0.452}, 
 {"SLE", "Africa", "Sierra Leone", "2021-02-01", 3634., 41., 65.857, 79., 0., 
  0.286, 455.561, 5.14, 8.256, 9.903, 0., 0.036, 1.03, "", "", "", "", "", 
  "", "", "", "", "", "", "", "", "", "", "", "", "", "", "", "", "", "", "", 
  "", "", 60.19, 7.976985*^6, 104.7, 19.1, 2.538, 1.285, 1390.3, 52.2, 
  325.721, 2.42, 8.8, 41.3, 19.275, "", 54.7, 0.452}, 
 {"SLE", "Africa", "Sierra Leone", "2021-02-02", 3660., 26., 66.571, 79., 0., 
  0.286, 458.82, 3.259, 8.345, 9.903, 0., 0.036, 0.99, "", "", "", "", "", 
  "", "", "", "", "", "", "", "", "", "", "", "", "", "", "", "", "", "", "", 
  "", "", 60.19, 7.976985*^6, 104.7, 19.1, 2.538, 1.285, 1390.3, 52.2, 
  325.721, 2.42, 8.8, 41.3, 19.275, "", 54.7, 0.452}, 
 {"SLE", "Africa", "Sierra Leone", "2021-02-03", 3699., 39., 66.143, 79., 0., 
  0.286, 463.709, 4.889, 8.292, 9.903, 0., 0.036, 0.96, "", "", "", "", "", 
  "", "", "", "", "", "", "", "", "", "", "", "", "", "", "", "", "", "", "", 
  "", "", 60.19, 7.976985*^6, 104.7, 19.1, 2.538, 1.285, 1390.3, 52.2, 
  325.721, 2.42, 8.8, 41.3, 19.275, "", 54.7, 0.452}, 
 {"SLE", "Africa", "Sierra Leone", "2021-02-04", 3728., 29., 63.714, 79., 0., 
  0.286, 467.344, 3.635, 7.987, 9.903, 0., 0.036, 0.92, "", "", "", "", "", 
  "", "", "", "", "", "", "", "", "", "", "", "", "", "", "", "", "", "", "", 
  "", "", 60.19, 7.976985*^6, 104.7, 19.1, 2.538, 1.285, 1390.3, 52.2, 
  325.721, 2.42, 8.8, 41.3, 19.275, "", 54.7, 0.452}, 
 {"SLE", "Africa", "Sierra Leone", "2021-02-05", 3759., 31., 53.857, 79., 0., 
  0., 471.231, 3.886, 6.752, 9.903, 0., 0., 0.9, "", "", "", "", "", "", "", 
  "", "", "", "", "", "", "", "", "", "", "", "", "", "", "", "", "", "", "", 
  60.19, 7.976985*^6, 104.7, 19.1, 2.538, 1.285, 1390.3, 52.2, 325.721, 2.42, 
  8.8, 41.3, 19.275, "", 54.7, 0.452}, {"SLE", "Africa", "Sierra Leone", 
  "2021-02-06", 3772., 13., 34.857, 79., 0., 0., 472.86, 1.63, 4.37, 9.903, 
  0., 0., 0.87, "", "", "", "", "", "", "", "", "", "", "", "", "", "", "", 
  "", "", "", "", "", "", "", "", "", "", "", 60.19, 7.976985*^6, 104.7, 
  19.1, 2.538, 1.285, 1390.3, 52.2, 325.721, 2.42, 8.8, 41.3, 19.275, "", 
  54.7, 0.452}, {"SLE", "Africa", "Sierra Leone", "2021-02-07", 3785., 13., 
  27.429, 79., 0., 0., 474.49, 1.63, 3.438, 9.903, 0., 0., 0.84, "", "", "", 
  "", "", "", "", "", "", "", "", "", "", "", "", "", "", "", "", "", "", "", 
  "", "", "", "", 60.19, 7.976985*^6, 104.7, 19.1, 2.538, 1.285, 1390.3, 
  52.2, 325.721, 2.42, 8.8, 41.3, 19.275, "", 54.7, 0.452}, 
 {"SLE", "Africa", "Sierra Leone", "2021-02-08", 3789., 4., 22.143, 79., 0., 
  0., 474.991, 0.501, 2.776, 9.903, 0., 0., 0.82, "", "", "", "", "", "", "", 
  "", "", "", "", "", "", "", "", "", "", "", "", "", "", "", "", "", "", "", 
  51.85, 7.976985*^6, 104.7, 19.1, 2.538, 1.285, 1390.3, 52.2, 325.721, 2.42, 
  8.8, 41.3, 19.275, "", 54.7, 0.452}, {"SLE", "Africa", "Sierra Leone", 
  "2021-02-09", 3801., 12., 20.143, 79., 0., 0., 476.496, 1.504, 2.525, 
  9.903, 0., 0., 0.8, "", "", "", "", "", "", "", "", "", "", "", "", "", "", 
  "", "", "", "", "", "", "", "", "", "", "", "", 51.85, 7.976985*^6, 104.7, 
  19.1, 2.538, 1.285, 1390.3, 52.2, 325.721, 2.42, 8.8, 41.3, 19.275, "", 
  54.7, 0.452}, {"SLE", "Africa", "Sierra Leone", "2021-02-10", 3803., 2., 
  14.857, 79., 0., 0., 476.747, 0.251, 1.863, 9.903, 0., 0., 0.78, "", "", 
  "", "", "", "", "", "", "", "", "", "", "", "", "", "", "", "", "", "", "", 
  "", "", "", "", "", 51.85, 7.976985*^6, 104.7, 19.1, 2.538, 1.285, 1390.3, 
  52.2, 325.721, 2.42, 8.8, 41.3, 19.275, "", 54.7, 0.452}, 
 {"SLE", "Africa", "Sierra Leone", "2021-02-11", 3813., 10., 12.143, 79., 0., 
  0., 478., 1.254, 1.522, 9.903, 0., 0., 0.76, "", "", "", "", "", "", "", 
  "", "", "", "", "", "", "", "", "", "", "", "", "", "", "", "", "", "", "", 
  51.85, 7.976985*^6, 104.7, 19.1, 2.538, 1.285, 1390.3, 52.2, 325.721, 2.42, 
  8.8, 41.3, 19.275, "", 54.7, 0.452}, {"SLE", "Africa", "Sierra Leone", 
  "2021-02-12", 3817., 4., 8.286, 79., 0., 0., 478.502, 0.501, 1.039, 9.903, 
  0., 0., 0.75, "", "", "", "", "", "", "", "", "", "", "", "", "", "", "", 
  "", "", "", "", "", "", "", "", "", "", "", 51.85, 7.976985*^6, 104.7, 
  19.1, 2.538, 1.285, 1390.3, 52.2, 325.721, 2.42, 8.8, 41.3, 19.275, "", 
  54.7, 0.452}, {"SLE", "Africa", "Sierra Leone", "2021-02-13", 3821., 4., 
  7., 79., 0., 0., 479.003, 0.501, 0.878, 9.903, 0., 0., 0.74, "", "", "", 
  "", "", "", "", "", "", "", "", "", "", "", "", "", "", "", "", "", "", "", 
  "", "", "", "", 51.85, 7.976985*^6, 104.7, 19.1, 2.538, 1.285, 1390.3, 
  52.2, 325.721, 2.42, 8.8, 41.3, 19.275, "", 54.7, 0.452}, 
 {"SLE", "Africa", "Sierra Leone", "2021-02-14", 3821., 0., 5.143, 79., 0., 
  0., 479.003, 0., 0.645, 9.903, 0., 0., 0.73, "", "", "", "", "", "", "", 
  "", "", "", "", "", "", "", "", "", "", "", "", "", "", "", "", "", "", "", 
  51.85, 7.976985*^6, 104.7, 19.1, 2.538, 1.285, 1390.3, 52.2, 325.721, 2.42, 
  8.8, 41.3, 19.275, "", 54.7, 0.452}, {"SLE", "Africa", "Sierra Leone", 
  "2021-02-15", 3823., 2., 4.857, 79., 0., 0., 479.254, 0.251, 0.609, 9.903, 
  0., 0., 0.73, "", "", "", "", "", "", "", "", "", "", "", "", "", "", "", 
  "", "", "", "", "", "", "", "", "", "", "", 51.85, 7.976985*^6, 104.7, 
  19.1, 2.538, 1.285, 1390.3, 52.2, 325.721, 2.42, 8.8, 41.3, 19.275, "", 
  54.7, 0.452}, {"SLE", "Africa", "Sierra Leone", "2021-02-16", 3825., 2., 
  3.429, 79., 0., 0., 479.504, 0.251, 0.43, 9.903, 0., 0., 0.73, "", "", "", 
  "", "", "", "", "", "", "", "", "", "", "", "", "", "", "", "", "", "", "", 
  "", "", "", "", 51.85, 7.976985*^6, 104.7, 19.1, 2.538, 1.285, 1390.3, 
  52.2, 325.721, 2.42, 8.8, 41.3, 19.275, "", 54.7, 0.452}, 
 {"SLE", "Africa", "Sierra Leone", "2021-02-17", 3825., 0., 3.143, 79., 0., 
  0., 479.504, 0., 0.394, 9.903, 0., 0., 0.72, "", "", "", "", "", "", "", 
  "", "", "", "", "", "", "", "", "", "", "", "", "", "", "", "", "", "", "", 
  51.85, 7.976985*^6, 104.7, 19.1, 2.538, 1.285, 1390.3, 52.2, 325.721, 2.42, 
  8.8, 41.3, 19.275, "", 54.7, 0.452}, {"SLE", "Africa", "Sierra Leone", 
  "2021-02-18", 3829., 4., 2.286, 79., 0., 0., 480.006, 0.501, 0.287, 9.903, 
  0., 0., 0.73, "", "", "", "", "", "", "", "", "", "", "", "", "", "", "", 
  "", "", "", "", "", "", "", "", "", "", "", 51.85, 7.976985*^6, 104.7, 
  19.1, 2.538, 1.285, 1390.3, 52.2, 325.721, 2.42, 8.8, 41.3, 19.275, "", 
  54.7, 0.452}, {"SLE", "Africa", "Sierra Leone", "2021-02-19", 3841., 12., 
  3.429, 79., 0., 0., 481.51, 1.504, 0.43, 9.903, 0., 0., 0.74, "", "", "", 
  "", "", "", "", "", "", "", "", "", "", "", "", "", "", "", "", "", "", "", 
  "", "", "", "", 51.85, 7.976985*^6, 104.7, 19.1, 2.538, 1.285, 1390.3, 
  52.2, 325.721, 2.42, 8.8, 41.3, 19.275, "", 54.7, 0.452}, 
 {"SLE", "Africa", "Sierra Leone", "2021-02-20", 3849., 8., 4., 79., 0., 0., 
  482.513, 1.003, 0.501, 9.903, 0., 0., 0.74, "", "", "", "", "", "", "", "", 
  "", "", "", "", "", "", "", "", "", "", "", "", "", "", "", "", "", "", 
  51.85, 7.976985*^6, 104.7, 19.1, 2.538, 1.285, 1390.3, 52.2, 325.721, 2.42, 
  8.8, 41.3, 19.275, "", 54.7, 0.452}, {"SLE", "Africa", "Sierra Leone", 
  "2021-02-21", 3855., 6., 4.857, 79., 0., 0., 483.265, 0.752, 0.609, 9.903, 
  0., 0., 0.74, "", "", "", "", "", "", "", "", "", "", "", "", "", "", "", 
  "", "", "", "", "", "", "", "", "", "", "", 51.85, 7.976985*^6, 104.7, 
  19.1, 2.538, 1.285, 1390.3, 52.2, 325.721, 2.42, 8.8, 41.3, 19.275, "", 
  54.7, 0.452}, {"SLE", "Africa", "Sierra Leone", "2021-02-22", 3857., 2., 
  4.857, 79., 0., 0., 483.516, 0.251, 0.609, 9.903, 0., 0., 0.74, "", "", "", 
  "", "", "", "", "", "", "", "", "", "", "", "", "", "", "", "", "", "", "", 
  "", "", "", "", 51.85, 7.976985*^6, 104.7, 19.1, 2.538, 1.285, 1390.3, 
  52.2, 325.721, 2.42, 8.8, 41.3, 19.275, "", 54.7, 0.452}, 
 {"SLE", "Africa", "Sierra Leone", "2021-02-23", 3862., 5., 5.286, 79., 0., 
  0., 484.143, 0.627, 0.663, 9.903, 0., 0., 0.75, "", "", "", "", "", "", "", 
  "", "", "", "", "", "", "", "", "", "", "", "", "", "", "", "", "", "", "", 
  51.85, 7.976985*^6, 104.7, 19.1, 2.538, 1.285, 1390.3, 52.2, 325.721, 2.42, 
  8.8, 41.3, 19.275, "", 54.7, 0.452}, {"SLE", "Africa", "Sierra Leone", 
  "2021-02-24", 3880., 18., 7.857, 79., 0., 0., 486.399, 2.256, 0.985, 9.903, 
  0., 0., 0.75, "", "", "", "", "", "", "", "", "", "", "", "", "", "", "", 
  "", "", "", "", "", "", "", "", "", "", "", 51.85, 7.976985*^6, 104.7, 
  19.1, 2.538, 1.285, 1390.3, 52.2, 325.721, 2.42, 8.8, 41.3, 19.275, "", 
  54.7, 0.452}, {"SLE", "Africa", "Sierra Leone", "2021-02-25", 3884., 4., 
  7.857, 79., 0., 0., 486.901, 0.501, 0.985, 9.903, 0., 0., 0.74, "", "", "", 
  "", "", "", "", "", "", "", "", "", "", "", "", "", "", "", "", "", "", "", 
  "", "", "", "", 51.85, 7.976985*^6, 104.7, 19.1, 2.538, 1.285, 1390.3, 
  52.2, 325.721, 2.42, 8.8, 41.3, 19.275, "", 54.7, 0.452}, 
 {"SLE", "Africa", "Sierra Leone", "2021-02-26", 3884., 0., 6.143, 79., 0., 
  0., 486.901, 0., 0.77, 9.903, 0., 0., 0.74, "", "", "", "", "", "", "", "", 
  "", "", "", "", "", "", "", "", "", "", "", "", "", "", "", "", "", "", 
  51.85, 7.976985*^6, 104.7, 19.1, 2.538, 1.285, 1390.3, 52.2, 325.721, 2.42, 
  8.8, 41.3, 19.275, "", 54.7, 0.452}, {"SLE", "Africa", "Sierra Leone", 
  "2021-02-27", 3887., 3., 5.429, 79., 0., 0., 487.277, 0.376, 0.681, 9.903, 
  0., 0., 0.74, "", "", "", "", "", "", "", "", "", "", "", "", "", "", "", 
  "", "", "", "", "", "", "", "", "", "", "", 51.85, 7.976985*^6, 104.7, 
  19.1, 2.538, 1.285, 1390.3, 52.2, 325.721, 2.42, 8.8, 41.3, 19.275, "", 
  54.7, 0.452}, {"SLE", "Africa", "Sierra Leone", "2021-02-28", 3887., 0., 
  4.571, 79., 0., 0., 487.277, 0., 0.573, 9.903, 0., 0., 0.75, "", "", "", 
  "", "", "", "", "", "", "", "", "", "", "", "", "", "", "", "", "", "", "", 
  "", "", "", "", 51.85, 7.976985*^6, 104.7, 19.1, 2.538, 1.285, 1390.3, 
  52.2, 325.721, 2.42, 8.8, 41.3, 19.275, "", 54.7, 0.452}, 
 {"SLE", "Africa", "Sierra Leone", "2021-03-01", 3887., 0., 4.286, 79., 0., 
  0., 487.277, 0., 0.537, 9.903, 0., 0., 0.75, "", "", "", "", "", "", "", 
  "", "", "", "", "", "", "", "", "", "", "", "", "", "", "", "", "", "", "", 
  51.85, 7.976985*^6, 104.7, 19.1, 2.538, 1.285, 1390.3, 52.2, 325.721, 2.42, 
  8.8, 41.3, 19.275, "", 54.7, 0.452}, {"SLE", "Africa", "Sierra Leone", 
  "2021-03-02", 3889., 2., 3.857, 79., 0., 0., 487.528, 0.251, 0.484, 9.903, 
  0., 0., 0.76, "", "", "", "", "", "", "", "", "", "", "", "", "", "", "", 
  "", "", "", "", "", "", "", "", "", "", "", 51.85, 7.976985*^6, 104.7, 
  19.1, 2.538, 1.285, 1390.3, 52.2, 325.721, 2.42, 8.8, 41.3, 19.275, "", 
  54.7, 0.452}, {"SLE", "Africa", "Sierra Leone", "2021-03-03", 3900., 11., 
  2.857, 79., 0., 0., 488.907, 1.379, 0.358, 9.903, 0., 0., 0.77, "", "", "", 
  "", "", "", "", "", "", "", "", "", "", "", "", "", "", "", "", "", "", "", 
  "", "", "", "", 51.85, 7.976985*^6, 104.7, 19.1, 2.538, 1.285, 1390.3, 
  52.2, 325.721, 2.42, 8.8, 41.3, 19.275, "", 54.7, 0.452}, 
 {"SLE", "Africa", "Sierra Leone", "2021-03-04", 3900., 0., 2.286, 79., 0., 
  0., 488.907, 0., 0.287, 9.903, 0., 0., 0.77, "", "", "", "", "", "", "", 
  "", "", "", "", "", "", "", "", "", "", "", "", "", "", "", "", "", "", "", 
  51.85, 7.976985*^6, 104.7, 19.1, 2.538, 1.285, 1390.3, 52.2, 325.721, 2.42, 
  8.8, 41.3, 19.275, "", 54.7, 0.452}, {"SLE", "Africa", "Sierra Leone", 
  "2021-03-05", 3909., 9., 3.571, 79., 0., 0., 490.035, 1.128, 0.448, 9.903, 
  0., 0., 0.78, "", "", "", "", "", "", "", "", "", "", "", "", "", "", "", 
  "", "", "", "", "", "", "", "", "", "", "", 51.85, 7.976985*^6, 104.7, 
  19.1, 2.538, 1.285, 1390.3, 52.2, 325.721, 2.42, 8.8, 41.3, 19.275, "", 
  54.7, 0.452}, {"SLE", "Africa", "Sierra Leone", "2021-03-06", 3918., 9., 
  4.429, 79., 0., 0., 491.163, 1.128, 0.555, 9.903, 0., 0., 0.78, "", "", "", 
  "", "", "", "", "", "", "", "", "", "", "", "", "", "", "", "", "", "", "", 
  "", "", "", "", 51.85, 7.976985*^6, 104.7, 19.1, 2.538, 1.285, 1390.3, 
  52.2, 325.721, 2.42, 8.8, 41.3, 19.275, "", 54.7, 0.452}, 
 {"SLE", "Africa", "Sierra Leone", "2021-03-07", 3920., 2., 4.714, 79., 0., 
  0., 491.414, 0.251, 0.591, 9.903, 0., 0., 0.77, "", "", "", "", "", "", "", 
  "", "", "", "", "", "", "", "", "", "", "", "", "", "", "", "", "", "", "", 
  51.85, 7.976985*^6, 104.7, 19.1, 2.538, 1.285, 1390.3, 52.2, 325.721, 2.42, 
  8.8, 41.3, 19.275, "", 54.7, 0.452}, {"SLE", "Africa", "Sierra Leone", 
  "2021-03-08", 3921., 1., 4.857, 79., 0., 0., 491.539, 0.125, 0.609, 9.903, 
  0., 0., 0.77, "", "", "", "", "", "", "", "", "", "", "", "", "", "", "", 
  "", "", "", "", "", "", "", "", "", "", "", 51.85, 7.976985*^6, 104.7, 
  19.1, 2.538, 1.285, 1390.3, 52.2, 325.721, 2.42, 8.8, 41.3, 19.275, "", 
  54.7, 0.452}, {"SLE", "Africa", "Sierra Leone", "2021-03-09", 3922., 1., 
  4.714, 79., 0., 0., 491.664, 0.125, 0.591, 9.903, 0., 0., 0.77, "", "", "", 
  "", "", "", "", "", "", "", "", "", "", "", "", "", "", "", "", "", "", "", 
  "", "", "", "", 51.85, 7.976985*^6, 104.7, 19.1, 2.538, 1.285, 1390.3, 
  52.2, 325.721, 2.42, 8.8, 41.3, 19.275, "", 54.7, 0.452}, 
 {"SLE", "Africa", "Sierra Leone", "2021-03-10", 3928., 6., 4., 79., 0., 0., 
  492.417, 0.752, 0.501, 9.903, 0., 0., 0.77, "", "", "", "", "", "", "", "", 
  "", "", "", "", "", "", "", "", "", "", "", "", "", "", "", "", "", "", 
  51.85, 7.976985*^6, 104.7, 19.1, 2.538, 1.285, 1390.3, 52.2, 325.721, 2.42, 
  8.8, 41.3, 19.275, "", 54.7, 0.452}, {"SLE", "Africa", "Sierra Leone", 
  "2021-03-11", 3932., 4., 4.571, 79., 0., 0., 492.918, 0.501, 0.573, 9.903, 
  0., 0., 0.77, "", "", "", "", "", "", "", "", "", "", "", "", "", "", "", 
  "", "", "", "", "", "", "", "", "", "", "", 51.85, 7.976985*^6, 104.7, 
  19.1, 2.538, 1.285, 1390.3, 52.2, 325.721, 2.42, 8.8, 41.3, 19.275, "", 
  54.7, 0.452}, {"SLE", "Africa", "Sierra Leone", "2021-03-12", 3934., 2., 
  3.571, 79., 0., 0., 493.169, 0.251, 0.448, 9.903, 0., 0., 0.76, "", "", "", 
  "", "", "", "", "", "", "", "", "", "", "", "", "", "", "", "", "", "", "", 
  "", "", "", "", 51.85, 7.976985*^6, 104.7, 19.1, 2.538, 1.285, 1390.3, 
  52.2, 325.721, 2.42, 8.8, 41.3, 19.275, "", 54.7, 0.452}, 
 {"SLE", "Africa", "Sierra Leone", "2021-03-13", 3937., 3., 2.714, 79., 0., 
  0., 493.545, 0.376, 0.34, 9.903, 0., 0., 0.76, "", "", "", "", "", "", "", 
  "", "", "", "", "", "", "", "", "", "", "", "", "", "", "", "", "", "", "", 
  51.85, 7.976985*^6, 104.7, 19.1, 2.538, 1.285, 1390.3, 52.2, 325.721, 2.42, 
  8.8, 41.3, 19.275, "", 54.7, 0.452}, {"SLE", "Africa", "Sierra Leone", 
  "2021-03-14", 3937., 0., 2.429, 79., 0., 0., 493.545, 0., 0.304, 9.903, 0., 
  0., 0.76, "", "", "", "", "", "", "", "", "", "", "", "", "", "", "", "", 
  "", 0., 0., "", "", "", 0., 0., "", "", 51.85, 7.976985*^6, 104.7, 19.1, 
  2.538, 1.285, 1390.3, 52.2, 325.721, 2.42, 8.8, 41.3, 19.275, "", 54.7, 
  0.452}, {"SLE", "Africa", "Sierra Leone", "2021-03-15", 3938., 1., 2.429, 
  79., 0., 0., 493.67, 0.125, 0.304, 9.903, 0., 0., 0.77, "", "", "", "", "", 
  "", "", "", "", "", "", "", "", "", "", "", "", "", "", "", "", 970., "", 
  "", "", 122., 51.85, 7.976985*^6, 104.7, 19.1, 2.538, 1.285, 1390.3, 52.2, 
  325.721, 2.42, 8.8, 41.3, 19.275, "", 54.7, 0.452}, 
 {"SLE", "Africa", "Sierra Leone", "2021-03-16", 3939., 1., 2.429, 79., 0., 
  0., 493.796, 0.125, 0.304, 9.903, 0., 0., 0.77, "", "", "", "", "", "", "", 
  "", "", "", "", "", "", "", "", "", "", "", "", "", "", 970., "", "", "", 
  122., 51.85, 7.976985*^6, 104.7, 19.1, 2.538, 1.285, 1390.3, 52.2, 325.721, 
  2.42, 8.8, 41.3, 19.275, "", 54.7, 0.452}, 
 {"SLE", "Africa", "Sierra Leone", "2021-03-17", 3942., 3., 2., 79., 0., 0., 
  494.172, 0.376, 0.251, 9.903, 0., 0., 0.78, "", "", "", "", "", "", "", "", 
  "", "", "", "", "", "", "", "", "", "", "", "", "", 970., "", "", "", 122., 
  51.85, 7.976985*^6, 104.7, 19.1, 2.538, 1.285, 1390.3, 52.2, 325.721, 2.42, 
  8.8, 41.3, 19.275, "", 54.7, 0.452}, {"SLE", "Africa", "Sierra Leone", 
  "2021-03-18", 3947., 5., 2.143, 79., 0., 0., 494.798, 0.627, 0.269, 9.903, 
  0., 0., 0.78, "", "", "", "", "", "", "", "", "", "", "", "", "", "", "", 
  "", "", "", "", "", "", 970., "", "", "", 122., 51.85, 7.976985*^6, 104.7, 
  19.1, 2.538, 1.285, 1390.3, 52.2, 325.721, 2.42, 8.8, 41.3, 19.275, "", 
  54.7, 0.452}, {"SLE", "Africa", "Sierra Leone", "2021-03-19", 3947., 0., 
  1.857, 79., 0., 0., 494.798, 0., 0.233, 9.903, 0., 0., 0.78, "", "", "", 
  "", "", "", "", "", "", "", "", "", "", "", "", "", "", "", "", "", "", 
  970., "", "", "", 122., 51.85, 7.976985*^6, 104.7, 19.1, 2.538, 1.285, 
  1390.3, 52.2, 325.721, 2.42, 8.8, 41.3, 19.275, "", 54.7, 0.452}, 
 {"SLE", "Africa", "Sierra Leone", "2021-03-20", 3948., 1., 1.571, 79., 0., 
  0., 494.924, 0.125, 0.197, 9.903, 0., 0., 0.78, "", "", "", "", "", "", "", 
  "", "", "", "", "", "", "", "", "", "", "", "", "", "", 970., "", "", "", 
  122., 51.85, 7.976985*^6, 104.7, 19.1, 2.538, 1.285, 1390.3, 52.2, 325.721, 
  2.42, 8.8, 41.3, 19.275, "", 54.7, 0.452}, 
 {"SLE", "Africa", "Sierra Leone", "2021-03-21", 3948., 0., 1.571, 79., 0., 
  0., 494.924, 0., 0.197, 9.903, 0., 0., 0.79, "", "", "", "", "", "", "", 
  "", "", "", "", "", "", "", "", "", "", "", "", "", "", 970., "", "", "", 
  122., 51.85, 7.976985*^6, 104.7, 19.1, 2.538, 1.285, 1390.3, 52.2, 325.721, 
  2.42, 8.8, 41.3, 19.275, "", 54.7, 0.452}, 
 {"SLE", "Africa", "Sierra Leone", "2021-03-22", 3948., 0., 1.429, 79., 0., 
  0., 494.924, 0., 0.179, 9.903, 0., 0., 0.8, "", "", "", "", "", "", "", "", 
  "", "", "", "", "", "", "", "", "", "", "", "", "", 970., "", "", "", 122., 
  51.85, 7.976985*^6, 104.7, 19.1, 2.538, 1.285, 1390.3, 52.2, 325.721, 2.42, 
  8.8, 41.3, 19.275, "", 54.7, 0.452}, {"SLE", "Africa", "Sierra Leone", 
  "2021-03-23", 3949., 1., 1.429, 79., 0., 0., 495.049, 0.125, 0.179, 9.903, 
  0., 0., 0.81, "", "", "", "", "", "", "", "", "", "", "", "", "", "", "", 
  "", "", "", "", "", "", 970., "", "", "", 122., 49.07, 7.976985*^6, 104.7, 
  19.1, 2.538, 1.285, 1390.3, 52.2, 325.721, 2.42, 8.8, 41.3, 19.275, "", 
  54.7, 0.452}, {"SLE", "Africa", "Sierra Leone", "2021-03-24", 3953., 4., 
  1.571, 79., 0., 0., 495.551, 0.501, 0.197, 9.903, 0., 0., 0.83, "", "", "", 
  "", "", "", "", "", "", "", "", "", "", "", "", "", "", "", "", "", "", 
  970., "", "", "", 122., 45.37, 7.976985*^6, 104.7, 19.1, 2.538, 1.285, 
  1390.3, 52.2, 325.721, 2.42, 8.8, 41.3, 19.275, "", 54.7, 0.452}, 
 {"SLE", "Africa", "Sierra Leone", "2021-03-25", 3953., 0., 0.857, 79., 0., 
  0., 495.551, 0., 0.107, 9.903, 0., 0., 0.83, "", "", "", "", "", "", "", 
  "", "", "", "", "", "", "", "", "", "", 10673., 10673., "", "", 970., 0.13, 
  0.13, "", 122., 45.37, 7.976985*^6, 104.7, 19.1, 2.538, 1.285, 1390.3, 
  52.2, 325.721, 2.42, 8.8, 41.3, 19.275, "", 54.7, 0.452}, 
 {"SLE", "Africa", "Sierra Leone", "2021-03-26", 3962., 9., 2.143, 79., 0., 
  0., 496.679, 1.128, 0.269, 9.903, 0., 0., 0.84, "", "", "", "", "", "", "", 
  "", "", "", "", "", "", "", "", "", "", "", "", "", "", 1265., "", "", "", 
  159., 45.37, 7.976985*^6, 104.7, 19.1, 2.538, 1.285, 1390.3, 52.2, 325.721, 
  2.42, 8.8, 41.3, 19.275, "", 54.7, 0.452}, 
 {"SLE", "Africa", "Sierra Leone", "2021-03-27", 3962., 0., 2., 79., 0., 0., 
  496.679, 0., 0.251, 9.903, 0., 0., 0.85, "", "", "", "", "", "", "", "", 
  "", "", "", "", "", "", "", "", "", "", "", "", "", 1560., "", "", "", 
  196., 45.37, 7.976985*^6, 104.7, 19.1, 2.538, 1.285, 1390.3, 52.2, 325.721, 
  2.42, 8.8, 41.3, 19.275, "", 54.7, 0.452}, 
 {"SLE", "Africa", "Sierra Leone", "2021-03-28", 3970., 8., 3.143, 79., 0., 
  0., 497.682, 1.003, 0.394, 9.903, 0., 0., 0.87, "", "", "", "", "", "", "", 
  "", "", "", "", "", "", "", "", "", "", "", "", "", "", 1854., "", "", "", 
  232., 45.37, 7.976985*^6, 104.7, 19.1, 2.538, 1.285, 1390.3, 52.2, 325.721, 
  2.42, 8.8, 41.3, 19.275, "", 54.7, 0.452}, 
 {"SLE", "Africa", "Sierra Leone", "2021-03-29", 3970., 0., 3.143, 79., 0., 
  0., 497.682, 0., 0.394, 9.903, 0., 0., 0.87, "", "", "", "", "", "", "", 
  "", "", "", "", "", "", "", "", "", "", "", "", "", "", 2149., "", "", "", 
  269., 45.37, 7.976985*^6, 104.7, 19.1, 2.538, 1.285, 1390.3, 52.2, 325.721, 
  2.42, 8.8, 41.3, 19.275, "", 54.7, 0.452}, 
 {"SLE", "Africa", "Sierra Leone", "2021-03-30", 3970., 0., 3., 79., 0., 0., 
  497.682, 0., 0.376, 9.903, 0., 0., 0.88, "", "", "", "", "", "", "", "", 
  "", "", "", "", "", "", "", "", "", 25836., 25836., "", "", 2443., 0.32, 
  0.32, "", 306., 45.37, 7.976985*^6, 104.7, 19.1, 2.538, 1.285, 1390.3, 
  52.2, 325.721, 2.42, 8.8, 41.3, 19.275, "", 54.7, 0.452}, 
 {"SLE", "Africa", "Sierra Leone", "2021-03-31", 3980., 10., 3.857, 79., 0., 
  0., 498.935, 1.254, 0.484, 9.903, 0., 0., 0.88, "", "", "", "", "", "", "", 
  "", "", "", "", "", "", "", "", "", "", 31889., 31889., "", 6053., 3169., 
  0.4, 0.4, "", 397., 45.37, 7.976985*^6, 104.7, 19.1, 2.538, 1.285, 1390.3, 
  52.2, 325.721, 2.42, 8.8, 41.3, 19.275, "", 54.7, 0.452}, 
 {"SLE", "Africa", "Sierra Leone", "2021-04-01", 3981., 1., 4., 79., 0., 0., 
  499.061, 0.125, 0.501, 9.903, 0., 0., 0.88, "", "", "", "", "", "", "", "", 
  "", "", "", "", "", "", "", "", "", "", "", "", "", 3114., "", "", "", 
  390., 45.37, 7.976985*^6, 104.7, 19.1, 2.538, 1.285, 1390.3, 52.2, 325.721, 
  2.42, 8.8, 41.3, 19.275, "", 54.7, 0.452}, 
 {"SLE", "Africa", "Sierra Leone", "2021-04-02", 3987., 6., 3.571, 79., 0., 
  0., 499.813, 0.752, 0.448, 9.903, 0., 0., 0.87, "", "", "", "", "", "", "", 
  "", "", "", "", "", "", "", "", "", "", "", "", "", "", 2763., "", "", "", 
  346., 45.37, 7.976985*^6, 104.7, 19.1, 2.538, 1.285, 1390.3, 52.2, 325.721, 
  2.42, 8.8, 41.3, 19.275, "", 54.7, 0.452}, 
 {"SLE", "Africa", "Sierra Leone", "2021-04-03", 3987., 0., 3.571, 79., 0., 
  0., 499.813, 0., 0.448, 9.903, 0., 0., 0.86, "", "", "", "", "", "", "", 
  "", "", "", "", "", "", "", "", "", "", "", "", "", "", 2413., "", "", "", 
  302., 45.37, 7.976985*^6, 104.7, 19.1, 2.538, 1.285, 1390.3, 52.2, 325.721, 
  2.42, 8.8, 41.3, 19.275, "", 54.7, 0.452}, 
 {"SLE", "Africa", "Sierra Leone", "2021-04-04", 3988., 1., 2.571, 79., 0., 
  0., 499.938, 0.125, 0.322, 9.903, 0., 0., 0.86, "", "", "", "", "", "", "", 
  "", "", "", "", "", "", "", "", "", "", "", "", "", "", 2062., "", "", "", 
  258., 45.37, 7.976985*^6, 104.7, 19.1, 2.538, 1.285, 1390.3, 52.2, 325.721, 
  2.42, 8.8, 41.3, 19.275, "", 54.7, 0.452}, 
 {"SLE", "Africa", "Sierra Leone", "2021-04-05", 3989., 1., 2.714, 79., 0., 
  0., 500.064, 0.125, 0.34, 9.903, 0., 0., 0.86, "", "", "", "", "", "", "", 
  "", "", "", "", "", "", "", "", "", "", "", "", "", "", 1712., "", "", "", 
  215., 50.93, 7.976985*^6, 104.7, 19.1, 2.538, 1.285, 1390.3, 52.2, 325.721, 
  2.42, 8.8, 41.3, 19.275, "", 54.7, 0.452}, 
 {"SLE", "Africa", "Sierra Leone", "2021-04-06", 3990., 1., 2.857, 79., 0., 
  0., 500.189, 0.125, 0.358, 9.903, 0., 0., 0.86, "", "", "", "", "", "", "", 
  "", "", "", "", "", "", "", "", "", "", "", "", "", "", 1361., "", "", "", 
  171., 50.93, 7.976985*^6, 104.7, 19.1, 2.538, 1.285, 1390.3, 52.2, 325.721, 
  2.42, 8.8, 41.3, 19.275, "", 54.7, 0.452}, 
 {"SLE", "Africa", "Sierra Leone", "2021-04-07", 3993., 3., 1.857, 79., 0., 
  0., 500.565, 0.376, 0.233, 9.903, 0., 0., 0.85, "", "", "", "", "", "", "", 
  "", "", "", "", "", "", "", "", "", "", "", "", "", "", 579., "", "", "", 
  73., 50.93, 7.976985*^6, 104.7, 19.1, 2.538, 1.285, 1390.3, 52.2, 325.721, 
  2.42, 8.8, 41.3, 19.275, "", 54.7, 0.452}, 
 {"SLE", "Africa", "Sierra Leone", "2021-04-08", 3993., 0., 1.714, 79., 0., 
  0., 500.565, 0., 0.215, 9.903, 0., 0., 0.86, "", "", "", "", "", "", "", 
  "", "", "", "", "", "", "", "", "", "", "", "", "", "", 579., "", "", "", 
  73., 50.93, 7.976985*^6, 104.7, 19.1, 2.538, 1.285, 1390.3, 52.2, 325.721, 
  2.42, 8.8, 41.3, 19.275, "", 54.7, 0.452}, 
 {"SLE", "Africa", "Sierra Leone", "2021-04-09", 3995., 2., 1.143, 79., 0., 
  0., 500.816, 0.251, 0.143, 9.903, 0., 0., 0.86, "", "", "", "", "", "", "", 
  "", "", "", "", "", "", "", "", "", "", "", "", "", "", 579., "", "", "", 
  73., 50.93, 7.976985*^6, 104.7, 19.1, 2.538, 1.285, 1390.3, 52.2, 325.721, 
  2.42, 8.8, 41.3, 19.275, "", 54.7, 0.452}, 
 {"SLE", "Africa", "Sierra Leone", "2021-04-10", 3995., 0., 1.143, 79., 0., 
  0., 500.816, 0., 0.143, 9.903, 0., 0., 0.86, "", "", "", "", "", "", "", 
  "", "", "", "", "", "", "", "", "", "", 37680., 37558., 122., "", 579., 
  0.47, 0.47, 0., 73., 50.93, 7.976985*^6, 104.7, 19.1, 2.538, 1.285, 1390.3, 
  52.2, 325.721, 2.42, 8.8, 41.3, 19.275, "", 54.7, 0.452}, 
 {"SLE", "Africa", "Sierra Leone", "2021-04-11", 4005., 10., 2.429, 79., 0., 
  0., 502.069, 1.254, 0.304, 9.903, 0., 0., 0.87, "", "", "", "", "", "", "", 
  "", "", "", "", "", "", "", "", "", "", "", "", "", "", 666., "", "", "", 
  83., 50.93, 7.976985*^6, 104.7, 19.1, 2.538, 1.285, 1390.3, 52.2, 325.721, 
  2.42, 8.8, 41.3, 19.275, "", 54.7, 0.452}, 
 {"SLE", "Africa", "Sierra Leone", "2021-04-12", 4008., 3., 2.714, 79., 0., 
  0., 502.445, 0.376, 0.34, 9.903, 0., 0., 0.88, "", "", "", "", "", "", "", 
  "", "", "", "", "", "", "", "", "", "", "", "", "", "", 752., "", "", "", 
  94., 50.93, 7.976985*^6, 104.7, 19.1, 2.538, 1.285, 1390.3, 52.2, 325.721, 
  2.42, 8.8, 41.3, 19.275, "", 54.7, 0.452}, 
 {"SLE", "Africa", "Sierra Leone", "2021-04-13", 4009., 1., 2.714, 79., 0., 
  0., 502.571, 0.125, 0.34, 9.903, 0., 0., 0.89, "", "", "", "", "", "", "", 
  "", "", "", "", "", "", "", "", "", "", "", "", "", "", 839., "", "", "", 
  105., 50.93, 7.976985*^6, 104.7, 19.1, 2.538, 1.285, 1390.3, 52.2, 325.721, 
  2.42, 8.8, 41.3, 19.275, "", 54.7, 0.452}, 
 {"SLE", "Africa", "Sierra Leone", "2021-04-14", 4013., 4., 2.857, 79., 0., 
  0., 503.072, 0.501, 0.358, 9.903, 0., 0., 0.89, "", "", "", "", "", "", "", 
  "", "", "", "", "", "", "", "", "", "", 42419., 41543., 876., "", 925., 
  0.53, 0.52, 0.01, 116., 50.93, 7.976985*^6, 104.7, 19.1, 2.538, 1.285, 
  1390.3, 52.2, 325.721, 2.42, 8.8, 41.3, 19.275, "", 54.7, 0.452}, 
 {"SLE", "Africa", "Sierra Leone", "2021-04-15", 4016., 3., 3.286, 79., 0., 
  0., 503.448, 0.376, 0.412, 9.903, 0., 0., 0.9, "", "", "", "", "", "", "", 
  "", "", "", "", "", "", "", "", "", "", 44347., 42566., 1781., 1928., 
  1118., 0.56, 0.53, 0.02, 140., 50.93, 7.976985*^6, 104.7, 19.1, 2.538, 
  1.285, 1390.3, 52.2, 325.721, 2.42, 8.8, 41.3, 19.275, "", 54.7, 0.452}, 
 {"SLE", "Africa", "Sierra Leone", "2021-04-16", 4016., 0., 3., 79., 0., 0., 
  503.448, 0., 0.376, 9.903, 0., 0., 0.9, "", "", "", "", "", "", "", "", "", 
  "", "", "", "", "", "", "", "", "", "", "", "", 1221., "", "", "", 153., 
  50.93, 7.976985*^6, 104.7, 19.1, 2.538, 1.285, 1390.3, 52.2, 325.721, 2.42, 
  8.8, 41.3, 19.275, "", 54.7, 0.452}, {"SLE", "Africa", "Sierra Leone", 
  "2021-04-17", 4020., 4., 3.571, 79., 0., 0., 503.95, 0.501, 0.448, 9.903, 
  0., 0., 0.91, "", "", "", "", "", "", "", "", "", "", "", "", "", "", "", 
  "", "", "", "", "", "", 1324., "", "", "", 166., 50.93, 7.976985*^6, 104.7, 
  19.1, 2.538, 1.285, 1390.3, 52.2, 325.721, 2.42, 8.8, 41.3, 19.275, "", 
  54.7, 0.452}, {"SLE", "Africa", "Sierra Leone", "2021-04-18", 4028., 8., 
  3.286, 79., 0., 0., 504.953, 1.003, 0.412, 9.903, 0., 0., 0.92, "", "", "", 
  "", "", "", "", "", "", "", "", "", "", "", "", "", "", "", "", "", "", 
  1341., "", "", "", 168., 50.93, 7.976985*^6, 104.7, 19.1, 2.538, 1.285, 
  1390.3, 52.2, 325.721, 2.42, 8.8, 41.3, 19.275, "", 54.7, 0.452}, 
 {"SLE", "Africa", "Sierra Leone", "2021-04-19", 4038., 10., 4.286, 79., 0., 
  0., 506.206, 1.254, 0.537, 9.903, 0., 0., 0.91, "", "", "", "", "", "", "", 
  "", "", "", "", "", "", "", "", "", "", "", "", "", "", 1358., "", "", "", 
  170., 50.93, 7.976985*^6, 104.7, 19.1, 2.538, 1.285, 1390.3, 52.2, 325.721, 
  2.42, 8.8, 41.3, 19.275, "", 54.7, 0.452}, 
 {"SLE", "Africa", "Sierra Leone", "2021-04-20", 4041., 3., 4.571, 79., 0., 
  0., 506.582, 0.376, 0.573, 9.903, 0., 0., 0.9, "", "", "", "", "", "", "", 
  "", "", "", "", "", "", "", "", "", "", "", "", "", "", 1374., "", "", "", 
  172., 50.93, 7.976985*^6, 104.7, 19.1, 2.538, 1.285, 1390.3, 52.2, 325.721, 
  2.42, 8.8, 41.3, 19.275, "", 54.7, 0.452}, 
 {"SLE", "Africa", "Sierra Leone", "2021-04-21", 4042., 1., 4.143, 79., 0., 
  0., 506.708, 0.125, 0.519, 9.903, 0., 0., 0.88, "", "", "", "", "", "", "", 
  "", "", "", "", "", "", "", "", "", "", "", "", "", "", 1391., "", "", "", 
  174., 50.93, 7.976985*^6, 104.7, 19.1, 2.538, 1.285, 1390.3, 52.2, 325.721, 
  2.42, 8.8, 41.3, 19.275, "", 54.7, 0.452}, 
 {"SLE", "Africa", "Sierra Leone", "2021-04-22", 4044., 2., 4., 79., 0., 0., 
  506.958, 0.251, 0.501, 9.903, 0., 0., 0.87, "", "", "", "", "", "", "", "", 
  "", "", "", "", "", "", "", "", "", "", "", "", "", 1302., "", "", "", 
  163., 50.93, 7.976985*^6, 104.7, 19.1, 2.538, 1.285, 1390.3, 52.2, 325.721, 
  2.42, 8.8, 41.3, 19.275, "", 54.7, 0.452}, 
 {"SLE", "Africa", "Sierra Leone", "2021-04-23", 4044., 0., 4., 79., 0., 0., 
  506.958, 0., 0.501, 9.903, 0., 0., 0.86, "", "", "", "", "", "", "", "", 
  "", "", "", "", "", "", "", "", "", "", "", "", "", 1302., "", "", "", 
  163., 50.93, 7.976985*^6, 104.7, 19.1, 2.538, 1.285, 1390.3, 52.2, 325.721, 
  2.42, 8.8, 41.3, 19.275, "", 54.7, 0.452}, 
 {"SLE", "Africa", "Sierra Leone", "2021-04-24", 4044., 0., 3.429, 79., 0., 
  0., 506.958, 0., 0.43, 9.903, 0., 0., 0.86, "", "", "", "", "", "", "", "", 
  "", "", "", "", "", "", "", "", "", "", "", "", "", 1302., "", "", "", 
  163., 50.93, 7.976985*^6, 104.7, 19.1, 2.538, 1.285, 1390.3, 52.2, 325.721, 
  2.42, 8.8, 41.3, 19.275, "", 54.7, 0.452}, 
 {"SLE", "Africa", "Sierra Leone", "2021-04-25", 4044., 0., 2.286, 79., 0., 
  0., 506.958, 0., 0.287, 9.903, 0., 0., 0.86, "", "", "", "", "", "", "", 
  "", "", "", "", "", "", "", "", "", "", 57364., 52076., 5288., "", 1302., 
  0.72, 0.65, 0.07, 163., 50.93, 7.976985*^6, 104.7, 19.1, 2.538, 1.285, 
  1390.3, 52.2, 325.721, 2.42, 8.8, 41.3, 19.275, "", 54.7, 0.452}, 
 {"SLE", "Africa", "Sierra Leone", "2021-04-26", 4046., 2., 1.143, 79., 0., 
  0., 507.209, 0.251, 0.143, 9.903, 0., 0., 0.86, "", "", "", "", "", "", "", 
  "", "", "", "", "", "", "", "", "", "", "", "", "", "", 1255., "", "", "", 
  157., 50.93, 7.976985*^6, 104.7, 19.1, 2.538, 1.285, 1390.3, 52.2, 325.721, 
  2.42, 8.8, 41.3, 19.275, "", 54.7, 0.452}, 
 {"SLE", "Africa", "Sierra Leone", "2021-04-27", 4046., 0., 0.714, 79., 0., 
  0., 507.209, 0., 0.09, 9.903, 0., 0., 0.87, "", "", "", "", "", "", "", "", 
  "", "", "", "", "", "", "", "", "", 59316., 53717., 5599., "", 1209., 0.74, 
  0.67, 0.07, 152., 50.93, 7.976985*^6, 104.7, 19.1, 2.538, 1.285, 1390.3, 
  52.2, 325.721, 2.42, 8.8, 41.3, 19.275, "", 54.7, 0.452}, 
 {"SLE", "Africa", "Sierra Leone", "2021-04-28", 4049., 3., 1., 79., 0., 0., 
  507.585, 0.376, 0.125, 9.903, 0., 0., 0.87, "", "", "", "", "", "", "", "", 
  "", "", "", "", "", "", "", "", "", "", "", "", "", 1056., "", "", "", 
  132., 50.93, 7.976985*^6, 104.7, 19.1, 2.538, 1.285, 1390.3, 52.2, 325.721, 
  2.42, 8.8, 41.3, 19.275, "", 54.7, 0.452}, 
 {"SLE", "Africa", "Sierra Leone", "2021-04-29", 4053., 4., 1.286, 79., 0., 
  0., 508.087, 0.501, 0.161, 9.903, 0., 0., 0.87, "", "", "", "", "", "", "", 
  "", "", "", "", "", "", "", "", "", "", 59786., 54084., 5702., "", 904., 
  0.75, 0.68, 0.07, 113., 50.93, 7.976985*^6, 104.7, 19.1, 2.538, 1.285, 
  1390.3, 52.2, 325.721, 2.42, 8.8, 41.3, 19.275, "", 54.7, 0.452}, 
 {"SLE", "Africa", "Sierra Leone", "2021-04-30", 4054., 1., 1.429, 79., 0., 
  0., 508.212, 0.125, 0.179, 9.903, 0., 0., 0.87, "", "", "", "", "", "", "", 
  "", "", "", "", "", "", "", "", "", "", "", "", "", "", 812., "", "", "", 
  102., 50.93, 7.976985*^6, 104.7, 19.1, 2.538, 1.285, 1390.3, 52.2, 325.721, 
  2.42, 8.8, 41.3, 19.275, "", 54.7, 0.452}, 
 {"SLE", "Africa", "Sierra Leone", "2021-05-01", 4057., 3., 1.857, 79., 0., 
  0., 508.588, 0.376, 0.233, 9.903, 0., 0., 0.88, "", "", "", "", "", "", "", 
  "", "", "", "", "", "", "", "", "", "", 61107., 55083., 6024., "", 721., 
  0.77, 0.69, 0.08, 90., 50.93, 7.976985*^6, 104.7, 19.1, 2.538, 1.285, 
  1390.3, 52.2, 325.721, 2.42, 8.8, 41.3, 19.275, "", 54.7, 0.452}, 
 {"SLE", "Africa", "Sierra Leone", "2021-05-02", 4062., 5., 2.571, 79., 0., 
  0., 509.215, 0.627, 0.322, 9.903, 0., 0., 0.87, "", "", "", "", "", "", "", 
  "", "", "", "", "", "", "", "", "", "", "", "", "", "", 613., "", "", "", 
  77., 50.93, 7.976985*^6, 104.7, 19.1, 2.538, 1.285, 1390.3, 52.2, 325.721, 
  2.42, 8.8, 41.3, 19.275, "", 54.7, 0.452}, 
 {"SLE", "Africa", "Sierra Leone", "2021-05-03", 4062., 0., 2.286, 79., 0., 
  0., 509.215, 0., 0.287, 9.903, 0., 0., 0.87, "", "", "", "", "", "", "", 
  "", "", "", "", "", "", "", "", "", "", "", "", "", "", 553., "", "", "", 
  69., 50.93, 7.976985*^6, 104.7, 19.1, 2.538, 1.285, 1390.3, 52.2, 325.721, 
  2.42, 8.8, 41.3, 19.275, "", 54.7, 0.452}, 
 {"SLE", "Africa", "Sierra Leone", "2021-05-04", 4068., 6., 3.143, 79., 0., 
  0., 509.967, 0.752, 0.394, 9.903, 0., 0., 0.86, "", "", "", "", "", "", "", 
  "", "", "", "", "", "", "", "", "", "", "", "", "", "", 492., "", "", "", 
  62., 50.93, 7.976985*^6, 104.7, 19.1, 2.538, 1.285, 1390.3, 52.2, 325.721, 
  2.42, 8.8, 41.3, 19.275, "", 54.7, 0.452}, 
 {"SLE", "Africa", "Sierra Leone", "2021-05-05", 4068., 0., 2.714, 79., 0., 
  0., 509.967, 0., 0.34, 9.903, 0., 0., 0.85, "", "", "", "", "", "", "", "", 
  "", "", "", "", "", "", "", "", "", "", 56774., "", "", 537., "", 0.71, "", 
  67., 50.93, 7.976985*^6, 104.7, 19.1, 2.538, 1.285, 1390.3, 52.2, 325.721, 
  2.42, 8.8, 41.3, 19.275, "", 54.7, 0.452}, 
 {"SLE", "Africa", "Sierra Leone", "2021-05-06", 4068., 0., 2.143, 79., 0., 
  0., 509.967, 0., 0.269, 9.903, 0., 0., 0.83, "", "", "", "", "", "", "", 
  "", "", "", "", "", "", "", "", "", "", "", "", "", "", 582., "", "", "", 
  73., 50.93, 7.976985*^6, 104.7, 19.1, 2.538, 1.285, 1390.3, 52.2, 325.721, 
  2.42, 8.8, 41.3, 19.275, "", 54.7, 0.452}, 
 {"SLE", "Africa", "Sierra Leone", "2021-05-07", 4068., 0., 2., 79., 0., 0., 
  509.967, 0., 0.251, 9.903, 0., 0., 0.83, "", "", "", "", "", "", "", "", 
  "", "", "", "", "", "", "", "", "", "", "", "", "", 567., "", "", "", 71., 
  50.93, 7.976985*^6, 104.7, 19.1, 2.538, 1.285, 1390.3, 52.2, 325.721, 2.42, 
  8.8, 41.3, 19.275, "", 54.7, 0.452}, {"SLE", "Africa", "Sierra Leone", 
  "2021-05-08", 4068., 0., 1.571, 79., 0., 0., 509.967, 0., 0.197, 9.903, 0., 
  0., 0.83, "", "", "", "", "", "", "", "", "", "", "", "", "", "", "", "", 
  "", 64966., 58250., 6716., "", 551., 0.81, 0.73, 0.08, 69., 50.93, 
  7.976985*^6, 104.7, 19.1, 2.538, 1.285, 1390.3, 52.2, 325.721, 2.42, 8.8, 
  41.3, 19.275, "", 54.7, 0.452}, {"SLE", "Africa", "Sierra Leone", 
  "2021-05-09", 4068., 0., 0.857, 79., 0., 0., 509.967, 0., 0.107, 9.903, 0., 
  0., 0.83, "", "", "", "", "", "", "", "", "", "", "", "", "", "", "", "", 
  "", "", "", "", "", 564., "", "", "", 71., 50.93, 7.976985*^6, 104.7, 19.1, 
  2.538, 1.285, 1390.3, 52.2, 325.721, 2.42, 8.8, 41.3, 19.275, "", 54.7, 
  0.452}, {"SLE", "Africa", "Sierra Leone", "2021-05-10", 4089., 21., 3.857, 
  79., 0., 0., 512.6, 2.633, 0.484, 9.903, 0., 0., 0.84, "", "", "", "", "", 
  "", "", "", "", "", "", "", "", "", "", "", "", "", "", "", "", 578., "", 
  "", "", 72., 50.93, 7.976985*^6, 104.7, 19.1, 2.538, 1.285, 1390.3, 52.2, 
  325.721, 2.42, 8.8, 41.3, 19.275, "", 54.7, 0.452}, 
 {"SLE", "Africa", "Sierra Leone", "2021-05-11", 4089., 0., 3., 79., 0., 0., 
  512.6, 0., 0.376, 9.903, 0., 0., 0.85, "", "", "", "", "", "", "", "", "", 
  "", "", "", "", "", "", "", "", "", "", "", "", 591., "", "", "", 74., 
  50.93, 7.976985*^6, 104.7, 19.1, 2.538, 1.285, 1390.3, 52.2, 325.721, 2.42, 
  8.8, 41.3, 19.275, "", 54.7, 0.452}, {"SLE", "Africa", "Sierra Leone", 
  "2021-05-12", 4089., 0., 3., 79., 0., 0., 512.6, 0., 0.376, 9.903, 0., 0., 
  0.86, "", "", "", "", "", "", "", "", "", "", "", "", "", "", "", "", "", 
  "", "", "", "", 604., "", "", "", 76., 50.93, 7.976985*^6, 104.7, 19.1, 
  2.538, 1.285, 1390.3, 52.2, 325.721, 2.42, 8.8, 41.3, 19.275, "", 54.7, 
  0.452}, {"SLE", "Africa", "Sierra Leone", "2021-05-13", 4096., 7., 4., 79., 
  0., 0., 513.477, 0.878, 0.501, 9.903, 0., 0., 0.87, "", "", "", "", "", "", 
  "", "", "", "", "", "", "", "", "", "", "", "", "", "", "", 617., "", "", 
  "", 77., 50.93, 7.976985*^6, 104.7, 19.1, 2.538, 1.285, 1390.3, 52.2, 
  325.721, 2.42, 8.8, 41.3, 19.275, "", 54.7, 0.452}, 
 {"SLE", "Africa", "Sierra Leone", "2021-05-14", 4103., 7., 5., 79., 0., 0., 
  514.355, 0.878, 0.627, 9.903, 0., 0., 0.88, "", "", "", "", "", "", "", "", 
  "", "", "", "", "", "", "", "", "", "", "", "", "", 630., "", "", "", 79., 
  50.93, 7.976985*^6, 104.7, 19.1, 2.538, 1.285, 1390.3, 52.2, 325.721, 2.42, 
  8.8, 41.3, 19.275, "", 54.7, 0.452}, {"SLE", "Africa", "Sierra Leone", 
  "2021-05-15", 4103., 0., 5., 79., 0., 0., 514.355, 0., 0.627, 9.903, 0., 
  0., 0.89, "", "", "", "", "", "", "", "", "", "", "", "", "", "", "", "", 
  "", "", "", "", "", 643., "", "", "", 81., 50.93, 7.976985*^6, 104.7, 19.1, 
  2.538, 1.285, 1390.3, 52.2, 325.721, 2.42, 8.8, 41.3, 19.275, "", 54.7, 
  0.452}, {"SLE", "Africa", "Sierra Leone", "2021-05-16", 4107., 4., 5.571, 
  79., 0., 0., 514.856, 0.501, 0.698, 9.903, 0., 0., 0.9, "", "", "", "", "", 
  "", "", "", "", "", "", "", "", "", "", "", "", "", "", "", "", 643., "", 
  "", "", 81., 50.93, 7.976985*^6, 104.7, 19.1, 2.538, 1.285, 1390.3, 52.2, 
  325.721, 2.42, 8.8, 41.3, 19.275, "", 54.7, 0.452}, 
 {"SLE", "Africa", "Sierra Leone", "2021-05-17", 4107., 0., 2.571, 79., 0., 
  0., 514.856, 0., 0.322, 9.903, 0., 0., 0.91, "", "", "", "", "", "", "", 
  "", "", "", "", "", "", "", "", "", "", "", "", "", "", 643., "", "", "", 
  81., 50.93, 7.976985*^6, 104.7, 19.1, 2.538, 1.285, 1390.3, 52.2, 325.721, 
  2.42, 8.8, 41.3, 19.275, "", 54.7, 0.452}, 
 {"SLE", "Africa", "Sierra Leone", "2021-05-18", 4107., 0., 2.571, 79., 0., 
  0., 514.856, 0., 0.322, 9.903, 0., 0., 0.92, "", "", "", "", "", "", "", 
  "", "", "", "", "", "", "", "", "", "", "", "", "", "", 643., "", "", "", 
  81., 50.93, 7.976985*^6, 104.7, 19.1, 2.538, 1.285, 1390.3, 52.2, 325.721, 
  2.42, 8.8, 41.3, 19.275, "", 54.7, 0.452}, 
 {"SLE", "Africa", "Sierra Leone", "2021-05-19", 4107., 0., 2.571, 79., 0., 
  0., 514.856, 0., 0.322, 9.903, 0., 0., 0.93, "", "", "", "", "", "", "", 
  "", "", "", "", "", "", "", "", "", "", "", "", "", "", 643., "", "", "", 
  81., 50.93, 7.976985*^6, 104.7, 19.1, 2.538, 1.285, 1390.3, 52.2, 325.721, 
  2.42, 8.8, 41.3, 19.275, "", 54.7, 0.452}, 
 {"SLE", "Africa", "Sierra Leone", "2021-05-20", 4115., 8., 2.714, 79., 0., 
  0., 515.859, 1.003, 0.34, 9.903, 0., 0., 0.95, "", "", "", "", "", "", "", 
  "", "", "", "", "", "", "", "", "", "", "", "", "", "", 643., "", "", "", 
  81., 50.93, 7.976985*^6, 104.7, 19.1, 2.538, 1.285, 1390.3, 52.2, 325.721, 
  2.42, 8.8, 41.3, 19.275, "", 54.7, 0.452}, 
 {"SLE", "Africa", "Sierra Leone", "2021-05-21", 4115., 0., 1.714, 79., 0., 
  0., 515.859, 0., 0.215, 9.903, 0., 0., 0.96, "", "", "", "", "", "", "", 
  "", "", "", "", "", "", "", "", "", "", "", "", "", "", 643., "", "", "", 
  81., 50.93, 7.976985*^6, 104.7, 19.1, 2.538, 1.285, 1390.3, 52.2, 325.721, 
  2.42, 8.8, 41.3, 19.275, "", 54.7, 0.452}, 
 {"SLE", "Africa", "Sierra Leone", "2021-05-22", 4121., 6., 2.571, 79., 0., 
  0., 516.611, 0.752, 0.322, 9.903, 0., 0., 0.97, "", "", "", "", "", "", "", 
  "", "", "", "", "", "", "", "", "", "", "", "", "", "", 643., "", "", "", 
  81., 50.93, 7.976985*^6, 104.7, 19.1, 2.538, 1.285, 1390.3, 52.2, 325.721, 
  2.42, 8.8, 41.3, 19.275, "", 54.7, 0.452}, 
 {"SLE", "Africa", "Sierra Leone", "2021-05-23", 4121., 0., 2., 79., 0., 0., 
  516.611, 0., 0.251, 9.903, 0., 0., 0.98, "", "", "", "", "", "", "", "", 
  "", "", "", "", "", "", "", "", "", "", "", "", "", 643., "", "", "", 81., 
  50.93, 7.976985*^6, 104.7, 19.1, 2.538, 1.285, 1390.3, 52.2, 325.721, 2.42, 
  8.8, 41.3, 19.275, "", 54.7, 0.452}, {"SLE", "Africa", "Sierra Leone", 
  "2021-05-24", 4121., 0., 2., 79., 0., 0., 516.611, 0., 0.251, 9.903, 0., 
  0., 0.99, "", "", "", "", "", "", "", "", "", "", "", "", "", "", "", "", 
  "", "", "", "", "", 643., "", "", "", 81., 50.93, 7.976985*^6, 104.7, 19.1, 
  2.538, 1.285, 1390.3, 52.2, 325.721, 2.42, 8.8, 41.3, 19.275, "", 54.7, 
  0.452}, {"SLE", "Africa", "Sierra Leone", "2021-05-25", 4121., 0., 2., 79., 
  0., 0., 516.611, 0., 0.251, 9.903, 0., 0., 1.01, "", "", "", "", "", "", 
  "", "", "", "", "", "", "", "", "", "", "", "", "", "", "", 643., "", "", 
  "", 81., 50.93, 7.976985*^6, 104.7, 19.1, 2.538, 1.285, 1390.3, 52.2, 
  325.721, 2.42, 8.8, 41.3, 19.275, "", 54.7, 0.452}, 
 {"SLE", "Africa", "Sierra Leone", "2021-05-26", 4121., 0., 2., 79., 0., 0., 
  516.611, 0., 0.251, 9.903, 0., 0., 1.02, "", "", "", "", "", "", "", "", 
  "", "", "", "", "", "", "", "", "", "", "", "", "", 643., "", "", "", 81., 
  50.93, 7.976985*^6, 104.7, 19.1, 2.538, 1.285, 1390.3, 52.2, 325.721, 2.42, 
  8.8, 41.3, 19.275, "", 54.7, 0.452}, {"SLE", "Africa", "Sierra Leone", 
  "2021-05-27", 4133., 12., 2.571, 79., 0., 0., 518.116, 1.504, 0.322, 9.903, 
  0., 0., 1.05, "", "", "", "", "", "", "", "", "", "", "", "", "", "", "", 
  "", "", "", "", "", "", 643., "", "", "", 81., 50.93, 7.976985*^6, 104.7, 
  19.1, 2.538, 1.285, 1390.3, 52.2, 325.721, 2.42, 8.8, 41.3, 19.275, "", 
  54.7, 0.452}, {"SLE", "Africa", "Sierra Leone", "2021-05-28", 4140., 7., 
  3.571, 79., 0., 0., 518.993, 0.878, 0.448, 9.903, 0., 0., 1.07, "", "", "", 
  "", "", "", "", "", "", "", "", "", "", "", "", "", "", "", "", "", "", 
  643., "", "", "", 81., 50.93, 7.976985*^6, 104.7, 19.1, 2.538, 1.285, 
  1390.3, 52.2, 325.721, 2.42, 8.8, 41.3, 19.275, "", 54.7, 0.452}, 
 {"SLE", "Africa", "Sierra Leone", "2021-05-29", 4141., 1., 2.857, 79., 0., 
  0., 519.118, 0.125, 0.358, 9.903, 0., 0., 1.09, "", "", "", "", "", "", "", 
  "", "", "", "", "", "", "", "", "", "", "", "", "", "", 643., "", "", "", 
  81., 50.93, 7.976985*^6, 104.7, 19.1, 2.538, 1.285, 1390.3, 52.2, 325.721, 
  2.42, 8.8, 41.3, 19.275, "", 54.7, 0.452}, 
 {"SLE", "Africa", "Sierra Leone", "2021-05-30", 4147., 6., 3.714, 79., 0., 
  0., 519.871, 0.752, 0.466, 9.903, 0., 0., 1.11, "", "", "", "", "", "", "", 
  "", "", "", "", "", "", "", "", "", "", "", "", "", "", 643., "", "", "", 
  81., 50.93, 7.976985*^6, 104.7, 19.1, 2.538, 1.285, 1390.3, 52.2, 325.721, 
  2.42, 8.8, 41.3, 19.275, "", 54.7, 0.452}, 
 {"SLE", "Africa", "Sierra Leone", "2021-05-31", 4147., 0., 3.714, 79., 0., 
  0., 519.871, 0., 0.466, 9.903, 0., 0., 1.13, "", "", "", "", "", "", "", 
  "", "", "", "", "", "", "", "", "", "", 79762., 68882., 10880., "", 643., 
  1., 0.86, 0.14, 81., 50.93, 7.976985*^6, 104.7, 19.1, 2.538, 1.285, 1390.3, 
  52.2, 325.721, 2.42, 8.8, 41.3, 19.275, "", 54.7, 0.452}, 
 {"SLE", "Africa", "Sierra Leone", "2021-06-01", 4148., 1., 3.857, 79., 0., 
  0., 519.996, 0.125, 0.484, 9.903, 0., 0., 1.16, "", "", "", "", "", "", "", 
  "", "", "", "", "", "", "", "", "", "", "", "", "", "", "", "", "", "", "", 
  "", 7.976985*^6, 104.7, 19.1, 2.538, 1.285, 1390.3, 52.2, 325.721, 2.42, 
  8.8, 41.3, 19.275, "", 54.7, 0.452}, {"SLE", "Africa", "Sierra Leone", 
  "2021-06-02", 4156., 8., 5., 79., 0., 0., 520.999, 1.003, 0.627, 9.903, 0., 
  0., 1.18, "", "", "", "", "", "", "", "", "", "", "", "", "", "", "", "", 
  "", "", "", "", "", "", "", "", "", "", "", 7.976985*^6, 104.7, 19.1, 
  2.538, 1.285, 1390.3, 52.2, 325.721, 2.42, 8.8, 41.3, 19.275, "", 54.7, 
  0.452}, {"SLE", "Africa", "Sierra Leone", "2021-06-03", 4162., 6., 4.143, 
  79., 0., 0., 521.751, 0.752, 0.519, 9.903, 0., 0., 1.2, "", "", "", "", "", 
  "", "", "", "", "", "", "", "", "", "", "", "", "", "", "", "", "", "", "", 
  "", "", "", 7.976985*^6, 104.7, 19.1, 2.538, 1.285, 1390.3, 52.2, 325.721, 
  2.42, 8.8, 41.3, 19.275, "", 54.7, 0.452}, 
 {"SLE", "Africa", "Sierra Leone", "2021-06-04", 4168., 6., 4., 79., 0., 0., 
  522.503, 0.752, 0.501, 9.903, 0., 0., 1.22, "", "", "", "", "", "", "", "", 
  "", "", "", "", "", "", "", "", "", "", "", "", "", "", "", "", "", "", "", 
  7.976985*^6, 104.7, 19.1, 2.538, 1.285, 1390.3, 52.2, 325.721, 2.42, 8.8, 
  41.3, 19.275, "", 54.7, 0.452}, {"SLE", "Africa", "Sierra Leone", 
  "2021-06-05", 4188., 20., 6.714, 79., 0., 0., 525.01, 2.507, 0.842, 9.903, 
  0., 0., 1.24, "", "", "", "", "", "", "", "", "", "", "", "", "", "", "", 
  "", "", "", "", "", "", "", "", "", "", "", "", 7.976985*^6, 104.7, 19.1, 
  2.538, 1.285, 1390.3, 52.2, 325.721, 2.42, 8.8, 41.3, 19.275, "", 54.7, 
  0.452}, {"SLE", "Africa", "Sierra Leone", "2021-06-06", 4201., 13., 7.714, 
  79., 0., 0., 526.64, 1.63, 0.967, 9.903, 0., 0., 1.24, "", "", "", "", "", 
  "", "", "", "", "", "", "", "", "", "", "", "", "", "", "", "", "", "", "", 
  "", "", "", 7.976985*^6, 104.7, 19.1, 2.538, 1.285, 1390.3, 52.2, 325.721, 
  2.42, 8.8, 41.3, 19.275, "", 54.7, 0.452}, 
 {"SLE", "Africa", "Sierra Leone", "2021-06-07", 4208., 7., 8.714, 79., 0., 
  0., 527.518, 0.878, 1.092, 9.903, 0., 0., "", "", "", "", "", "", "", "", 
  "", "", "", "", "", "", "", "", "", "", "", "", "", "", "", "", "", "", "", 
  "", 7.976985*^6, 104.7, 19.1, 2.538, 1.285, 1390.3, 52.2, 325.721, 2.42, 
  8.8, 41.3, 19.275, "", 54.7, 0.452}, {"SGP", "Asia", "Singapore", 
  "2020-01-23", 1., 1., "", "", "", "", 0.171, 0.171, "", "", "", "", "", "", 
  "", "", "", "", "", "", "", "", "", "", "", "", "", "", "", "", "", "", "", 
  "", "", "", "", "", "", 25., 5.850343*^6, 7915.731, 42.4, 12.922, 7.049, 
  85535.383, "", 92.243, 10.99, 5.2, 28.3, "", 2.4, 83.62, 0.938}, 
 {"SGP", "Asia", "Singapore", "2020-01-24", 3., 2., "", "", "", "", 0.513, 
  0.342, "", "", "", "", "", "", "", "", "", "", "", "", "", "", "", "", "", 
  "", "", "", "", "", "", "", "", "", "", "", "", "", "", 25., 5.850343*^6, 
  7915.731, 42.4, 12.922, 7.049, 85535.383, "", 92.243, 10.99, 5.2, 28.3, "", 
  2.4, 83.62, 0.938}, {"SGP", "Asia", "Singapore", "2020-01-25", 3., 0., "", 
  "", "", "", 0.513, 0., "", "", "", "", "", "", "", "", "", "", "", "", "", 
  "", "", "", "", "", "", "", "", "", "", "", "", "", "", "", "", "", "", 
  25., 5.850343*^6, 7915.731, 42.4, 12.922, 7.049, 85535.383, "", 92.243, 
  10.99, 5.2, 28.3, "", 2.4, 83.62, 0.938}, {"SGP", "Asia", "Singapore", 
  "2020-01-26", 4., 1., "", "", "", "", 0.684, 0.171, "", "", "", "", "", "", 
  "", "", "", "", "", "", "", "", "", "", "", "", "", "", "", "", "", "", "", 
  "", "", "", "", "", "", 25., 5.850343*^6, 7915.731, 42.4, 12.922, 7.049, 
  85535.383, "", 92.243, 10.99, 5.2, 28.3, "", 2.4, 83.62, 0.938}, 
 {"SGP", "Asia", "Singapore", "2020-01-27", 5., 1., "", "", "", "", 0.855, 
  0.171, "", "", "", "", "", "", "", "", "", "", "", "", "", "", "", "", "", 
  "", "", "", "", "", "", "", "", "", "", "", "", "", "", 25., 5.850343*^6, 
  7915.731, 42.4, 12.922, 7.049, 85535.383, "", 92.243, 10.99, 5.2, 28.3, "", 
  2.4, 83.62, 0.938}, {"SGP", "Asia", "Singapore", "2020-01-28", 7., 2., 1., 
  "", "", 0., 1.197, 0.342, 0.171, "", "", 0., "", "", "", "", "", "", "", 
  "", "", "", "", "", "", "", "", "", "", "", "", "", "", "", "", "", "", "", 
  "", 25., 5.850343*^6, 7915.731, 42.4, 12.922, 7.049, 85535.383, "", 92.243, 
  10.99, 5.2, 28.3, "", 2.4, 83.62, 0.938}, {"SGP", "Asia", "Singapore", 
  "2020-01-29", 7., 0., 1., "", "", 0., 1.197, 0., 0.171, "", "", 0., "", "", 
  "", "", "", "", "", "", "", "", "", "", "", "", "", "", "", "", "", "", "", 
  "", "", "", "", "", "", 25., 5.850343*^6, 7915.731, 42.4, 12.922, 7.049, 
  85535.383, "", 92.243, 10.99, 5.2, 28.3, "", 2.4, 83.62, 0.938}, 
 {"SGP", "Asia", "Singapore", "2020-01-30", 10., 3., 1.286, "", "", 0., 
  1.709, 0.513, 0.22, "", "", 0., "", "", "", "", "", "", "", "", "", "", "", 
  "", "", "", "", "", "", "", "", "", "", "", "", "", "", "", "", 25., 
  5.850343*^6, 7915.731, 42.4, 12.922, 7.049, 85535.383, "", 92.243, 10.99, 
  5.2, 28.3, "", 2.4, 83.62, 0.938}, {"SGP", "Asia", "Singapore", 
  "2020-01-31", 13., 3., 1.429, "", "", 0., 2.222, 0.513, 0.244, "", "", 0., 
  "", "", "", "", "", "", "", "", "", "", "", "", "", "", "", "", "", "", "", 
  "", "", "", "", "", "", "", "", 25., 5.850343*^6, 7915.731, 42.4, 12.922, 
  7.049, 85535.383, "", 92.243, 10.99, 5.2, 28.3, "", 2.4, 83.62, 0.938}, 
 {"SGP", "Asia", "Singapore", "2020-02-01", 16., 3., 1.857, "", "", 0., 
  2.735, 0.513, 0.317, "", "", 0., "", "", "", "", "", "", "", "", "", "", 
  "", "", "", "", "", "", "", "", "", "", "", "", "", "", "", "", "", 25., 
  5.850343*^6, 7915.731, 42.4, 12.922, 7.049, 85535.383, "", 92.243, 10.99, 
  5.2, 28.3, "", 2.4, 83.62, 0.938}, {"SGP", "Asia", "Singapore", 
  "2020-02-02", 18., 2., 2., "", "", 0., 3.077, 0.342, 0.342, "", "", 0., "", 
  "", "", "", "", "", "", "", "", "", "", "", "", "", "", "", "", "", "", "", 
  "", "", "", "", "", "", "", 25., 5.850343*^6, 7915.731, 42.4, 12.922, 
  7.049, 85535.383, "", 92.243, 10.99, 5.2, 28.3, "", 2.4, 83.62, 0.938}, 
 {"SGP", "Asia", "Singapore", "2020-02-03", 18., 0., 1.857, "", "", 0., 
  3.077, 0., 0.317, "", "", 0., "", "", "", "", "", "", "", "", "", "", "", 
  "", "", "", "", "", "", "", "", "", "", "", "", "", "", "", "", 25., 
  5.850343*^6, 7915.731, 42.4, 12.922, 7.049, 85535.383, "", 92.243, 10.99, 
  5.2, 28.3, "", 2.4, 83.62, 0.938}, {"SGP", "Asia", "Singapore", 
  "2020-02-04", 24., 6., 2.429, "", "", 0., 4.102, 1.026, 0.415, "", "", 0., 
  "", "", "", "", "", "", "", "", "", "", "", "", "", "", "", "", "", "", "", 
  "", "", "", "", "", "", "", "", 25., 5.850343*^6, 7915.731, 42.4, 12.922, 
  7.049, 85535.383, "", 92.243, 10.99, 5.2, 28.3, "", 2.4, 83.62, 0.938}, 
 {"SGP", "Asia", "Singapore", "2020-02-05", 28., 4., 3., "", "", 0., 4.786, 
  0.684, 0.513, "", "", 0., "", "", "", "", "", "", "", "", "", "", "", "", 
  "", "", "", "", "", "", "", "", "", "", "", "", "", "", "", 25., 
  5.850343*^6, 7915.731, 42.4, 12.922, 7.049, 85535.383, "", 92.243, 10.99, 
  5.2, 28.3, "", 2.4, 83.62, 0.938}, {"SGP", "Asia", "Singapore", 
  "2020-02-06", 28., 0., 2.571, "", "", 0., 4.786, 0., 0.44, "", "", 0., "", 
  "", "", "", "", "", "", "", "", "", "", "", "", "", "", "", "", "", "", "", 
  "", "", "", "", "", "", "", 25., 5.850343*^6, 7915.731, 42.4, 12.922, 
  7.049, 85535.383, "", 92.243, 10.99, 5.2, 28.3, "", 2.4, 83.62, 0.938}, 
 {"SGP", "Asia", "Singapore", "2020-02-07", 30., 2., 2.429, "", "", 0., 
  5.128, 0.342, 0.415, "", "", 0., "", "", "", "", "", "", "", "", "", "", 
  "", "", "", "", "", "", "", "", "", "", "", "", "", "", "", "", "", 30.56, 
  5.850343*^6, 7915.731, 42.4, 12.922, 7.049, 85535.383, "", 92.243, 10.99, 
  5.2, 28.3, "", 2.4, 83.62, 0.938}, {"SGP", "Asia", "Singapore", 
  "2020-02-08", 33., 3., 2.429, "", "", 0., 5.641, 0.513, 0.415, "", "", 0., 
  "", "", "", "", "", "", "", "", "", "", "", "", "", "", "", "", "", "", "", 
  "", "", "", "", "", "", "", "", 30.56, 5.850343*^6, 7915.731, 42.4, 12.922, 
  7.049, 85535.383, "", 92.243, 10.99, 5.2, 28.3, "", 2.4, 83.62, 0.938}, 
 {"SGP", "Asia", "Singapore", "2020-02-09", 40., 7., 3.143, "", "", 0., 
  6.837, 1.197, 0.537, "", "", 0., "", "", "", "", "", "", "", "", "", "", 
  "", "", "", "", "", "", "", "", "", "", "", "", "", "", "", "", "", 30.56, 
  5.850343*^6, 7915.731, 42.4, 12.922, 7.049, 85535.383, "", 92.243, 10.99, 
  5.2, 28.3, "", 2.4, 83.62, 0.938}, {"SGP", "Asia", "Singapore", 
  "2020-02-10", 45., 5., 3.857, "", "", 0., 7.692, 0.855, 0.659, "", "", 0., 
  "", "", "", "", "", "", "", "", "", "", "", "", "", "", "", "", "", "", "", 
  "", "", "", "", "", "", "", "", 30.56, 5.850343*^6, 7915.731, 42.4, 12.922, 
  7.049, 85535.383, "", 92.243, 10.99, 5.2, 28.3, "", 2.4, 83.62, 0.938}, 
 {"SGP", "Asia", "Singapore", "2020-02-11", 47., 2., 3.286, "", "", 0., 
  8.034, 0.342, 0.562, "", "", 0., "", "", "", "", "", "", "", "", "", "", 
  "", "", "", "", "", "", "", "", "", "", "", "", "", "", "", "", "", 30.56, 
  5.850343*^6, 7915.731, 42.4, 12.922, 7.049, 85535.383, "", 92.243, 10.99, 
  5.2, 28.3, "", 2.4, 83.62, 0.938}, {"SGP", "Asia", "Singapore", 
  "2020-02-12", 50., 3., 3.143, "", "", 0., 8.547, 0.513, 0.537, "", "", 0., 
  "", "", "", "", "", "", "", "", "", "", "", "", "", "", "", "", "", "", "", 
  "", "", "", "", "", "", "", "", 30.56, 5.850343*^6, 7915.731, 42.4, 12.922, 
  7.049, 85535.383, "", 92.243, 10.99, 5.2, 28.3, "", 2.4, 83.62, 0.938}, 
 {"SGP", "Asia", "Singapore", "2020-02-13", 58., 8., 4.286, "", "", 0., 
  9.914, 1.367, 0.733, "", "", 0., "", "", "", "", "", "", "", "", "", "", 
  "", "", "", "", "", "", "", "", "", "", "", "", "", "", "", "", "", 30.56, 
  5.850343*^6, 7915.731, 42.4, 12.922, 7.049, 85535.383, "", 92.243, 10.99, 
  5.2, 28.3, "", 2.4, 83.62, 0.938}, {"SGP", "Asia", "Singapore", 
  "2020-02-14", 67., 9., 5.286, "", "", 0., 11.452, 1.538, 0.903, "", "", 0., 
  "", "", "", "", "", "", "", "", "", "", "", "", "", "", "", "", "", "", "", 
  "", "", "", "", "", "", "", "", 30.56, 5.850343*^6, 7915.731, 42.4, 12.922, 
  7.049, 85535.383, "", 92.243, 10.99, 5.2, 28.3, "", 2.4, 83.62, 0.938}, 
 {"SGP", "Asia", "Singapore", "2020-02-15", 72., 5., 5.571, "", "", 0., 
  12.307, 0.855, 0.952, "", "", 0., "", "", "", "", "", "", "", "", "", "", 
  "", "", "", "", "", "", "", "", "", "", "", "", "", "", "", "", "", 30.56, 
  5.850343*^6, 7915.731, 42.4, 12.922, 7.049, 85535.383, "", 92.243, 10.99, 
  5.2, 28.3, "", 2.4, 83.62, 0.938}, {"SGP", "Asia", "Singapore", 
  "2020-02-16", 75., 3., 5., "", "", 0., 12.82, 0.513, 0.855, "", "", 0., "", 
  "", "", "", "", "", "", "", "", "", "", "", "", "", "", "", "", "", "", "", 
  "", "", "", "", "", "", "", 30.56, 5.850343*^6, 7915.731, 42.4, 12.922, 
  7.049, 85535.383, "", 92.243, 10.99, 5.2, 28.3, "", 2.4, 83.62, 0.938}, 
 {"SGP", "Asia", "Singapore", "2020-02-17", 77., 2., 4.571, "", "", 0., 
  13.162, 0.342, 0.781, "", "", 0., "", "", "", "", "", "", "", "", "", "", 
  "", "", "", "", "", "", "", "", "", "", "", "", "", "", "", "", "", 30.56, 
  5.850343*^6, 7915.731, 42.4, 12.922, 7.049, 85535.383, "", 92.243, 10.99, 
  5.2, 28.3, "", 2.4, 83.62, 0.938}, {"SGP", "Asia", "Singapore", 
  "2020-02-18", 81., 4., 4.857, "", "", 0., 13.845, 0.684, 0.83, "", "", 0., 
  "", "", "", "", "", "", "", "", "", "", "", "", "", "", "", "", "", "", "", 
  "", "", "", "", "", "", "", "", 30.56, 5.850343*^6, 7915.731, 42.4, 12.922, 
  7.049, 85535.383, "", 92.243, 10.99, 5.2, 28.3, "", 2.4, 83.62, 0.938}, 
 {"SGP", "Asia", "Singapore", "2020-02-19", 84., 3., 4.857, "", "", 0., 
  14.358, 0.513, 0.83, "", "", 0., "", "", "", "", "", "", "", "", "", "", 
  "", "", "", "", "", "", "", "", "", "", "", "", "", "", "", "", "", 30.56, 
  5.850343*^6, 7915.731, 42.4, 12.922, 7.049, 85535.383, "", 92.243, 10.99, 
  5.2, 28.3, "", 2.4, 83.62, 0.938}, {"SGP", "Asia", "Singapore", 
  "2020-02-20", 84., 0., 3.714, "", "", 0., 14.358, 0., 0.635, "", "", 0., 
  "", "", "", "", "", "", "", "", "", "", "", "", "", "", "", "", "", "", "", 
  "", "", "", "", "", "", "", "", 30.56, 5.850343*^6, 7915.731, 42.4, 12.922, 
  7.049, 85535.383, "", 92.243, 10.99, 5.2, 28.3, "", 2.4, 83.62, 0.938}, 
 {"SGP", "Asia", "Singapore", "2020-02-21", 85., 1., 2.571, "", "", 0., 
  14.529, 0.171, 0.44, "", "", 0., "", "", "", "", "", "", "", "", "", "", 
  "", "", "", "", "", "", "", "", "", "", "", "", "", "", "", "", "", 30.56, 
  5.850343*^6, 7915.731, 42.4, 12.922, 7.049, 85535.383, "", 92.243, 10.99, 
  5.2, 28.3, "", 2.4, 83.62, 0.938}, {"SGP", "Asia", "Singapore", 
  "2020-02-22", 85., 0., 1.857, "", "", 0., 14.529, 0., 0.317, "", "", 0., 
  "", "", "", "", "", "", "", "", "", "", "", "", "", "", "", "", "", "", "", 
  "", "", "", "", "", "", "", "", 30.56, 5.850343*^6, 7915.731, 42.4, 12.922, 
  7.049, 85535.383, "", 92.243, 10.99, 5.2, 28.3, "", 2.4, 83.62, 0.938}, 
 {"SGP", "Asia", "Singapore", "2020-02-23", 89., 4., 2., "", "", 0., 15.213, 
  0.684, 0.342, "", "", 0., "", "", "", "", "", "", "", "", "", "", "", "", 
  "", "", "", "", "", "", "", "", "", "", "", "", "", "", "", 30.56, 
  5.850343*^6, 7915.731, 42.4, 12.922, 7.049, 85535.383, "", 92.243, 10.99, 
  5.2, 28.3, "", 2.4, 83.62, 0.938}, {"SGP", "Asia", "Singapore", 
  "2020-02-24", 89., 0., 1.714, "", "", 0., 15.213, 0., 0.293, "", "", 0., 
  "", "", "", "", "", "", "", "", "", "", "", "", "", "", "", "", "", "", "", 
  "", "", "", "", "", "", "", "", 30.56, 5.850343*^6, 7915.731, 42.4, 12.922, 
  7.049, 85535.383, "", 92.243, 10.99, 5.2, 28.3, "", 2.4, 83.62, 0.938}, 
 {"SGP", "Asia", "Singapore", "2020-02-25", 91., 2., 1.429, "", "", 0., 
  15.555, 0.342, 0.244, "", "", 0., "", "", "", "", "", "", "", "", "", "", 
  "", "", "", "", "", "", "", "", "", "", "", "", "", "", "", "", "", 30.56, 
  5.850343*^6, 7915.731, 42.4, 12.922, 7.049, 85535.383, "", 92.243, 10.99, 
  5.2, 28.3, "", 2.4, 83.62, 0.938}, {"SGP", "Asia", "Singapore", 
  "2020-02-26", 93., 2., 1.286, "", "", 0., 15.897, 0.342, 0.22, "", "", 0., 
  "", "", "", "", "", "", "", "", "", "", "", "", "", "", "", "", "", "", "", 
  "", "", "", "", "", "", "", "", 30.56, 5.850343*^6, 7915.731, 42.4, 12.922, 
  7.049, 85535.383, "", 92.243, 10.99, 5.2, 28.3, "", 2.4, 83.62, 0.938}, 
 {"SGP", "Asia", "Singapore", "2020-02-27", 93., 0., 1.286, "", "", 0., 
  15.897, 0., 0.22, "", "", 0., "", "", "", "", "", "", "", "", "", "", "", 
  "", "", "", "", "", "", "", "", "", "", "", "", "", "", "", "", 30.56, 
  5.850343*^6, 7915.731, 42.4, 12.922, 7.049, 85535.383, "", 92.243, 10.99, 
  5.2, 28.3, "", 2.4, 83.62, 0.938}, {"SGP", "Asia", "Singapore", 
  "2020-02-28", 93., 0., 1.143, "", "", 0., 15.897, 0., 0.195, "", "", 0., 
  "", "", "", "", "", "", "", "", "", "", "", "", "", "", "", "", "", "", "", 
  "", "", "", "", "", "", "", "", 30.56, 5.850343*^6, 7915.731, 42.4, 12.922, 
  7.049, 85535.383, "", 92.243, 10.99, 5.2, 28.3, "", 2.4, 83.62, 0.938}, 
 {"SGP", "Asia", "Singapore", "2020-02-29", 102., 9., 2.429, "", "", 0., 
  17.435, 1.538, 0.415, "", "", 0., "", "", "", "", "", "", "", "", "", "", 
  "", "", "", "", "", "", "", "", "", "", "", "", "", "", "", "", "", 30.56, 
  5.850343*^6, 7915.731, 42.4, 12.922, 7.049, 85535.383, "", 92.243, 10.99, 
  5.2, 28.3, "", 2.4, 83.62, 0.938}, {"SGP", "Asia", "Singapore", 
  "2020-03-01", 106., 4., 2.429, "", "", 0., 18.119, 0.684, 0.415, "", "", 
  0., 0.61, "", "", "", "", "", "", "", "", "", "", "", "", "", "", "", "", 
  "", "", "", "", "", "", "", "", "", "", 30.56, 5.850343*^6, 7915.731, 42.4, 
  12.922, 7.049, 85535.383, "", 92.243, 10.99, 5.2, 28.3, "", 2.4, 83.62, 
  0.938}, {"SGP", "Asia", "Singapore", "2020-03-02", 108., 2., 2.714, "", "", 
  0., 18.46, 0.342, 0.464, "", "", 0., 0.6, "", "", "", "", "", "", "", "", 
  "", "", "", "", "", "", "", "", "", "", "", "", "", "", "", "", "", "", 
  30.56, 5.850343*^6, 7915.731, 42.4, 12.922, 7.049, 85535.383, "", 92.243, 
  10.99, 5.2, 28.3, "", 2.4, 83.62, 0.938}, {"SGP", "Asia", "Singapore", 
  "2020-03-03", 110., 2., 2.714, "", "", 0., 18.802, 0.342, 0.464, "", "", 
  0., 0.6, "", "", "", "", "", "", "", "", "", "", "", "", "", "", "", "", 
  "", "", "", "", "", "", "", "", "", "", 30.56, 5.850343*^6, 7915.731, 42.4, 
  12.922, 7.049, 85535.383, "", 92.243, 10.99, 5.2, 28.3, "", 2.4, 83.62, 
  0.938}, {"SGP", "Asia", "Singapore", "2020-03-04", 110., 0., 2.429, "", "", 
  0., 18.802, 0., 0.415, "", "", 0., 0.64, "", "", "", "", "", "", "", "", 
  "", "", "", "", "", "", "", "", "", "", "", "", "", "", "", "", "", "", 
  30.56, 5.850343*^6, 7915.731, 42.4, 12.922, 7.049, 85535.383, "", 92.243, 
  10.99, 5.2, 28.3, "", 2.4, 83.62, 0.938}, {"SGP", "Asia", "Singapore", 
  "2020-03-05", 117., 7., 3.429, "", "", 0., 19.999, 1.197, 0.586, "", "", 
  0., 0.76, "", "", "", "", "", "", "", "", "", "", "", "", "", "", "", "", 
  "", "", "", "", "", "", "", "", "", "", 30.56, 5.850343*^6, 7915.731, 42.4, 
  12.922, 7.049, 85535.383, "", 92.243, 10.99, 5.2, 28.3, "", 2.4, 83.62, 
  0.938}, {"SGP", "Asia", "Singapore", "2020-03-06", 130., 13., 5.286, "", 
  "", 0., 22.221, 2.222, 0.903, "", "", 0., 0.86, "", "", "", "", "", "", "", 
  "", "", "", "", "", "", "", "", "", "", "", "", "", "", "", "", "", "", "", 
  30.56, 5.850343*^6, 7915.731, 42.4, 12.922, 7.049, 85535.383, "", 92.243, 
  10.99, 5.2, 28.3, "", 2.4, 83.62, 0.938}, {"SGP", "Asia", "Singapore", 
  "2020-03-07", 138., 8., 5.143, "", "", 0., 23.588, 1.367, 0.879, "", "", 
  0., 0.94, "", "", "", "", "", "", "", "", "", "", "", "", "", "", "", "", 
  "", "", "", "", "", "", "", "", "", "", 30.56, 5.850343*^6, 7915.731, 42.4, 
  12.922, 7.049, 85535.383, "", 92.243, 10.99, 5.2, 28.3, "", 2.4, 83.62, 
  0.938}, {"SGP", "Asia", "Singapore", "2020-03-08", 150., 12., 6.286, "", 
  "", 0., 25.64, 2.051, 1.074, "", "", 0., 1.02, "", "", "", "", "", "", "", 
  "", "", "", "", "", "", "", "", "", "", "", "", "", "", "", "", "", "", "", 
  30.56, 5.850343*^6, 7915.731, 42.4, 12.922, 7.049, 85535.383, "", 92.243, 
  10.99, 5.2, 28.3, "", 2.4, 83.62, 0.938}, {"SGP", "Asia", "Singapore", 
  "2020-03-09", 150., 0., 6., "", "", 0., 25.64, 0., 1.026, "", "", 0., 1.06, 
  "", "", "", "", "", "", "", "", "", "", "", "", "", "", "", "", "", "", "", 
  "", "", "", "", "", "", "", 30.56, 5.850343*^6, 7915.731, 42.4, 12.922, 
  7.049, 85535.383, "", 92.243, 10.99, 5.2, 28.3, "", 2.4, 83.62, 0.938}, 
 {"SGP", "Asia", "Singapore", "2020-03-10", 160., 10., 7.143, "", "", 0., 
  27.349, 1.709, 1.221, "", "", 0., 1.16, "", "", "", "", "", "", "", "", "", 
  "", "", "", "", "", "", "", "", "", "", "", "", "", "", "", "", "", 30.56, 
  5.850343*^6, 7915.731, 42.4, 12.922, 7.049, 85535.383, "", 92.243, 10.99, 
  5.2, 28.3, "", 2.4, 83.62, 0.938}, {"SGP", "Asia", "Singapore", 
  "2020-03-11", 178., 18., 9.714, "", "", 0., 30.426, 3.077, 1.66, "", "", 
  0., 1.25, "", "", "", "", "", "", "", "", "", "", "", "", "", "", "", "", 
  "", "", "", "", "", "", "", "", "", "", 30.56, 5.850343*^6, 7915.731, 42.4, 
  12.922, 7.049, 85535.383, "", 92.243, 10.99, 5.2, 28.3, "", 2.4, 83.62, 
  0.938}, {"SGP", "Asia", "Singapore", "2020-03-12", 178., 0., 8.714, "", "", 
  0., 30.426, 0., 1.49, "", "", 0., 1.3, "", "", "", "", "", "", "", "", "", 
  "", "", "", "", "", "", "", "", "", "", "", "", "", "", "", "", "", 30.56, 
  5.850343*^6, 7915.731, 42.4, 12.922, 7.049, 85535.383, "", 92.243, 10.99, 
  5.2, 28.3, "", 2.4, 83.62, 0.938}, {"SGP", "Asia", "Singapore", 
  "2020-03-13", 200., 22., 10., "", "", 0., 34.186, 3.76, 1.709, "", "", 0., 
  1.44, "", "", "", "", "", "", "", "", "", "", "", "", "", "", "", "", "", 
  "", "", "", "", "", "", "", "", "", 36.11, 5.850343*^6, 7915.731, 42.4, 
  12.922, 7.049, 85535.383, "", 92.243, 10.99, 5.2, 28.3, "", 2.4, 83.62, 
  0.938}, {"SGP", "Asia", "Singapore", "2020-03-14", 212., 12., 10.571, "", 
  "", 0., 36.237, 2.051, 1.807, "", "", 0., 1.51, "", "", "", "", "", "", "", 
  "", "", "", "", "", "", "", "", "", "", "", "", "", "", "", "", "", "", "", 
  36.11, 5.850343*^6, 7915.731, 42.4, 12.922, 7.049, 85535.383, "", 92.243, 
  10.99, 5.2, 28.3, "", 2.4, 83.62, 0.938}, {"SGP", "Asia", "Singapore", 
  "2020-03-15", 226., 14., 10.857, "", "", 0., 38.63, 2.393, 1.856, "", "", 
  0., 1.6, "", "", "", "", "", "", "", "", "", "", "", "", "", "", "", "", 
  "", "", "", "", "", "", "", "", "", "", 36.11, 5.850343*^6, 7915.731, 42.4, 
  12.922, 7.049, 85535.383, "", 92.243, 10.99, 5.2, 28.3, "", 2.4, 83.62, 
  0.938}, {"SGP", "Asia", "Singapore", "2020-03-16", 243., 17., 13.286, "", 
  "", 0., 41.536, 2.906, 2.271, "", "", 0., 1.71, "", "", "", "", "", "", "", 
  "", "", "", "", "", "", "", "", "", "", "", "", "", "", "", "", "", "", "", 
  36.11, 5.850343*^6, 7915.731, 42.4, 12.922, 7.049, 85535.383, "", 92.243, 
  10.99, 5.2, 28.3, "", 2.4, 83.62, 0.938}, {"SGP", "Asia", "Singapore", 
  "2020-03-17", 266., 23., 15.143, "", "", 0., 45.467, 3.931, 2.588, "", "", 
  0., 1.8, "", "", "", "", "", "", "", "", "", "", "", "", "", "", "", "", 
  "", "", "", "", "", "", "", "", "", "", 36.11, 5.850343*^6, 7915.731, 42.4, 
  12.922, 7.049, 85535.383, "", 92.243, 10.99, 5.2, 28.3, "", 2.4, 83.62, 
  0.938}, {"SGP", "Asia", "Singapore", "2020-03-18", 313., 47., 19.286, "", 
  "", 0., 53.501, 8.034, 3.297, "", "", 0., 1.87, "", "", "", "", "", "", "", 
  "", "", "", "", "", "", "", "", "", "", "", "", "", "", "", "", "", "", "", 
  36.11, 5.850343*^6, 7915.731, 42.4, 12.922, 7.049, 85535.383, "", 92.243, 
  10.99, 5.2, 28.3, "", 2.4, 83.62, 0.938}, {"SGP", "Asia", "Singapore", 
  "2020-03-19", 345., 32., 23.857, "", "", 0., 58.971, 5.47, 4.078, "", "", 
  0., 1.84, "", "", "", "", "", "", "", "", "", "", "", "", "", "", "", "", 
  "", "", "", "", "", "", "", "", "", "", 36.11, 5.850343*^6, 7915.731, 42.4, 
  12.922, 7.049, 85535.383, "", 92.243, 10.99, 5.2, 28.3, "", 2.4, 83.62, 
  0.938}, {"SGP", "Asia", "Singapore", "2020-03-20", 385., 40., 26.429, "", 
  "", 0., 65.808, 6.837, 4.517, "", "", 0., 1.8, "", "", "", "", "", "", "", 
  "", "", "", "", "", "", "", "", "", "", "", "", "", "", "", "", "", "", "", 
  36.11, 5.850343*^6, 7915.731, 42.4, 12.922, 7.049, 85535.383, "", 92.243, 
  10.99, 5.2, 28.3, "", 2.4, 83.62, 0.938}, {"SGP", "Asia", "Singapore", 
  "2020-03-21", 432., 47., 31.429, 2., 2., 0.286, 73.842, 8.034, 5.372, 
  0.342, 0.342, 0.049, 1.77, "", "", "", "", "", "", "", "", "", "", "", "", 
  "", "", "", "", "", "", "", "", "", "", "", "", "", "", 36.11, 5.850343*^6, 
  7915.731, 42.4, 12.922, 7.049, 85535.383, "", 92.243, 10.99, 5.2, 28.3, "", 
  2.4, 83.62, 0.938}, {"SGP", "Asia", "Singapore", "2020-03-22", 455., 23., 
  32.714, 2., 0., 0.286, 77.773, 3.931, 5.592, 0.342, 0., 0.049, 1.72, "", 
  "", "", "", "", "", "", "", "", "", "", "", "", "", "", "", "", "", "", "", 
  "", "", "", "", "", "", 36.11, 5.850343*^6, 7915.731, 42.4, 12.922, 7.049, 
  85535.383, "", 92.243, 10.99, 5.2, 28.3, "", 2.4, 83.62, 0.938}, 
 {"SGP", "Asia", "Singapore", "2020-03-23", 509., 54., 38., 2., 0., 0.286, 
  87.003, 9.23, 6.495, 0.342, 0., 0.049, 1.72, "", "", "", "", "", "", "", 
  "", "", "", "", "", "", "", "", "", "", "", "", "", "", "", "", "", "", "", 
  36.11, 5.850343*^6, 7915.731, 42.4, 12.922, 7.049, 85535.383, "", 92.243, 
  10.99, 5.2, 28.3, "", 2.4, 83.62, 0.938}, {"SGP", "Asia", "Singapore", 
  "2020-03-24", 558., 49., 41.714, 2., 0., 0.286, 95.379, 8.376, 7.13, 0.342, 
  0., 0.049, 1.67, "", "", "", "", "", "", "", "", "", "", "", "", "", "", 
  "", "", "", "", "", "", "", "", "", "", "", "", 36.11, 5.850343*^6, 
  7915.731, 42.4, 12.922, 7.049, 85535.383, "", 92.243, 10.99, 5.2, 28.3, "", 
  2.4, 83.62, 0.938}, {"SGP", "Asia", "Singapore", "2020-03-25", 631., 73., 
  45.429, 2., 0., 0.286, 107.857, 12.478, 7.765, 0.342, 0., 0.049, 1.61, "", 
  "", "", "", "", "", "", "", "", "", "", "", "", "", "", "", "", "", "", "", 
  "", "", "", "", "", "", 36.11, 5.850343*^6, 7915.731, 42.4, 12.922, 7.049, 
  85535.383, "", 92.243, 10.99, 5.2, 28.3, "", 2.4, 83.62, 0.938}, 
 {"SGP", "Asia", "Singapore", "2020-03-26", 683., 52., 48.286, 2., 0., 0.286, 
  116.745, 8.888, 8.253, 0.342, 0., 0.049, 1.53, "", "", "", "", "", "", "", 
  "", "", "", "", "", "", "", "", "", "", "", "", "", "", "", "", "", "", "", 
  36.11, 5.850343*^6, 7915.731, 42.4, 12.922, 7.049, 85535.383, "", 92.243, 
  10.99, 5.2, 28.3, "", 2.4, 83.62, 0.938}, {"SGP", "Asia", "Singapore", 
  "2020-03-27", 732., 49., 49.571, 2., 0., 0.286, 125.121, 8.376, 8.473, 
  0.342, 0., 0.049, 1.47, "", "", "", "", "", "", "", "", "", "", "", "", "", 
  "", "", "", "", "", "", "", "", "", "", "", "", "", 36.11, 5.850343*^6, 
  7915.731, 42.4, 12.922, 7.049, 85535.383, "", 92.243, 10.99, 5.2, 28.3, "", 
  2.4, 83.62, 0.938}, {"SGP", "Asia", "Singapore", "2020-03-28", 802., 70., 
  52.857, 2., 0., 0., 137.086, 11.965, 9.035, 0.342, 0., 0., 1.44, "", "", 
  "", "", "", "", "", "", "", "", "", "", "", "", "", "", "", "", "", "", "", 
  "", "", "", "", "", 36.11, 5.850343*^6, 7915.731, 42.4, 12.922, 7.049, 
  85535.383, "", 92.243, 10.99, 5.2, 28.3, "", 2.4, 83.62, 0.938}, 
 {"SGP", "Asia", "Singapore", "2020-03-29", 844., 42., 55.571, 3., 1., 0.143, 
  144.265, 7.179, 9.499, 0.513, 0.171, 0.024, 1.39, "", "", "", "", "", "", 
  "", "", "", "", "", "", "", "", "", "", "", "", "", "", "", "", "", "", "", 
  "", 36.11, 5.850343*^6, 7915.731, 42.4, 12.922, 7.049, 85535.383, "", 
  92.243, 10.99, 5.2, 28.3, "", 2.4, 83.62, 0.938}, 
 {"SGP", "Asia", "Singapore", "2020-03-30", 879., 35., 52.857, 3., 0., 0.143, 
  150.248, 5.983, 9.035, 0.513, 0., 0.024, 1.36, "", "", "", "", "", "", "", 
  "", "", "", "", "", "", "", "", "", "", "", "", "", "", "", "", "", "", "", 
  36.11, 5.850343*^6, 7915.731, 42.4, 12.922, 7.049, 85535.383, "", 92.243, 
  10.99, 5.2, 28.3, "", 2.4, 83.62, 0.938}, {"SGP", "Asia", "Singapore", 
  "2020-03-31", 926., 47., 52.571, 3., 0., 0.143, 158.281, 8.034, 8.986, 
  0.513, 0., 0.024, 1.37, "", "", "", "", "", "", "", "", "", "", "", "", "", 
  "", "", "", "", "", "", "", "", "", "", "", "", "", 36.11, 5.850343*^6, 
  7915.731, 42.4, 12.922, 7.049, 85535.383, "", 92.243, 10.99, 5.2, 28.3, "", 
  2.4, 83.62, 0.938}, {"SGP", "Asia", "Singapore", "2020-04-01", 1000., 74., 
  52.714, 3., 0., 0.143, 170.93, 12.649, 9.01, 0.513, 0., 0.024, 1.39, "", 
  "", "", "", "", "", "", "", "", "", "", "", "", "", "", "", "", "", "", "", 
  "", "", "", "", "", "", 36.11, 5.850343*^6, 7915.731, 42.4, 12.922, 7.049, 
  85535.383, "", 92.243, 10.99, 5.2, 28.3, "", 2.4, 83.62, 0.938}, 
 {"SGP", "Asia", "Singapore", "2020-04-02", 1049., 49., 52.286, 4., 1., 
  0.286, 179.306, 8.376, 8.937, 0.684, 0.171, 0.049, 1.42, "", "", "", "", 
  "", "", "", "", "", "", "", "", "", "", "", "", "", "", "", "", "", "", "", 
  "", "", "", 36.11, 5.850343*^6, 7915.731, 42.4, 12.922, 7.049, 85535.383, 
  "", 92.243, 10.99, 5.2, 28.3, "", 2.4, 83.62, 0.938}, 
 {"SGP", "Asia", "Singapore", "2020-04-03", 1114., 65., 54.571, 5., 1., 
  0.429, 190.416, 11.11, 9.328, 0.855, 0.171, 0.073, 1.5, "", "", "", "", "", 
  "", "", "", "", "", "", "", "", "", "", "", "", "", "", "", "", "", "", "", 
  "", "", 45.37, 5.850343*^6, 7915.731, 42.4, 12.922, 7.049, 85535.383, "", 
  92.243, 10.99, 5.2, 28.3, "", 2.4, 83.62, 0.938}, 
 {"SGP", "Asia", "Singapore", "2020-04-04", 1189., 75., 55.286, 6., 1., 
  0.571, 203.236, 12.82, 9.45, 1.026, 0.171, 0.098, 1.59, "", "", "", "", "", 
  "", "", "", "", "", "", "", "", "", "", "", "", "", "", "", "", "", "", "", 
  "", "", 45.37, 5.850343*^6, 7915.731, 42.4, 12.922, 7.049, 85535.383, "", 
  92.243, 10.99, 5.2, 28.3, "", 2.4, 83.62, 0.938}, 
 {"SGP", "Asia", "Singapore", "2020-04-05", 1309., 120., 66.429, 6., 0., 
  0.429, 223.748, 20.512, 11.355, 1.026, 0., 0.073, 1.69, "", "", "", "", "", 
  "", "", "", "", "", "", "", "", "", "", "", "", "", "", "", "", "", "", "", 
  "", "", 45.37, 5.850343*^6, 7915.731, 42.4, 12.922, 7.049, 85535.383, "", 
  92.243, 10.99, 5.2, 28.3, "", 2.4, 83.62, 0.938}, 
 {"SGP", "Asia", "Singapore", "2020-04-06", 1375., 66., 70.857, 6., 0., 
  0.429, 235.029, 11.281, 12.112, 1.026, 0., 0.073, 1.73, "", "", "", "", "", 
  "", "", "", "", "", "", "", "", "", "", "", "", "", "", "", "", "", "", "", 
  "", "", 45.37, 5.850343*^6, 7915.731, 42.4, 12.922, 7.049, 85535.383, "", 
  92.243, 10.99, 5.2, 28.3, "", 2.4, 83.62, 0.938}, 
 {"SGP", "Asia", "Singapore", "2020-04-07", 1481., 106., 79.286, 6., 0., 
  0.429, 253.148, 18.119, 13.552, 1.026, 0., 0.073, 1.82, "", "", "", "", "", 
  "", "", "", "", 72680., 12.423, "", "", "", "", "", "samples tested", "", 
  "", "", "", "", "", "", "", "", 56.48, 5.850343*^6, 7915.731, 42.4, 12.922, 
  7.049, 85535.383, "", 92.243, 10.99, 5.2, 28.3, "", 2.4, 83.62, 0.938}, 
 {"SGP", "Asia", "Singapore", "2020-04-08", 1623., 142., 89., 6., 0., 0.429, 
  277.42, 24.272, 15.213, 1.026, 0., 0.073, 1.92, "", "", "", "", "", "", "", 
  "", "", "", "", "", "", "", "", "", "samples tested", "", "", "", "", "", 
  "", "", "", "", 76.85, 5.850343*^6, 7915.731, 42.4, 12.922, 7.049, 
  85535.383, "", 92.243, 10.99, 5.2, 28.3, "", 2.4, 83.62, 0.938}, 
 {"SGP", "Asia", "Singapore", "2020-04-09", 1910., 287., 123., 6., 0., 0.286, 
  326.477, 49.057, 21.024, 1.026, 0., 0.049, 2.02, "", "", "", "", "", "", 
  "", "", "", "", "", "", "", "", "", "", "samples tested", "", "", "", "", 
  "", "", "", "", "", 76.85, 5.850343*^6, 7915.731, 42.4, 12.922, 7.049, 
  85535.383, "", 92.243, 10.99, 5.2, 28.3, "", 2.4, 83.62, 0.938}, 
 {"SGP", "Asia", "Singapore", "2020-04-10", 2108., 198., 142., 7., 1., 0.286, 
  360.321, 33.844, 24.272, 1.197, 0.171, 0.049, 2.01, "", "", "", "", "", "", 
  "", "", "", "", "", "", "", "", "", "", "samples tested", "", "", "", "", 
  "", "", "", "", "", 76.85, 5.850343*^6, 7915.731, 42.4, 12.922, 7.049, 
  85535.383, "", 92.243, 10.99, 5.2, 28.3, "", 2.4, 83.62, 0.938}, 
 {"SGP", "Asia", "Singapore", "2020-04-11", 2299., 191., 158.571, 8., 1., 
  0.286, 392.968, 32.648, 27.105, 1.367, 0.171, 0.049, 2.01, "", "", "", "", 
  "", "", "", "", "", "", "", "", "", "", "", "", "samples tested", "", "", 
  "", "", "", "", "", "", "", 76.85, 5.850343*^6, 7915.731, 42.4, 12.922, 
  7.049, 85535.383, "", 92.243, 10.99, 5.2, 28.3, "", 2.4, 83.62, 0.938}, 
 {"SGP", "Asia", "Singapore", "2020-04-12", 2532., 233., 174.714, 8., 0., 
  0.286, 432.795, 39.827, 29.864, 1.367, 0., 0.049, 2.06, "", "", "", "", "", 
  "", "", "", "", "", "", "", "", "", "", "", "samples tested", "", "", "", 
  "", "", "", "", "", "", 76.85, 5.850343*^6, 7915.731, 42.4, 12.922, 7.049, 
  85535.383, "", 92.243, 10.99, 5.2, 28.3, "", 2.4, 83.62, 0.938}, 
 {"SGP", "Asia", "Singapore", "2020-04-13", 2918., 386., 220.429, 9., 1., 
  0.429, 498.774, 65.979, 37.678, 1.538, 0.171, 0.073, 2.11, "", "", "", "", 
  "", "", "", "", "", "", "", "", "", "", "", "", "samples tested", "", "", 
  "", "", "", "", "", "", "", 76.85, 5.850343*^6, 7915.731, 42.4, 12.922, 
  7.049, 85535.383, "", 92.243, 10.99, 5.2, 28.3, "", 2.4, 83.62, 0.938}, 
 {"SGP", "Asia", "Singapore", "2020-04-14", 3252., 334., 253., 10., 1., 
  0.571, 555.865, 57.091, 43.245, 1.709, 0.171, 0.098, 2.11, "", "", "", "", 
  "", "", "", "", "", 94796., 16.203, "", 3159., 0.54, 0.08, 12.5, 
  "samples tested", "", "", "", "", "", "", "", "", "", 76.85, 5.850343*^6, 
  7915.731, 42.4, 12.922, 7.049, 85535.383, "", 92.243, 10.99, 5.2, 28.3, "", 
  2.4, 83.62, 0.938}, {"SGP", "Asia", "Singapore", "2020-04-15", 3699., 447., 
  296.571, 10., 0., 0.571, 632.271, 76.406, 50.693, 1.709, 0., 0.098, 2.13, 
  "", "", "", "", "", "", "", "", "", "", "", "", 3350., 0.573, 0.089, 11.3, 
  "samples tested", "", "", "", "", "", "", "", "", "", 76.85, 5.850343*^6, 
  7915.731, 42.4, 12.922, 7.049, 85535.383, "", 92.243, 10.99, 5.2, 28.3, "", 
  2.4, 83.62, 0.938}, {"SGP", "Asia", "Singapore", "2020-04-16", 4427., 728., 
  359.571, 10., 0., 0.571, 756.708, 124.437, 61.462, 1.709, 0., 0.098, 2.15, 
  "", "", "", "", "", "", "", "", "", "", "", "", 3541., 0.605, 0.102, 9.8, 
  "samples tested", "", "", "", "", "", "", "", "", "", 76.85, 5.850343*^6, 
  7915.731, 42.4, 12.922, 7.049, 85535.383, "", 92.243, 10.99, 5.2, 28.3, "", 
  2.4, 83.62, 0.938}, {"SGP", "Asia", "Singapore", "2020-04-17", 5050., 623., 
  420.286, 11., 1., 0.571, 863.197, 106.489, 71.839, 1.88, 0.171, 0.098, 
  2.11, "", "", "", "", "", "", "", "", "", "", "", "", 3732., 0.638, 0.113, 
  8.9, "samples tested", "", "", "", "", "", "", "", "", "", 76.85, 
  5.850343*^6, 7915.731, 42.4, 12.922, 7.049, 85535.383, "", 92.243, 10.99, 
  5.2, 28.3, "", 2.4, 83.62, 0.938}, {"SGP", "Asia", "Singapore", 
  "2020-04-18", 5992., 942., 527.571, 11., 0., 0.429, 1024.213, 161.016, 
  90.178, 1.88, 0., 0.073, 2.08, "", "", "", "", "", "", "", "", "", "", "", 
  "", 3923., 0.671, 0.134, 7.4, "samples tested", "", "", "", "", "", "", "", 
  "", "", 76.85, 5.850343*^6, 7915.731, 42.4, 12.922, 7.049, 85535.383, "", 
  92.243, 10.99, 5.2, 28.3, "", 2.4, 83.62, 0.938}, 
 {"SGP", "Asia", "Singapore", "2020-04-19", 6588., 596., 579.429, 11., 0., 
  0.429, 1126.088, 101.874, 99.042, 1.88, 0., 0.073, 2., "", "", "", "", "", 
  "", "", "", "", "", "", "", 4114., 0.703, 0.141, 7.1, "samples tested", "", 
  "", "", "", "", "", "", "", "", 76.85, 5.850343*^6, 7915.731, 42.4, 12.922, 
  7.049, 85535.383, "", 92.243, 10.99, 5.2, 28.3, "", 2.4, 83.62, 0.938}, 
 {"SGP", "Asia", "Singapore", "2020-04-20", 8014., 1426., 728., 11., 0., 
  0.286, 1369.834, 243.746, 124.437, 1.88, 0., 0.049, 1.95, "", "", "", "", 
  "", "", "", "", "", 121774., 20.815, "", 4305., 0.736, 0.169, 5.9, 
  "samples tested", "", "", "", "", "", "", "", "", "", 76.85, 5.850343*^6, 
  7915.731, 42.4, 12.922, 7.049, 85535.383, "", 92.243, 10.99, 5.2, 28.3, "", 
  2.4, 83.62, 0.938}, {"SGP", "Asia", "Singapore", "2020-04-21", 9125., 
  1111., 839., 11., 0., 0.143, 1559.738, 189.903, 143.41, 1.88, 0., 0.024, 
  1.8, "", "", "", "", "", "", "", "", "", "", "", "", 4306., 0.736, 0.195, 
  5.1, "samples tested", "", "", "", "", "", "", "", "", "", 76.85, 
  5.850343*^6, 7915.731, 42.4, 12.922, 7.049, 85535.383, "", 92.243, 10.99, 
  5.2, 28.3, "", 2.4, 83.62, 0.938}, {"SGP", "Asia", "Singapore", 
  "2020-04-22", 10141., 1016., 920.286, 12., 1., 0.286, 1733.403, 173.665, 
  157.305, 2.051, 0.171, 0.049, 1.64, "", "", "", "", "", "", "", "", "", "", 
  "", "", 4116., 0.704, 0.224, 4.5, "samples tested", "", "", "", "", "", "", 
  "", "", "", 76.85, 5.850343*^6, 7915.731, 42.4, 12.922, 7.049, 85535.383, 
  "", 92.243, 10.99, 5.2, 28.3, "", 2.4, 83.62, 0.938}, 
 {"SGP", "Asia", "Singapore", "2020-04-23", 11178., 1037., 964.429, 12., 0., 
  0.286, 1910.657, 177.255, 164.85, 2.051, 0., 0.049, 1.49, "", "", "", "", 
  "", "", "", "", "", "", "", "", 3925., 0.671, 0.246, 4.1, "samples tested", 
  "", "", "", "", "", "", "", "", "", 76.85, 5.850343*^6, 7915.731, 42.4, 
  12.922, 7.049, 85535.383, "", 92.243, 10.99, 5.2, 28.3, "", 2.4, 83.62, 
  0.938}, {"SGP", "Asia", "Singapore", "2020-04-24", 12075., 897., 1003.571, 
  12., 0., 0.143, 2063.982, 153.324, 171.541, 2.051, 0., 0.024, 1.37, "", "", 
  "", "", "", "", "", "", "", "", "", "", 3735., 0.638, 0.269, 3.7, 
  "samples tested", "", "", "", "", "", "", "", "", "", 76.85, 5.850343*^6, 
  7915.731, 42.4, 12.922, 7.049, 85535.383, "", 92.243, 10.99, 5.2, 28.3, "", 
  2.4, 83.62, 0.938}, {"SGP", "Asia", "Singapore", "2020-04-25", 12693., 
  618., 957.286, 12., 0., 0.143, 2169.616, 105.635, 163.629, 2.051, 0., 
  0.024, 1.26, "", "", "", "", "", "", "", "", "", "", "", "", 3544., 0.606, 
  0.27, 3.7, "samples tested", "", "", "", "", "", "", "", "", "", 76.85, 
  5.850343*^6, 7915.731, 42.4, 12.922, 7.049, 85535.383, "", 92.243, 10.99, 
  5.2, 28.3, "", 2.4, 83.62, 0.938}, {"SGP", "Asia", "Singapore", 
  "2020-04-26", 13624., 931., 1005.143, 12., 0., 0.143, 2328.752, 159.136, 
  171.809, 2.051, 0., 0.024, 1.2, "", "", "", "", "", "", "", "", "", "", "", 
  "", 3354., 0.573, 0.3, 3.3, "samples tested", "", "", "", "", "", "", "", 
  "", "", 76.85, 5.850343*^6, 7915.731, 42.4, 12.922, 7.049, 85535.383, "", 
  92.243, 10.99, 5.2, 28.3, "", 2.4, 83.62, 0.938}, 
 {"SGP", "Asia", "Singapore", "2020-04-27", 14423., 799., 915.571, 14., 2., 
  0.429, 2465.326, 136.573, 156.499, 2.393, 0.342, 0.073, 1.12, "", "", "", 
  "", "", "", "", "", "", 143919., 24.6, "", 3164., 0.541, 0.289, 3.5, 
  "samples tested", "", "", "", "", "", "", "", "", "", 76.85, 5.850343*^6, 
  7915.731, 42.4, 12.922, 7.049, 85535.383, "", 92.243, 10.99, 5.2, 28.3, "", 
  2.4, 83.62, 0.938}, {"SGP", "Asia", "Singapore", "2020-04-28", 14951., 
  528., 832.286, 14., 0., 0.429, 2555.577, 90.251, 142.263, 2.393, 0., 0.073, 
  1.05, "", "", "", "", "", "", "", "", "", "", "", "", 3358., 0.574, 0.248, 
  4., "samples tested", "", "", "", "", "", "", "", "", "", 76.85, 
  5.850343*^6, 7915.731, 42.4, 12.922, 7.049, 85535.383, "", 92.243, 10.99, 
  5.2, 28.3, "", 2.4, 83.62, 0.938}, {"SGP", "Asia", "Singapore", 
  "2020-04-29", 15641., 690., 785.714, 14., 0., 0.286, 2673.518, 117.942, 
  134.302, 2.393, 0., 0.049, 1.01, "", "", "", "", "", "", "", "", "", "", 
  "", "", 3553., 0.607, 0.221, 4.5, "samples tested", "", "", "", "", "", "", 
  "", "", "", 76.85, 5.850343*^6, 7915.731, 42.4, 12.922, 7.049, 85535.383, 
  "", 92.243, 10.99, 5.2, 28.3, "", 2.4, 83.62, 0.938}, 
 {"SGP", "Asia", "Singapore", "2020-04-30", 16169., 528., 713., 15., 1., 
  0.429, 2763.77, 90.251, 121.873, 2.564, 0.171, 0.073, 0.98, "", "", "", "", 
  "", "", "", "", "", "", "", "", 3748., 0.641, 0.19, 5.3, "samples tested", 
  "", "", "", "", "", "", "", "", "", 76.85, 5.850343*^6, 7915.731, 42.4, 
  12.922, 7.049, 85535.383, "", 92.243, 10.99, 5.2, 28.3, "", 2.4, 83.62, 
  0.938}, {"SGP", "Asia", "Singapore", "2020-05-01", 17101., 932., 718., 16., 
  1., 0.571, 2923.076, 159.307, 122.728, 2.735, 0.171, 0.098, 0.98, "", "", 
  "", "", "", "", "", "", "", "", "", "", 3942., 0.674, 0.182, 5.5, 
  "samples tested", "", "", "", "", "", "", "", "", "", 76.85, 5.850343*^6, 
  7915.731, 42.4, 12.922, 7.049, 85535.383, "", 92.243, 10.99, 5.2, 28.3, "", 
  2.4, 83.62, 0.938}, {"SGP", "Asia", "Singapore", "2020-05-02", 17548., 
  447., 693.571, 17., 1., 0.714, 2999.482, 76.406, 118.552, 2.906, 0.171, 
  0.122, 0.97, "", "", "", "", "", "", "", "", "", "", "", "", 4137., 0.707, 
  0.168, 6., "samples tested", "", "", "", "", "", "", "", "", "", 76.85, 
  5.850343*^6, 7915.731, 42.4, 12.922, 7.049, 85535.383, "", 92.243, 10.99, 
  5.2, 28.3, "", 2.4, 83.62, 0.938}, {"SGP", "Asia", "Singapore", 
  "2020-05-03", 18205., 657., 654.429, 18., 1., 0.857, 3111.783, 112.301, 
  111.862, 3.077, 0.171, 0.147, 0.97, "", "", "", "", "", "", "", "", "", "", 
  "", "", 4332., 0.74, 0.151, 6.6, "samples tested", "", "", "", "", "", "", 
  "", "", "", 76.85, 5.850343*^6, 7915.731, 42.4, 12.922, 7.049, 85535.383, 
  "", 92.243, 10.99, 5.2, 28.3, "", 2.4, 83.62, 0.938}, 
 {"SGP", "Asia", "Singapore", "2020-05-04", 18778., 573., 622.143, 18., 0., 
  0.571, 3209.726, 97.943, 106.343, 3.077, 0., 0.098, 0.98, "", "", "", "", 
  "", "", "", "", "", 175604., 30.016, "", 4526., 0.774, 0.137, 7.3, 
  "samples tested", "", "", "", "", "", "", "", "", "", 76.85, 5.850343*^6, 
  7915.731, 42.4, 12.922, 7.049, 85535.383, "", 92.243, 10.99, 5.2, 28.3, "", 
  2.4, 83.62, 0.938}, {"SGP", "Asia", "Singapore", "2020-05-05", 19410., 
  632., 637., 18., 0., 0.571, 3317.754, 108.028, 108.883, 3.077, 0., 0.098, 
  0.99, "", "", "", "", "", "", "", "", "", "", "", "", 5562., 0.951, 0.115, 
  8.7, "samples tested", "", "", "", "", "", "", "", "", "", 76.85, 
  5.850343*^6, 7915.731, 42.4, 12.922, 7.049, 85535.383, "", 92.243, 10.99, 
  5.2, 28.3, "", 2.4, 83.62, 0.938}, {"SGP", "Asia", "Singapore", 
  "2020-05-06", 20198., 788., 651., 20., 2., 0.857, 3452.447, 134.693, 
  111.276, 3.419, 0.342, 0.147, 1.01, "", "", "", "", "", "", "", "", "", "", 
  "", "", 6597., 1.128, 0.099, 10.1, "samples tested", "", "", "", "", "", 
  "", "", "", "", 76.85, 5.850343*^6, 7915.731, 42.4, 12.922, 7.049, 
  85535.383, "", 92.243, 10.99, 5.2, 28.3, "", 2.4, 83.62, 0.938}, 
 {"SGP", "Asia", "Singapore", "2020-05-07", 20939., 741., 681.429, 20., 0., 
  0.714, 3579.106, 126.659, 116.477, 3.419, 0., 0.122, 1.01, "", "", "", "", 
  "", "", "", "", "", "", "", "", 7633., 1.305, 0.089, 11.2, 
  "samples tested", "", "", "", "", "", "", "", "", "", 76.85, 5.850343*^6, 
  7915.731, 42.4, 12.922, 7.049, 85535.383, "", 92.243, 10.99, 5.2, 28.3, "", 
  2.4, 83.62, 0.938}, {"SGP", "Asia", "Singapore", "2020-05-08", 21707., 
  768., 658., 20., 0., 0.571, 3710.381, 131.274, 112.472, 3.419, 0., 0.098, 
  1.02, "", "", "", "", "", "", "", "", "", "", "", "", 8668., 1.482, 0.076, 
  13.2, "samples tested", "", "", "", "", "", "", "", "", "", 76.85, 
  5.850343*^6, 7915.731, 42.4, 12.922, 7.049, 85535.383, "", 92.243, 10.99, 
  5.2, 28.3, "", 2.4, 83.62, 0.938}, {"SGP", "Asia", "Singapore", 
  "2020-05-09", 22460., 753., 701.714, 20., 0., 0.429, 3839.091, 128.71, 
  119.944, 3.419, 0., 0.073, 1.02, "", "", "", "", "", "", "", "", "", "", 
  "", "", 9704., 1.659, 0.072, 13.8, "samples tested", "", "", "", "", "", 
  "", "", "", "", 76.85, 5.850343*^6, 7915.731, 42.4, 12.922, 7.049, 
  85535.383, "", 92.243, 10.99, 5.2, 28.3, "", 2.4, 83.62, 0.938}, 
 {"SGP", "Asia", "Singapore", "2020-05-10", 23336., 876., 733., 20., 0., 
  0.286, 3988.826, 149.735, 125.292, 3.419, 0., 0.049, 1.02, "", "", "", "", 
  "", "", "", "", "", 246254., 42.092, "", 10739., 1.836, 0.068, 14.7, 
  "samples tested", "", "", "", "", "", "", "", "", "", 76.85, 5.850343*^6, 
  7915.731, 42.4, 12.922, 7.049, 85535.383, "", 92.243, 10.99, 5.2, 28.3, "", 
  2.4, 83.62, 0.938}, {"SGP", "Asia", "Singapore", "2020-05-11", 23822., 
  486., 720.571, 21., 1., 0.429, 4071.898, 83.072, 123.167, 3.59, 0.171, 
  0.073, 1., "", "", "", "", "", "", "", "", "", "", "", "", 10953., 1.872, 
  0.066, 15.2, "samples tested", "", "", "", "", "", "", "", "", "", 76.85, 
  5.850343*^6, 7915.731, 42.4, 12.922, 7.049, 85535.383, "", 92.243, 10.99, 
  5.2, 28.3, "", 2.4, 83.62, 0.938}, {"SGP", "Asia", "Singapore", 
  "2020-05-12", 24671., 849., 751.571, 21., 0., 0.429, 4217.018, 145.12, 
  128.466, 3.59, 0., 0.073, 0.99, "", "", "", "", "", "", "", "", "", "", "", 
  "", 10131., 1.732, 0.074, 13.5, "samples tested", "", "", "", "", "", "", 
  "", "", "", 73.15, 5.850343*^6, 7915.731, 42.4, 12.922, 7.049, 85535.383, 
  "", 92.243, 10.99, 5.2, 28.3, "", 2.4, 83.62, 0.938}, 
 {"SGP", "Asia", "Singapore", "2020-05-13", 25346., 675., 735.429, 21., 0., 
  0.143, 4332.396, 115.378, 125.707, 3.59, 0., 0.024, 0.96, "", "", "", "", 
  "", "", "", "", "", "", "", "", 9309., 1.591, 0.079, 12.7, 
  "samples tested", "", "", "", "", "", "", "", "", "", 73.15, 5.850343*^6, 
  7915.731, 42.4, 12.922, 7.049, 85535.383, "", 92.243, 10.99, 5.2, 28.3, "", 
  2.4, 83.62, 0.938}, {"SGP", "Asia", "Singapore", "2020-05-14", 26098., 
  752., 737., 21., 0., 0.143, 4460.935, 128.539, 125.976, 3.59, 0., 0.024, 
  0.94, "", "", "", "", "", "", "", "", "", "", "", "", 8486., 1.451, 0.087, 
  11.5, "samples tested", "", "", "", "", "", "", "", "", "", 73.15, 
  5.850343*^6, 7915.731, 42.4, 12.922, 7.049, 85535.383, "", 92.243, 10.99, 
  5.2, 28.3, "", 2.4, 83.62, 0.938}, {"SGP", "Asia", "Singapore", 
  "2020-05-15", 26891., 793., 740.571, 21., 0., 0.143, 4596.483, 135.548, 
  126.586, 3.59, 0., 0.024, 0.92, "", "", "", "", "", "", "", "", "", "", "", 
  "", 7664., 1.31, 0.097, 10.3, "samples tested", "", "", "", "", "", "", "", 
  "", "", 73.15, 5.850343*^6, 7915.731, 42.4, 12.922, 7.049, 85535.383, "", 
  92.243, 10.99, 5.2, 28.3, "", 2.4, 83.62, 0.938}, 
 {"SGP", "Asia", "Singapore", "2020-05-16", 27356., 465., 699.429, 22., 1., 
  0.286, 4675.965, 79.483, 119.553, 3.76, 0.171, 0.049, 0.89, "", "", "", "", 
  "", "", "", "", "", "", "", "", 6842., 1.17, 0.102, 9.8, "samples tested", 
  "", "", "", "", "", "", "", "", "", 73.15, 5.850343*^6, 7915.731, 42.4, 
  12.922, 7.049, 85535.383, "", 92.243, 10.99, 5.2, 28.3, "", 2.4, 83.62, 
  0.938}, {"SGP", "Asia", "Singapore", "2020-05-17", 28038., 682., 671.714, 
  22., 0., 0.286, 4792.54, 116.574, 114.816, 3.76, 0., 0.049, 0.87, "", "", 
  "", "", "", "", "", "", "", "", "", "", 6020., 1.029, 0.112, 9., 
  "samples tested", "", "", "", "", "", "", "", "", "", 73.15, 5.850343*^6, 
  7915.731, 42.4, 12.922, 7.049, 85535.383, "", 92.243, 10.99, 5.2, 28.3, "", 
  2.4, 83.62, 0.938}, {"SGP", "Asia", "Singapore", "2020-05-18", 28343., 
  305., 645.857, 22., 0., 0.143, 4844.673, 52.134, 110.396, 3.76, 0., 0.024, 
  0.84, "", "", "", "", "", "", "", "", "", 294414., 50.324, "", 6020., 
  1.029, 0.107, 9.3, "samples tested", "", "", "", "", "", "", "", "", "", 
  73.15, 5.850343*^6, 7915.731, 42.4, 12.922, 7.049, 85535.383, "", 92.243, 
  10.99, 5.2, 28.3, "", 2.4, 83.62, 0.938}, {"SGP", "Asia", "Singapore", 
  "2020-05-19", 28794., 451., 589., 22., 0., 0.143, 4921.763, 77.089, 
  100.678, 3.76, 0., 0.024, 0.84, "", "", "", "", "", "", "", "", "", "", "", 
  "", 5982., 1.023, 0.098, 10.2, "samples tested", "", "", "", "", "", "", 
  "", "", "", 73.15, 5.850343*^6, 7915.731, 42.4, 12.922, 7.049, 85535.383, 
  "", 92.243, 10.99, 5.2, 28.3, "", 2.4, 83.62, 0.938}, 
 {"SGP", "Asia", "Singapore", "2020-05-20", 29364., 570., 574., 22., 0., 
  0.143, 5019.193, 97.43, 98.114, 3.76, 0., 0.024, 0.85, "", "", "", "", "", 
  "", "", "", "", "", "", "", 5944., 1.016, 0.097, 10.4, "samples tested", 
  "", "", "", "", "", "", "", "", "", 73.15, 5.850343*^6, 7915.731, 42.4, 
  12.922, 7.049, 85535.383, "", 92.243, 10.99, 5.2, 28.3, "", 2.4, 83.62, 
  0.938}, {"SGP", "Asia", "Singapore", "2020-05-21", 29812., 448., 530.571, 
  23., 1., 0.286, 5095.77, 76.577, 90.691, 3.931, 0.171, 0.049, 0.86, "", "", 
  "", "", "", "", "", "", "", "", "", "", 5906., 1.01, 0.09, 11.1, 
  "samples tested", "", "", "", "", "", "", "", "", "", 73.15, 5.850343*^6, 
  7915.731, 42.4, 12.922, 7.049, 85535.383, "", 92.243, 10.99, 5.2, 28.3, "", 
  2.4, 83.62, 0.938}, {"SGP", "Asia", "Singapore", "2020-05-22", 30426., 
  614., 505., 23., 0., 0.286, 5200.721, 104.951, 86.32, 3.931, 0., 0.049, 
  0.88, "", "", "", "", "", "", "", "", "", "", "", "", 5868., 1.003, 0.086, 
  11.6, "samples tested", "", "", "", "", "", "", "", "", "", 73.15, 
  5.850343*^6, 7915.731, 42.4, 12.922, 7.049, 85535.383, "", 92.243, 10.99, 
  5.2, 28.3, "", 2.4, 83.62, 0.938}, {"SGP", "Asia", "Singapore", 
  "2020-05-23", 31068., 642., 530.286, 23., 0., 0.143, 5310.458, 109.737, 
  90.642, 3.931, 0., 0.024, 0.89, "", "", "", "", "", "", "", "", "", "", "", 
  "", 5830., 0.997, 0.091, 11., "samples tested", "", "", "", "", "", "", "", 
  "", "", 73.15, 5.850343*^6, 7915.731, 42.4, 12.922, 7.049, 85535.383, "", 
  92.243, 10.99, 5.2, 28.3, "", 2.4, 83.62, 0.938}, 
 {"SGP", "Asia", "Singapore", "2020-05-24", 31616., 548., 511.143, 23., 0., 
  0.143, 5404.128, 93.67, 87.37, 3.931, 0., 0.024, 0.88, "", "", "", "", "", 
  "", "", "", "", "", "", "", 5792., 0.99, 0.088, 11.3, "samples tested", "", 
  "", "", "", "", "", "", "", "", 73.15, 5.850343*^6, 7915.731, 42.4, 12.922, 
  7.049, 85535.383, "", 92.243, 10.99, 5.2, 28.3, "", 2.4, 83.62, 0.938}, 
 {"SGP", "Asia", "Singapore", "2020-05-25", 31960., 344., 516.714, 23., 0., 
  0.143, 5462.928, 58.8, 88.322, 3.931, 0., 0.024, 0.87, "", "", "", "", "", 
  "", "", "", "", 334691., 57.209, "", 5754., 0.984, 0.09, 11.1, 
  "samples tested", "", "", "", "", "", "", "", "", "", 73.15, 5.850343*^6, 
  7915.731, 42.4, 12.922, 7.049, 85535.383, "", 92.243, 10.99, 5.2, 28.3, "", 
  2.4, 83.62, 0.938}, {"SGP", "Asia", "Singapore", "2020-05-26", 32343., 
  383., 507., 23., 0., 0.143, 5528.394, 65.466, 86.662, 3.931, 0., 0.024, 
  0.87, "", "", "", "", "", "", "", "", "", "", "", "", 6438., 1.1, 0.079, 
  12.7, "samples tested", "", "", "", "", "", "", "", "", "", 73.15, 
  5.850343*^6, 7915.731, 42.4, 12.922, 7.049, 85535.383, "", 92.243, 10.99, 
  5.2, 28.3, "", 2.4, 83.62, 0.938}, {"SGP", "Asia", "Singapore", 
  "2020-05-27", 32876., 533., 501.714, 23., 0., 0.143, 5619.5, 91.106, 
  85.758, 3.931, 0., 0.024, 0.88, "", "", "", "", "", "", "", "", "", "", "", 
  "", 7122., 1.217, 0.07, 14.2, "samples tested", "", "", "", "", "", "", "", 
  "", "", 73.15, 5.850343*^6, 7915.731, 42.4, 12.922, 7.049, 85535.383, "", 
  92.243, 10.99, 5.2, 28.3, "", 2.4, 83.62, 0.938}, 
 {"SGP", "Asia", "Singapore", "2020-05-28", 33249., 373., 491., 23., 0., 0., 
  5683.257, 63.757, 83.927, 3.931, 0., 0., 0.89, "", "", "", "", "", "", "", 
  "", "", "", "", "", 7807., 1.334, 0.063, 15.9, "samples tested", "", "", 
  "", "", "", "", "", "", "", 73.15, 5.850343*^6, 7915.731, 42.4, 12.922, 
  7.049, 85535.383, "", 92.243, 10.99, 5.2, 28.3, "", 2.4, 83.62, 0.938}, 
 {"SGP", "Asia", "Singapore", "2020-05-29", 33860., 611., 490.571, 23., 0., 
  0., 5787.695, 104.438, 83.853, 3.931, 0., 0., 0.92, "", "", "", "", "", "", 
  "", "", "", "", "", "", 8491., 1.451, 0.058, 17.3, "samples tested", "", 
  "", "", "", "", "", "", "", "", 73.15, 5.850343*^6, 7915.731, 42.4, 12.922, 
  7.049, 85535.383, "", 92.243, 10.99, 5.2, 28.3, "", 2.4, 83.62, 0.938}, 
 {"SGP", "Asia", "Singapore", "2020-05-30", 34366., 506., 471.143, 23., 0., 
  0., 5874.185, 86.491, 80.533, 3.931, 0., 0., 0.93, "", "", "", "", "", "", 
  "", "", "", "", "", "", 9175., 1.568, 0.051, 19.5, "samples tested", "", 
  "", "", "", "", "", "", "", "", 73.15, 5.850343*^6, 7915.731, 42.4, 12.922, 
  7.049, 85535.383, "", 92.243, 10.99, 5.2, 28.3, "", 2.4, 83.62, 0.938}, 
 {"SGP", "Asia", "Singapore", "2020-05-31", 34884., 518., 466.857, 23., 0., 
  0., 5962.727, 88.542, 79.8, 3.931, 0., 0., 0.93, "", "", "", "", "", "", 
  "", "", "", "", "", "", 9859., 1.685, 0.047, 21.1, "samples tested", "", 
  "", "", "", "", "", "", "", "", 73.15, 5.850343*^6, 7915.731, 42.4, 12.922, 
  7.049, 85535.383, "", 92.243, 10.99, 5.2, 28.3, "", 2.4, 83.62, 0.938}, 
 {"SGP", "Asia", "Singapore", "2020-06-01", 35292., 408., 476., 24., 1., 
  0.143, 6032.467, 69.74, 81.363, 4.102, 0.171, 0.024, 0.93, "", "", "", "", 
  "", "", "", "", "", 408495., 69.824, "", 10543., 1.802, 0.045, 22.1, 
  "samples tested", "", "", "", "", "", "", "", "", "", 73.15, 5.850343*^6, 
  7915.731, 42.4, 12.922, 7.049, 85535.383, "", 92.243, 10.99, 5.2, 28.3, "", 
  2.4, 83.62, 0.938}, {"SGP", "Asia", "Singapore", "2020-06-02", 35836., 
  544., 499., 24., 0., 0.143, 6125.453, 92.986, 85.294, 4.102, 0., 0.024, 
  0.92, "", "", "", "", "", "", "", "", "", "", "", "", 10674., 1.825, 0.047, 
  21.4, "samples tested", "", "", "", "", "", "", "", "", "", 65.74, 
  5.850343*^6, 7915.731, 42.4, 12.922, 7.049, 85535.383, "", 92.243, 10.99, 
  5.2, 28.3, "", 2.4, 83.62, 0.938}, {"SGP", "Asia", "Singapore", 
  "2020-06-03", 36405., 569., 504.143, 24., 0., 0.143, 6222.712, 97.259, 
  86.173, 4.102, 0., 0.024, 0.9, "", "", "", "", "", "", "", "", "", "", "", 
  "", 10804., 1.847, 0.047, 21.4, "samples tested", "", "", "", "", "", "", 
  "", "", "", 65.74, 5.850343*^6, 7915.731, 42.4, 12.922, 7.049, 85535.383, 
  "", 92.243, 10.99, 5.2, 28.3, "", 2.4, 83.62, 0.938}, 
 {"SGP", "Asia", "Singapore", "2020-06-04", 36922., 517., 524.714, 24., 0., 
  0.143, 6311.083, 88.371, 89.689, 4.102, 0., 0.024, 0.87, "", "", "", "", 
  "", "", "", "", "", "", "", "", 10935., 1.869, 0.048, 20.8, 
  "samples tested", "", "", "", "", "", "", "", "", "", 65.74, 5.850343*^6, 
  7915.731, 42.4, 12.922, 7.049, 85535.383, "", 92.243, 10.99, 5.2, 28.3, "", 
  2.4, 83.62, 0.938}, {"SGP", "Asia", "Singapore", "2020-06-05", 37183., 
  261., 474.714, 24., 0., 0.143, 6355.696, 44.613, 81.143, 4.102, 0., 0.024, 
  0.83, "", "", "", "", "", "", "", "", "", "", "", "", 11066., 1.892, 0.043, 
  23.3, "samples tested", "", "", "", "", "", "", "", "", "", 65.74, 
  5.850343*^6, 7915.731, 42.4, 12.922, 7.049, 85535.383, "", 92.243, 10.99, 
  5.2, 28.3, "", 2.4, 83.62, 0.938}, {"SGP", "Asia", "Singapore", 
  "2020-06-06", 37527., 344., 451.571, 25., 1., 0.286, 6414.496, 58.8, 
  77.187, 4.273, 0.171, 0.049, 0.83, "", "", "", "", "", "", "", "", "", "", 
  "", "", 11196., 1.914, 0.04, 24.8, "samples tested", "", "", "", "", "", 
  "", "", "", "", 65.74, 5.850343*^6, 7915.731, 42.4, 12.922, 7.049, 
  85535.383, "", 92.243, 10.99, 5.2, 28.3, "", 2.4, 83.62, 0.938}, 
 {"SGP", "Asia", "Singapore", "2020-06-07", 37910., 383., 432.286, 25., 0., 
  0.286, 6479.962, 65.466, 73.891, 4.273, 0., 0.049, 0.83, "", "", "", "", 
  "", "", "", "", "", "", "", "", 11327., 1.936, 0.038, 26.2, 
  "samples tested", "", "", "", "", "", "", "", "", "", 65.74, 5.850343*^6, 
  7915.731, 42.4, 12.922, 7.049, 85535.383, "", 92.243, 10.99, 5.2, 28.3, "", 
  2.4, 83.62, 0.938}, {"SGP", "Asia", "Singapore", "2020-06-08", 38296., 
  386., 429.143, 25., 0., 0.143, 6545.941, 65.979, 73.353, 4.273, 0., 0.024, 
  0.84, "", "", "", "", "", "", "", "", "", 488695., 83.533, "", 11457., 
  1.958, 0.037, 26.7, "samples tested", "", "", "", "", "", "", "", "", "", 
  65.74, 5.850343*^6, 7915.731, 42.4, 12.922, 7.049, 85535.383, "", 92.243, 
  10.99, 5.2, 28.3, "", 2.4, 83.62, 0.938}, {"SGP", "Asia", "Singapore", 
  "2020-06-09", 38514., 218., 382.571, 25., 0., 0.143, 6583.204, 37.263, 
  65.393, 4.273, 0., 0.024, 0.83, "", "", "", "", "", "", "", "", "", "", "", 
  "", 11606., 1.984, 0.033, 30.3, "samples tested", "", "", "", "", "", "", 
  "", "", "", 65.74, 5.850343*^6, 7915.731, 42.4, 12.922, 7.049, 85535.383, 
  "", 92.243, 10.99, 5.2, 28.3, "", 2.4, 83.62, 0.938}, 
 {"SGP", "Asia", "Singapore", "2020-06-10", 38965., 451., 365.714, 25., 0., 
  0.143, 6660.293, 77.089, 62.512, 4.273, 0., 0.024, 0.85, "", "", "", "", 
  "", "", "", "", "", "", "", "", 11755., 2.009, 0.031, 32.1, 
  "samples tested", "", "", "", "", "", "", "", "", "", 65.74, 5.850343*^6, 
  7915.731, 42.4, 12.922, 7.049, 85535.383, "", 92.243, 10.99, 5.2, 28.3, "", 
  2.4, 83.62, 0.938}, {"SGP", "Asia", "Singapore", "2020-06-11", 39387., 
  422., 352.143, 25., 0., 0.143, 6732.426, 72.133, 60.192, 4.273, 0., 0.024, 
  0.86, "", "", "", "", "", "", "", "", "", "", "", "", 11904., 2.035, 0.03, 
  33.8, "samples tested", "", "", "", "", "", "", "", "", "", 65.74, 
  5.850343*^6, 7915.731, 42.4, 12.922, 7.049, 85535.383, "", 92.243, 10.99, 
  5.2, 28.3, "", 2.4, 83.62, 0.938}, {"SGP", "Asia", "Singapore", 
  "2020-06-12", 39850., 463., 381., 25., 0., 0.143, 6811.566, 79.141, 65.124, 
  4.273, 0., 0.024, 0.85, "", "", "", "", "", "", "", "", "", "", "", "", 
  12053., 2.06, 0.032, 31.6, "samples tested", "", "", "", "", "", "", "", 
  "", "", 65.74, 5.850343*^6, 7915.731, 42.4, 12.922, 7.049, 85535.383, "", 
  92.243, 10.99, 5.2, 28.3, "", 2.4, 83.62, 0.938}, 
 {"SGP", "Asia", "Singapore", "2020-06-13", 40197., 347., 381.429, 26., 1., 
  0.143, 6870.879, 59.313, 65.198, 4.444, 0.171, 0.024, 0.82, "", "", "", "", 
  "", "", "", "", "", "", "", "", 12201., 2.086, 0.031, 32., 
  "samples tested", "", "", "", "", "", "", "", "", "", 65.74, 5.850343*^6, 
  7915.731, 42.4, 12.922, 7.049, 85535.383, "", 92.243, 10.99, 5.2, 28.3, "", 
  2.4, 83.62, 0.938}, {"SGP", "Asia", "Singapore", "2020-06-14", 40604., 
  407., 384.857, 26., 0., 0.143, 6940.448, 69.569, 65.784, 4.444, 0., 0.024, 
  0.79, "", "", "", "", "", "", "", "", "", "", "", "", 12350., 2.111, 0.031, 
  32.1, "samples tested", "", "", "", "", "", "", "", "", "", 65.74, 
  5.850343*^6, 7915.731, 42.4, 12.922, 7.049, 85535.383, "", 92.243, 10.99, 
  5.2, 28.3, "", 2.4, 83.62, 0.938}, {"SGP", "Asia", "Singapore", 
  "2020-06-15", 40818., 214., 360.286, 26., 0., 0.143, 6977.027, 36.579, 
  61.584, 4.444, 0., 0.024, 0.75, "", "", "", "", "", "", "", "", "", 
  576189., 98.488, "", 12499., 2.136, 0.029, 34.7, "samples tested", "", "", 
  "", "", "", "", "", "", "", 65.74, 5.850343*^6, 7915.731, 42.4, 12.922, 
  7.049, 85535.383, "", 92.243, 10.99, 5.2, 28.3, "", 2.4, 83.62, 0.938}, 
 {"SGP", "Asia", "Singapore", "2020-06-16", 40969., 151., 350.714, 26., 0., 
  0.143, 7002.837, 25.81, 59.948, 4.444, 0., 0.024, 0.72, "", "", "", "", "", 
  "", "", "", "", "", "", "", 12921., 2.209, 0.027, 36.8, "samples tested", 
  "", "", "", "", "", "", "", "", "", 65.74, 5.850343*^6, 7915.731, 42.4, 
  12.922, 7.049, 85535.383, "", 92.243, 10.99, 5.2, 28.3, "", 2.4, 83.62, 
  0.938}, {"SGP", "Asia", "Singapore", "2020-06-17", 41216., 247., 321.571, 
  26., 0., 0.143, 7045.057, 42.22, 54.966, 4.444, 0., 0.024, 0.71, "", "", 
  "", "", "", "", "", "", "", "", "", "", 13343., 2.281, 0.024, 41.5, 
  "samples tested", "", "", "", "", "", "", "", "", "", 65.74, 5.850343*^6, 
  7915.731, 42.4, 12.922, 7.049, 85535.383, "", 92.243, 10.99, 5.2, 28.3, "", 
  2.4, 83.62, 0.938}, {"SGP", "Asia", "Singapore", "2020-06-18", 41473., 
  257., 298., 26., 0., 0.143, 7088.986, 43.929, 50.937, 4.444, 0., 0.024, 
  0.71, "", "", "", "", "", "", "", "", "", "", "", "", 13765., 2.353, 0.022, 
  46.2, "samples tested", "", "", "", "", "", "", "", "", "", 65.74, 
  5.850343*^6, 7915.731, 42.4, 12.922, 7.049, 85535.383, "", 92.243, 10.99, 
  5.2, 28.3, "", 2.4, 83.62, 0.938}, {"SGP", "Asia", "Singapore", 
  "2020-06-19", 41615., 142., 252.143, 26., 0., 0.143, 7113.258, 24.272, 
  43.099, 4.444, 0., 0.024, 0.7, "", "", "", "", "", "", "", "", "", "", "", 
  "", 14187., 2.425, 0.018, 56.3, "samples tested", "", "", "", "", "", "", 
  "", "", "", 50.93, 5.850343*^6, 7915.731, 42.4, 12.922, 7.049, 85535.383, 
  "", 92.243, 10.99, 5.2, 28.3, "", 2.4, 83.62, 0.938}, 
 {"SGP", "Asia", "Singapore", "2020-06-20", 41833., 218., 233.714, 26., 0., 
  0., 7150.521, 37.263, 39.949, 4.444, 0., 0., 0.72, "", "", "", "", "", "", 
  "", "", "", "", "", "", 14609., 2.497, 0.016, 62.5, "samples tested", "", 
  "", "", "", "", "", "", "", "", 50.93, 5.850343*^6, 7915.731, 42.4, 12.922, 
  7.049, 85535.383, "", 92.243, 10.99, 5.2, 28.3, "", 2.4, 83.62, 0.938}, 
 {"SGP", "Asia", "Singapore", "2020-06-21", 42095., 262., 213., 26., 0., 0., 
  7195.305, 44.784, 36.408, 4.444, 0., 0., 0.74, "", "", "", "", "", "", "", 
  "", "", "", "", "", 15031., 2.569, 0.014, 70.6, "samples tested", "", "", 
  "", "", "", "", "", "", "", 50.93, 5.850343*^6, 7915.731, 42.4, 12.922, 
  7.049, 85535.383, "", 92.243, 10.99, 5.2, 28.3, "", 2.4, 83.62, 0.938}, 
 {"SGP", "Asia", "Singapore", "2020-06-22", 42313., 218., 213.571, 26., 0., 
  0., 7232.567, 37.263, 36.506, 4.444, 0., 0., 0.74, "", "", "", "", "", "", 
  "", "", "", 684359., 116.978, "", 15453., 2.641, 0.014, 72.4, 
  "samples tested", "", "", "", "", "", "", "", "", "", 50.93, 5.850343*^6, 
  7915.731, 42.4, 12.922, 7.049, 85535.383, "", 92.243, 10.99, 5.2, 28.3, "", 
  2.4, 83.62, 0.938}, {"SGP", "Asia", "Singapore", "2020-06-23", 42432., 
  119., 209., 26., 0., 0., 7252.908, 20.341, 35.724, 4.444, 0., 0., 0.74, "", 
  "", "", "", "", "", "", "", "", "", "", "", 14743., 2.52, 0.014, 70.5, 
  "samples tested", "", "", "", "", "", "", "", "", "", 50.93, 5.850343*^6, 
  7915.731, 42.4, 12.922, 7.049, 85535.383, "", 92.243, 10.99, 5.2, 28.3, "", 
  2.4, 83.62, 0.938}, {"SGP", "Asia", "Singapore", "2020-06-24", 42623., 
  191., 201., 26., 0., 0., 7285.556, 32.648, 34.357, 4.444, 0., 0., 0.76, "", 
  "", "", "", "", "", "", "", "", "", "", "", 14033., 2.399, 0.014, 69.8, 
  "samples tested", "", "", "", "", "", "", "", "", "", 50.93, 5.850343*^6, 
  7915.731, 42.4, 12.922, 7.049, 85535.383, "", 92.243, 10.99, 5.2, 28.3, "", 
  2.4, 83.62, 0.938}, {"SGP", "Asia", "Singapore", "2020-06-25", 42736., 
  113., 180.429, 26., 0., 0., 7304.871, 19.315, 30.841, 4.444, 0., 0., 0.79, 
  "", "", "", "", "", "", "", "", "", "", "", "", 13323., 2.277, 0.014, 73.8, 
  "samples tested", "", "", "", "", "", "", "", "", "", 50.93, 5.850343*^6, 
  7915.731, 42.4, 12.922, 7.049, 85535.383, "", 92.243, 10.99, 5.2, 28.3, "", 
  2.4, 83.62, 0.938}, {"SGP", "Asia", "Singapore", "2020-06-26", 42955., 
  219., 191.429, 26., 0., 0., 7342.305, 37.434, 32.721, 4.444, 0., 0., 0.84, 
  "", "", "", "", "", "", "", "", "", "", "", "", 12613., 2.156, 0.015, 65.9, 
  "samples tested", "", "", "", "", "", "", "", "", "", 50.93, 5.850343*^6, 
  7915.731, 42.4, 12.922, 7.049, 85535.383, "", 92.243, 10.99, 5.2, 28.3, "", 
  2.4, 83.62, 0.938}, {"SGP", "Asia", "Singapore", "2020-06-27", 43246., 
  291., 201.857, 26., 0., 0., 7392.045, 49.741, 34.503, 4.444, 0., 0., 0.89, 
  "", "", "", "", "", "", "", "", "", "", "", "", 11904., 2.035, 0.017, 59., 
  "samples tested", "", "", "", "", "", "", "", "", "", 50.93, 5.850343*^6, 
  7915.731, 42.4, 12.922, 7.049, 85535.383, "", 92.243, 10.99, 5.2, 28.3, "", 
  2.4, 83.62, 0.938}, {"SGP", "Asia", "Singapore", "2020-06-28", 43459., 
  213., 194.857, 26., 0., 0., 7428.453, 36.408, 33.307, 4.444, 0., 0., 0.9, 
  "", "", "", "", "", "", "", "", "", "", "", "", 11194., 1.913, 0.017, 57.4, 
  "samples tested", "", "", "", "", "", "", "", "", "", 50.93, 5.850343*^6, 
  7915.731, 42.4, 12.922, 7.049, 85535.383, "", 92.243, 10.99, 5.2, 28.3, "", 
  2.4, 83.62, 0.938}, {"SGP", "Asia", "Singapore", "2020-06-29", 43661., 
  202., 192.571, 26., 0., 0., 7462.981, 34.528, 32.916, 4.444, 0., 0., 0.9, 
  "", "", "", "", "", "", "", "", "", 757746., 129.522, "", 10484., 1.792, 
  0.018, 54.4, "samples tested", "", "", "", "", "", "", "", "", "", 50.93, 
  5.850343*^6, 7915.731, 42.4, 12.922, 7.049, 85535.383, "", 92.243, 10.99, 
  5.2, 28.3, "", 2.4, 83.62, 0.938}, {"SGP", "Asia", "Singapore", 
  "2020-06-30", 43907., 246., 210.714, 26., 0., 0., 7505.03, 42.049, 36.017, 
  4.444, 0., 0., 0.91, "", "", "", "", "", "", "", "", "", "", "", "", 
  11204., 1.915, 0.019, 53.2, "samples tested", "", "", "", "", "", "", "", 
  "", "", 50.93, 5.850343*^6, 7915.731, 42.4, 12.922, 7.049, 85535.383, "", 
  92.243, 10.99, 5.2, 28.3, "", 2.4, 83.62, 0.938}, 
 {"SGP", "Asia", "Singapore", "2020-07-01", 44122., 215., 214.143, 26., 0., 
  0., 7541.78, 36.75, 36.603, 4.444, 0., 0., 0.89, "", "", "", "", "", "", 
  "", "", "", "", "", "", 11924., 2.038, 0.018, 55.7, "samples tested", "", 
  "", "", "", "", "", "", "", "", 50.93, 5.850343*^6, 7915.731, 42.4, 12.922, 
  7.049, 85535.383, "", 92.243, 10.99, 5.2, 28.3, "", 2.4, 83.62, 0.938}, 
 {"SGP", "Asia", "Singapore", "2020-07-02", 44310., 188., 224.857, 26., 0., 
  0., 7573.915, 32.135, 38.435, 4.444, 0., 0., 0.88, "", "", "", "", "", "", 
  "", "", "", "", "", "", 12644., 2.161, 0.018, 56.2, "samples tested", "", 
  "", "", "", "", "", "", "", "", 50.93, 5.850343*^6, 7915.731, 42.4, 12.922, 
  7.049, 85535.383, "", 92.243, 10.99, 5.2, 28.3, "", 2.4, 83.62, 0.938}, 
 {"SGP", "Asia", "Singapore", "2020-07-03", 44479., 169., 217.714, 26., 0., 
  0., 7602.802, 28.887, 37.214, 4.444, 0., 0., 0.87, "", "", "", "", "", "", 
  "", "", "", "", "", "", 13364., 2.284, 0.016, 61.4, "samples tested", "", 
  "", "", "", "", "", "", "", "", 50.93, 5.850343*^6, 7915.731, 42.4, 12.922, 
  7.049, 85535.383, "", 92.243, 10.99, 5.2, 28.3, "", 2.4, 83.62, 0.938}, 
 {"SGP", "Asia", "Singapore", "2020-07-04", 44664., 185., 202.571, 26., 0., 
  0., 7634.424, 31.622, 34.626, 4.444, 0., 0., 0.87, "", "", "", "", "", "", 
  "", "", "", "", "", "", 14084., 2.407, 0.014, 69.5, "samples tested", "", 
  "", "", "", "", "", "", "", "", 50.93, 5.850343*^6, 7915.731, 42.4, 12.922, 
  7.049, 85535.383, "", 92.243, 10.99, 5.2, 28.3, "", 2.4, 83.62, 0.938}, 
 {"SGP", "Asia", "Singapore", "2020-07-05", 44800., 136., 191.571, 26., 0., 
  0., 7657.671, 23.247, 32.745, 4.444, 0., 0., 0.87, "", "", "", "", "", "", 
  "", "", "", "", "", "", 14804., 2.53, 0.013, 77.3, "samples tested", "", 
  "", "", "", "", "", "", "", "", 50.93, 5.850343*^6, 7915.731, 42.4, 12.922, 
  7.049, 85535.383, "", 92.243, 10.99, 5.2, 28.3, "", 2.4, 83.62, 0.938}, 
 {"SGP", "Asia", "Singapore", "2020-07-06", 44983., 183., 188.857, 26., 0., 
  0., 7688.951, 31.28, 32.281, 4.444, 0., 0., 0.89, "", "", "", "", "", "", 
  "", "", "", 866414., 148.096, "", 15524., 2.654, 0.012, 82.2, 
  "samples tested", "", "", "", "", "", "", "", "", "", 50.93, 5.850343*^6, 
  7915.731, 42.4, 12.922, 7.049, 85535.383, "", 92.243, 10.99, 5.2, 28.3, "", 
  2.4, 83.62, 0.938}, {"SGP", "Asia", "Singapore", "2020-07-07", 45140., 
  157., 176.143, 26., 0., 0., 7715.787, 26.836, 30.108, 4.444, 0., 0., 0.9, 
  "", "", "", "", "", "", "", "", "", "", "", "", 16227., 2.774, 0.011, 92.1, 
  "samples tested", "", "", "", "", "", "", "", "", "", 50.93, 5.850343*^6, 
  7915.731, 42.4, 12.922, 7.049, 85535.383, "", 92.243, 10.99, 5.2, 28.3, "", 
  2.4, 83.62, 0.938}, {"SGP", "Asia", "Singapore", "2020-07-08", 45298., 
  158., 168., 26., 0., 0., 7742.794, 27.007, 28.716, 4.444, 0., 0., 0.92, "", 
  "", "", "", "", "", "", "", "", "", "", "", 16930., 2.894, 0.01, 100.8, 
  "samples tested", "", "", "", "", "", "", "", "", "", 50.93, 5.850343*^6, 
  7915.731, 42.4, 12.922, 7.049, 85535.383, "", 92.243, 10.99, 5.2, 28.3, "", 
  2.4, 83.62, 0.938}, {"SGP", "Asia", "Singapore", "2020-07-09", 45423., 
  125., 159., 26., 0., 0., 7764.16, 21.366, 27.178, 4.444, 0., 0., 0.96, "", 
  "", "", "", "", "", "", "", "", "", "", "", 17633., 3.014, 0.009, 110.9, 
  "samples tested", "", "", "", "", "", "", "", "", "", 50.93, 5.850343*^6, 
  7915.731, 42.4, 12.922, 7.049, 85535.383, "", 92.243, 10.99, 5.2, 28.3, "", 
  2.4, 83.62, 0.938}, {"SGP", "Asia", "Singapore", "2020-07-10", 45614., 
  191., 162.143, 26., 0., 0., 7796.808, 32.648, 27.715, 4.444, 0., 0., 1.01, 
  "", "", "", "", "", "", "", "", "", "", "", "", 18336., 3.134, 0.009, 
  113.1, "samples tested", "", "", "", "", "", "", "", "", "", 50.93, 
  5.850343*^6, 7915.731, 42.4, 12.922, 7.049, 85535.383, "", 92.243, 10.99, 
  5.2, 28.3, "", 2.4, 83.62, 0.938}, {"SGP", "Asia", "Singapore", 
  "2020-07-11", 45783., 169., 159.857, 26., 0., 0., 7825.695, 28.887, 27.324, 
  4.444, 0., 0., 1.07, "", "", "", "", "", "", "", "", "", "", "", "", 
  19039., 3.254, 0.008, 119.1, "samples tested", "", "", "", "", "", "", "", 
  "", "", 50.93, 5.850343*^6, 7915.731, 42.4, 12.922, 7.049, 85535.383, "", 
  92.243, 10.99, 5.2, 28.3, "", 2.4, 83.62, 0.938}, 
 {"SGP", "Asia", "Singapore", "2020-07-12", 45961., 178., 165.857, 26., 0., 
  0., 7856.121, 30.426, 28.35, 4.444, 0., 0., 1.14, "", "", "", "", "", "", 
  "", "", "", "", "", "", 19742., 3.375, 0.008, 119., "samples tested", "", 
  "", "", "", "", "", "", "", "", 50.93, 5.850343*^6, 7915.731, 42.4, 12.922, 
  7.049, 85535.383, "", 92.243, 10.99, 5.2, 28.3, "", 2.4, 83.62, 0.938}, 
 {"SGP", "Asia", "Singapore", "2020-07-13", 46283., 322., 185.714, 26., 0., 
  0., 7911.16, 55.04, 31.744, 4.444, 0., 0., 1.21, "", "", "", "", "", "", 
  "", "", "", 1.009532*^6, 172.559, "", 20445., 3.495, 0.009, 110.1, 
  "samples tested", "", "", "", "", "", "", "", "", "", 50.93, 5.850343*^6, 
  7915.731, 42.4, 12.922, 7.049, 85535.383, "", 92.243, 10.99, 5.2, 28.3, "", 
  2.4, 83.62, 0.938}, {"SGP", "Asia", "Singapore", "2020-07-14", 46630., 
  347., 212.857, 27., 1., 0.143, 7970.473, 59.313, 36.384, 4.615, 0.171, 
  0.024, 1.23, "", "", "", "", "", "", "", "", "", "", "", "", 20801., 3.556, 
  0.01, 97.7, "samples tested", "", "", "", "", "", "", "", "", "", 50.93, 
  5.850343*^6, 7915.731, 42.4, 12.922, 7.049, 85535.383, "", 92.243, 10.99, 
  5.2, 28.3, "", 2.4, 83.62, 0.938}, {"SGP", "Asia", "Singapore", 
  "2020-07-15", 46878., 248., 225.714, 27., 0., 0.143, 8012.864, 42.391, 
  38.581, 4.615, 0., 0.024, 1.21, "", "", "", "", "", "", "", "", "", "", "", 
  "", 21156., 3.616, 0.011, 93.7, "samples tested", "", "", "", "", "", "", 
  "", "", "", 50.93, 5.850343*^6, 7915.731, 42.4, 12.922, 7.049, 85535.383, 
  "", 92.243, 10.99, 5.2, 28.3, "", 2.4, 83.62, 0.938}, 
 {"SGP", "Asia", "Singapore", "2020-07-16", 47126., 248., 243.286, 27., 0., 
  0.143, 8055.254, 42.391, 41.585, 4.615, 0., 0.024, 1.2, "", "", "", "", "", 
  "", "", "", "", "", "", "", 21511., 3.677, 0.011, 88.4, "samples tested", 
  "", "", "", "", "", "", "", "", "", 50.93, 5.850343*^6, 7915.731, 42.4, 
  12.922, 7.049, 85535.383, "", 92.243, 10.99, 5.2, 28.3, "", 2.4, 83.62, 
  0.938}, {"SGP", "Asia", "Singapore", "2020-07-17", 47453., 327., 262.714, 
  27., 0., 0.143, 8111.148, 55.894, 44.906, 4.615, 0., 0.024, 1.19, "", "", 
  "", "", "", "", "", "", "", "", "", "", 21866., 3.738, 0.012, 83.2, 
  "samples tested", "", "", "", "", "", "", "", "", "", 50.93, 5.850343*^6, 
  7915.731, 42.4, 12.922, 7.049, 85535.383, "", 92.243, 10.99, 5.2, 28.3, "", 
  2.4, 83.62, 0.938}, {"SGP", "Asia", "Singapore", "2020-07-18", 47655., 
  202., 267.429, 27., 0., 0.143, 8145.676, 34.528, 45.712, 4.615, 0., 0.024, 
  1.16, "", "", "", "", "", "", "", "", "", "", "", "", 22221., 3.798, 0.012, 
  83.1, "samples tested", "", "", "", "", "", "", "", "", "", 50.93, 
  5.850343*^6, 7915.731, 42.4, 12.922, 7.049, 85535.383, "", 92.243, 10.99, 
  5.2, 28.3, "", 2.4, 83.62, 0.938}, {"SGP", "Asia", "Singapore", 
  "2020-07-19", 47912., 257., 278.714, 27., 0., 0.143, 8189.605, 43.929, 
  47.641, 4.615, 0., 0.024, 1.16, "", "", "", "", "", "", "", "", "", "", "", 
  "", 22576., 3.859, 0.012, 81., "samples tested", "", "", "", "", "", "", 
  "", "", "", 50.93, 5.850343*^6, 7915.731, 42.4, 12.922, 7.049, 85535.383, 
  "", 92.243, 10.99, 5.2, 28.3, "", 2.4, 83.62, 0.938}, 
 {"SGP", "Asia", "Singapore", "2020-07-20", 48035., 123., 250.286, 27., 0., 
  0.143, 8210.63, 21.024, 42.781, 4.615, 0., 0.024, 1.17, "", "", "", "", "", 
  "", "", "", "", 1.170049*^6, 199.997, "", 22931., 3.92, 0.011, 91.6, 
  "samples tested", "", "", "", "", "", "", "", "", "", 50.93, 5.850343*^6, 
  7915.731, 42.4, 12.922, 7.049, 85535.383, "", 92.243, 10.99, 5.2, 28.3, "", 
  2.4, 83.62, 0.938}, {"SGP", "Asia", "Singapore", "2020-07-21", 48434., 
  399., 257.714, 27., 0., 0., 8278.831, 68.201, 44.051, 4.615, 0., 0., 1.23, 
  "", "", "", "", "", "", "", "", "", "", "", "", 22738., 3.887, 0.011, 88.2, 
  "samples tested", "", "", "", "", "", "", "", "", "", 50.93, 5.850343*^6, 
  7915.731, 42.4, 12.922, 7.049, 85535.383, "", 92.243, 10.99, 5.2, 28.3, "", 
  2.4, 83.62, 0.938}, {"SGP", "Asia", "Singapore", "2020-07-22", 48744., 
  310., 266.571, 27., 0., 0., 8331.819, 52.988, 45.565, 4.615, 0., 0., 1.25, 
  "", "", "", "", "", "", "", "", "", "", "", "", 22544., 3.853, 0.012, 84.6, 
  "samples tested", "", "", "", "", "", "", "", "", "", 50.93, 5.850343*^6, 
  7915.731, 42.4, 12.922, 7.049, 85535.383, "", 92.243, 10.99, 5.2, 28.3, "", 
  2.4, 83.62, 0.938}, {"SGP", "Asia", "Singapore", "2020-07-23", 49098., 
  354., 281.714, 27., 0., 0., 8392.328, 60.509, 48.153, 4.615, 0., 0., 1.27, 
  "", "", "", "", "", "", "", "", "", "", "", "", 22351., 3.82, 0.013, 79.3, 
  "samples tested", "", "", "", "", "", "", "", "", "", 50.93, 5.850343*^6, 
  7915.731, 42.4, 12.922, 7.049, 85535.383, "", 92.243, 10.99, 5.2, 28.3, "", 
  2.4, 83.62, 0.938}, {"SGP", "Asia", "Singapore", "2020-07-24", 49375., 
  277., 274.571, 27., 0., 0., 8439.676, 47.348, 46.933, 4.615, 0., 0., 1.28, 
  "", "", "", "", "", "", "", "", "", "", "", "", 22158., 3.787, 0.012, 80.7, 
  "samples tested", "", "", "", "", "", "", "", "", "", 50.93, 5.850343*^6, 
  7915.731, 42.4, 12.922, 7.049, 85535.383, "", 92.243, 10.99, 5.2, 28.3, "", 
  2.4, 83.62, 0.938}, {"SGP", "Asia", "Singapore", "2020-07-25", 49888., 
  513., 319., 27., 0., 0., 8527.363, 87.687, 54.527, 4.615, 0., 0., 1.31, "", 
  "", "", "", "", "", "", "", "", "", "", "", 21964., 3.754, 0.015, 68.9, 
  "samples tested", "", "", "", "", "", "", "", "", "", 50.93, 5.850343*^6, 
  7915.731, 42.4, 12.922, 7.049, 85535.383, "", 92.243, 10.99, 5.2, 28.3, "", 
  2.4, 83.62, 0.938}, {"SGP", "Asia", "Singapore", "2020-07-26", 50369., 
  481., 351., 27., 0., 0., 8609.581, 82.217, 59.996, 4.615, 0., 0., 1.29, "", 
  "", "", "", "", "", "", "", "", "", "", "", 21771., 3.721, 0.016, 62., 
  "samples tested", "", "", "", "", "", "", "", "", "", 50.93, 5.850343*^6, 
  7915.731, 42.4, 12.922, 7.049, 85535.383, "", 92.243, 10.99, 5.2, 28.3, "", 
  2.4, 83.62, 0.938}, {"SGP", "Asia", "Singapore", "2020-07-27", 50838., 
  469., 400.429, 27., 0., 0., 8689.747, 80.166, 68.445, 4.615, 0., 0., 1.24, 
  "", "", "", "", "", "", "", "", "", 1.321094*^6, 225.815, "", 21578., 
  3.688, 0.019, 53.9, "samples tested", "", "", "", "", "", "", "", "", "", 
  50.93, 5.850343*^6, 7915.731, 42.4, 12.922, 7.049, 85535.383, "", 92.243, 
  10.99, 5.2, 28.3, "", 2.4, 83.62, 0.938}, {"SGP", "Asia", "Singapore", 
  "2020-07-28", 51197., 359., 394.714, 27., 0., 0., 8751.111, 61.364, 67.469, 
  4.615, 0., 0., 1.16, "", "", "", "", "", "", "", "", "", "", "", "", 
  21623., 3.696, 0.018, 54.8, "samples tested", "", "", "", "", "", "", "", 
  "", "", 50.93, 5.850343*^6, 7915.731, 42.4, 12.922, 7.049, 85535.383, "", 
  92.243, 10.99, 5.2, 28.3, "", 2.4, 83.62, 0.938}, 
 {"SGP", "Asia", "Singapore", "2020-07-29", 51531., 334., 398.143, 27., 0., 
  0., 8808.202, 57.091, 68.055, 4.615, 0., 0., 1.1, "", "", "", "", "", "", 
  "", "", "", "", "", "", 21669., 3.704, 0.018, 54.4, "samples tested", "", 
  "", "", "", "", "", "", "", "", 50.93, 5.850343*^6, 7915.731, 42.4, 12.922, 
  7.049, 85535.383, "", 92.243, 10.99, 5.2, 28.3, "", 2.4, 83.62, 0.938}, 
 {"SGP", "Asia", "Singapore", "2020-07-30", 51809., 278., 387.286, 27., 0., 
  0., 8855.72, 47.519, 66.199, 4.615, 0., 0., 1.06, "", "", "", "", "", "", 
  "", "", "", "", "", "", 21715., 3.712, 0.018, 56.1, "samples tested", "", 
  "", "", "", "", "", "", "", "", 50.93, 5.850343*^6, 7915.731, 42.4, 12.922, 
  7.049, 85535.383, "", 92.243, 10.99, 5.2, 28.3, "", 2.4, 83.62, 0.938}, 
 {"SGP", "Asia", "Singapore", "2020-07-31", 52205., 396., 404.286, 27., 0., 
  0., 8923.408, 67.688, 69.105, 4.615, 0., 0., 1.05, "", "", "", "", "", "", 
  "", "", "", "", "", "", 21760., 3.719, 0.019, 53.8, "samples tested", "", 
  "", "", "", "", "", "", "", "", 50.93, 5.850343*^6, 7915.731, 42.4, 12.922, 
  7.049, 85535.383, "", 92.243, 10.99, 5.2, 28.3, "", 2.4, 83.62, 0.938}, 
 {"SGP", "Asia", "Singapore", "2020-08-01", 52512., 307., 374.857, 27., 0., 
  0., 8975.884, 52.476, 64.074, 4.615, 0., 0., 1.02, "", "", "", "", "", "", 
  "", "", "", "", "", "", 21806., 3.727, 0.017, 58.2, "samples tested", "", 
  "", "", "", "", "", "", "", "", 50.93, 5.850343*^6, 7915.731, 42.4, 12.922, 
  7.049, 85535.383, "", 92.243, 10.99, 5.2, 28.3, "", 2.4, 83.62, 0.938}, 
 {"SGP", "Asia", "Singapore", "2020-08-02", 52825., 313., 350.857, 27., 0., 
  0., 9029.385, 53.501, 59.972, 4.615, 0., 0., 1.01, "", "", "", "", "", "", 
  "", "", "", "", "", "", 21851., 3.735, 0.016, 62.3, "samples tested", "", 
  "", "", "", "", "", "", "", "", 50.93, 5.850343*^6, 7915.731, 42.4, 12.922, 
  7.049, 85535.383, "", 92.243, 10.99, 5.2, 28.3, "", 2.4, 83.62, 0.938}, 
 {"SGP", "Asia", "Singapore", "2020-08-03", 53051., 226., 316.143, 27., 0., 
  0., 9068.015, 38.63, 54.038, 4.615, 0., 0., 1., "", "", "", "", "", "", "", 
  "", "", 1.474372*^6, 252.015, "", 21897., 3.743, 0.014, 69.3, 
  "samples tested", "", "", "", "", "", "", "", "", "", 50.93, 5.850343*^6, 
  7915.731, 42.4, 12.922, 7.049, 85535.383, "", 92.243, 10.99, 5.2, 28.3, "", 
  2.4, 83.62, 0.938}, {"SGP", "Asia", "Singapore", "2020-08-04", 53346., 
  295., 307., 27., 0., 0., 9118.44, 50.424, 52.476, 4.615, 0., 0., 1.02, "", 
  "", "", "", "", "", "", "", "", "", "", "", 21207., 3.625, 0.014, 69.1, 
  "samples tested", "", "", "", "", "", "", "", "", "", 50.93, 5.850343*^6, 
  7915.731, 42.4, 12.922, 7.049, 85535.383, "", 92.243, 10.99, 5.2, 28.3, "", 
  2.4, 83.62, 0.938}, {"SGP", "Asia", "Singapore", "2020-08-05", 54254., 
  908., 389., 27., 0., 0., 9273.644, 155.205, 66.492, 4.615, 0., 0., 1.04, 
  "", "", "", "", "", "", "", "", "", "", "", "", 20517., 3.507, 0.019, 52.7, 
  "samples tested", "", "", "", "", "", "", "", "", "", 50.93, 5.850343*^6, 
  7915.731, 42.4, 12.922, 7.049, 85535.383, "", 92.243, 10.99, 5.2, 28.3, "", 
  2.4, 83.62, 0.938}, {"SGP", "Asia", "Singapore", "2020-08-06", 54555., 
  301., 392.286, 27., 0., 0., 9325.094, 51.45, 67.053, 4.615, 0., 0., 0.92, 
  "", "", "", "", "", "", "", "", "", "", "", "", 19827., 3.389, 0.02, 50.5, 
  "samples tested", "", "", "", "", "", "", "", "", "", 50.93, 5.850343*^6, 
  7915.731, 42.4, 12.922, 7.049, 85535.383, "", 92.243, 10.99, 5.2, 28.3, "", 
  2.4, 83.62, 0.938}, {"SGP", "Asia", "Singapore", "2020-08-07", 54797., 
  242., 370.286, 27., 0., 0., 9366.459, 41.365, 63.293, 4.615, 0., 0., 0.81, 
  "", "", "", "", "", "", "", "", "", "", "", "", 19137., 3.271, 0.019, 51.7, 
  "samples tested", "", "", "", "", "", "", "", "", "", 50.93, 5.850343*^6, 
  7915.731, 42.4, 12.922, 7.049, 85535.383, "", 92.243, 10.99, 5.2, 28.3, "", 
  2.4, 83.62, 0.938}, {"SGP", "Asia", "Singapore", "2020-08-08", 54929., 
  132., 345.286, 27., 0., 0., 9389.022, 22.563, 59.02, 4.615, 0., 0., 0.71, 
  "", "", "", "", "", "", "", "", "", "", "", "", 18447., 3.153, 0.019, 53.4, 
  "samples tested", "", "", "", "", "", "", "", "", "", 50.93, 5.850343*^6, 
  7915.731, 42.4, 12.922, 7.049, 85535.383, "", 92.243, 10.99, 5.2, 28.3, "", 
  2.4, 83.62, 0.938}, {"SGP", "Asia", "Singapore", "2020-08-09", 55104., 
  175., 325.571, 27., 0., 0., 9418.935, 29.913, 55.65, 4.615, 0., 0., 0.65, 
  "", "", "", "", "", "", "", "", "", "", "", "", 17757., 3.035, 0.018, 54.5, 
  "samples tested", "", "", "", "", "", "", "", "", "", 50.93, 5.850343*^6, 
  7915.731, 42.4, 12.922, 7.049, 85535.383, "", 92.243, 10.99, 5.2, 28.3, "", 
  2.4, 83.62, 0.938}, {"SGP", "Asia", "Singapore", "2020-08-10", 55292., 
  188., 320.143, 27., 0., 0., 9451.07, 32.135, 54.722, 4.615, 0., 0., 0.59, 
  "", "", "", "", "", "", "", "", "", "", "", "", 17067., 2.917, 0.019, 53.3, 
  "samples tested", "", "", "", "", "", "", "", "", "", 50.93, 5.850343*^6, 
  7915.731, 42.4, 12.922, 7.049, 85535.383, "", 92.243, 10.99, 5.2, 28.3, "", 
  2.4, 83.62, 0.938}, {"SGP", "Asia", "Singapore", "2020-08-11", 55353., 61., 
  286.714, 27., 0., 0., 9461.497, 10.427, 49.008, 4.615, 0., 0., 0.52, "", 
  "", "", "", "", "", "", "", "", 1.610906*^6, 275.352, "", 17067., 2.917, 
  0.017, 59.5, "samples tested", "", "", "", "", "", "", "", "", "", 50.93, 
  5.850343*^6, 7915.731, 42.4, 12.922, 7.049, 85535.383, "", 92.243, 10.99, 
  5.2, 28.3, "", 2.4, 83.62, 0.938}, {"SGP", "Asia", "Singapore", 
  "2020-08-12", 55395., 42., 163., 27., 0., 0., 9468.676, 7.179, 27.862, 
  4.615, 0., 0., 0.48, "", "", "", "", "", "", "", "", "", "", "", "", 
  17384., 2.971, 0.009, 106.7, "samples tested", "", "", "", "", "", "", "", 
  "", "", 50.93, 5.850343*^6, 7915.731, 42.4, 12.922, 7.049, 85535.383, "", 
  92.243, 10.99, 5.2, 28.3, "", 2.4, 83.62, 0.938}, 
 {"SGP", "Asia", "Singapore", "2020-08-13", 55497., 102., 134.571, 27., 0., 
  0., 9486.11, 17.435, 23.002, 4.615, 0., 0., 0.49, "", "", "", "", "", "", 
  "", "", "", "", "", "", 17702., 3.026, 0.008, 131.5, "samples tested", "", 
  "", "", "", "", "", "", "", "", 50.93, 5.850343*^6, 7915.731, 42.4, 12.922, 
  7.049, 85535.383, "", 92.243, 10.99, 5.2, 28.3, "", 2.4, 83.62, 0.938}, 
 {"SGP", "Asia", "Singapore", "2020-08-14", 55580., 83., 111.857, 27., 0., 
  0., 9500.298, 14.187, 19.12, 4.615, 0., 0., 0.49, "", "", "", "", "", "", 
  "", "", "", "", "", "", 18019., 3.08, 0.006, 161.1, "samples tested", "", 
  "", "", "", "", "", "", "", "", 50.93, 5.850343*^6, 7915.731, 42.4, 12.922, 
  7.049, 85535.383, "", 92.243, 10.99, 5.2, 28.3, "", 2.4, 83.62, 0.938}, 
 {"SGP", "Asia", "Singapore", "2020-08-15", 55661., 81., 104.571, 27., 0., 
  0., 9514.143, 13.845, 17.874, 4.615, 0., 0., 0.51, "", "", "", "", "", "", 
  "", "", "", "", "", "", 18337., 3.134, 0.006, 175.4, "samples tested", "", 
  "", "", "", "", "", "", "", "", 50.93, 5.850343*^6, 7915.731, 42.4, 12.922, 
  7.049, 85535.383, "", 92.243, 10.99, 5.2, 28.3, "", 2.4, 83.62, 0.938}, 
 {"SGP", "Asia", "Singapore", "2020-08-16", 55747., 86., 91.857, 27., 0., 0., 
  9528.843, 14.7, 15.701, 4.615, 0., 0., 0.53, "", "", "", "", "", "", "", 
  "", "", "", "", "", 18654., 3.189, 0.005, 203.1, "samples tested", "", "", 
  "", "", "", "", "", "", "", 50.93, 5.850343*^6, 7915.731, 42.4, 12.922, 
  7.049, 85535.383, "", 92.243, 10.99, 5.2, 28.3, "", 2.4, 83.62, 0.938}, 
 {"SGP", "Asia", "Singapore", "2020-08-17", 55838., 91., 78., 27., 0., 0., 
  9544.398, 15.555, 13.333, 4.615, 0., 0., 0.55, "", "", "", "", "", "", "", 
  "", "", "", "", "", 18971., 3.243, 0.004, 243.2, "samples tested", "", "", 
  "", "", "", "", "", "", "", 50.93, 5.850343*^6, 7915.731, 42.4, 12.922, 
  7.049, 85535.383, "", 92.243, 10.99, 5.2, 28.3, "", 2.4, 83.62, 0.938}, 
 {"SGP", "Asia", "Singapore", "2020-08-18", 55938., 100., 83.571, 27., 0., 
  0., 9561.491, 17.093, 14.285, 4.615, 0., 0., 0.57, "", "", "", "", "", "", 
  "", "", "", 1.745928*^6, 298.432, "", 19289., 3.297, 0.004, 230.8, 
  "samples tested", "", "", "", "", "", "", "", "", "", 50.93, 5.850343*^6, 
  7915.731, 42.4, 12.922, 7.049, 85535.383, "", 92.243, 10.99, 5.2, 28.3, "", 
  2.4, 83.62, 0.938}, {"SGP", "Asia", "Singapore", "2020-08-19", 56031., 93., 
  90.857, 27., 0., 0., 9577.387, 15.897, 15.53, 4.615, 0., 0., 0.58, "", "", 
  "", "", "", "", "", "", "", "", "", "", 18602., 3.18, 0.005, 204.7, 
  "samples tested", "", "", "", "", "", "", "", "", "", 50.93, 5.850343*^6, 
  7915.731, 42.4, 12.922, 7.049, 85535.383, "", 92.243, 10.99, 5.2, 28.3, "", 
  2.4, 83.62, 0.938}, {"SGP", "Asia", "Singapore", "2020-08-20", 56099., 68., 
  86., 27., 0., 0., 9589.01, 11.623, 14.7, 4.615, 0., 0., 0.59, "", "", "", 
  "", "", "", "", "", "", "", "", "", 17915., 3.062, 0.005, 208.3, 
  "samples tested", "", "", "", "", "", "", "", "", "", 50.93, 5.850343*^6, 
  7915.731, 42.4, 12.922, 7.049, 85535.383, "", 92.243, 10.99, 5.2, 28.3, "", 
  2.4, 83.62, 0.938}, {"SGP", "Asia", "Singapore", "2020-08-21", 56216., 
  117., 90.857, 27., 0., 0., 9609.009, 19.999, 15.53, 4.615, 0., 0., 0.6, "", 
  "", "", "", "", "", "", "", "", "", "", "", 17228., 2.945, 0.005, 189.6, 
  "samples tested", "", "", "", "", "", "", "", "", "", 50.93, 5.850343*^6, 
  7915.731, 42.4, 12.922, 7.049, 85535.383, "", 92.243, 10.99, 5.2, 28.3, "", 
  2.4, 83.62, 0.938}, {"SGP", "Asia", "Singapore", "2020-08-22", 56266., 50., 
  86.429, 27., 0., 0., 9617.556, 8.547, 14.773, 4.615, 0., 0., 0.6, "", "", 
  "", "", "", "", "", "", "", "", "", "", 16541., 2.827, 0.005, 191.4, 
  "samples tested", "", "", "", "", "", "", "", "", "", 50.93, 5.850343*^6, 
  7915.731, 42.4, 12.922, 7.049, 85535.383, "", 92.243, 10.99, 5.2, 28.3, "", 
  2.4, 83.62, 0.938}, {"SGP", "Asia", "Singapore", "2020-08-23", 56353., 87., 
  86.571, 27., 0., 0., 9632.427, 14.871, 14.798, 4.615, 0., 0., 0.61, "", "", 
  "", "", "", "", "", "", "", "", "", "", 15855., 2.71, 0.005, 183.1, 
  "samples tested", "", "", "", "", "", "", "", "", "", 50.93, 5.850343*^6, 
  7915.731, 42.4, 12.922, 7.049, 85535.383, "", 92.243, 10.99, 5.2, 28.3, "", 
  2.4, 83.62, 0.938}, {"SGP", "Asia", "Singapore", "2020-08-24", 56404., 51., 
  80.857, 27., 0., 0., 9641.144, 8.717, 13.821, 4.615, 0., 0., 0.6, "", "", 
  "", "", "", "", "", "", "", 1.832813*^6, 313.283, "", 15168., 2.593, 0.005, 
  187.6, "samples tested", "", "", "", "", "", "", "", "", "", 50.93, 
  5.850343*^6, 7915.731, 42.4, 12.922, 7.049, 85535.383, "", 92.243, 10.99, 
  5.2, 28.3, "", 2.4, 83.62, 0.938}, {"SGP", "Asia", "Singapore", 
  "2020-08-25", 56435., 31., 71., 27., 0., 0., 9646.443, 5.299, 12.136, 
  4.615, 0., 0., 0.61, "", "", "", "", "", "", "", "", "", "", "", "", 
  17218., 2.943, 0.004, 242.5, "samples tested", "", "", "", "", "", "", "", 
  "", "", 50.93, 5.850343*^6, 7915.731, 42.4, 12.922, 7.049, 85535.383, "", 
  92.243, 10.99, 5.2, 28.3, "", 2.4, 83.62, 0.938}, 
 {"SGP", "Asia", "Singapore", "2020-08-26", 56495., 60., 66.286, 27., 0., 0., 
  9656.699, 10.256, 11.33, 4.615, 0., 0., 0.63, "", "", "", "", "", "", "", 
  "", "", "", "", "", 19955., 3.411, 0.003, 301., "samples tested", "", "", 
  "", "", "", "", "", "", "", 50.93, 5.850343*^6, 7915.731, 42.4, 12.922, 
  7.049, 85535.383, "", 92.243, 10.99, 5.2, 28.3, "", 2.4, 83.62, 0.938}, 
 {"SGP", "Asia", "Singapore", "2020-08-27", 56572., 77., 67.571, 27., 0., 0., 
  9669.86, 13.162, 11.55, 4.615, 0., 0., 0.66, "", "", "", "", "", "", "", 
  "", "", "", "", "", 22691., 3.879, 0.003, 335.8, "samples tested", "", "", 
  "", "", "", "", "", "", "", 50.93, 5.850343*^6, 7915.731, 42.4, 12.922, 
  7.049, 85535.383, "", 92.243, 10.99, 5.2, 28.3, "", 2.4, 83.62, 0.938}, 
 {"SGP", "Asia", "Singapore", "2020-08-28", 56666., 94., 64.286, 27., 0., 0., 
  9685.928, 16.067, 10.988, 4.615, 0., 0., 0.68, "", "", "", "", "", "", "", 
  "", "", "", "", "", 25428., 4.346, 0.003, 395.5, "samples tested", "", "", 
  "", "", "", "", "", "", "", 50.93, 5.850343*^6, 7915.731, 42.4, 12.922, 
  7.049, 85535.383, "", 92.243, 10.99, 5.2, 28.3, "", 2.4, 83.62, 0.938}, 
 {"SGP", "Asia", "Singapore", "2020-08-29", 56717., 51., 64.429, 27., 0., 0., 
  9694.645, 8.717, 11.013, 4.615, 0., 0., 0.67, "", "", "", "", "", "", "", 
  "", "", "", "", "", 28165., 4.814, 0.002, 437.1, "samples tested", "", "", 
  "", "", "", "", "", "", "", 50.93, 5.850343*^6, 7915.731, 42.4, 12.922, 
  7.049, 85535.383, "", 92.243, 10.99, 5.2, 28.3, "", 2.4, 83.62, 0.938}, 
 {"SGP", "Asia", "Singapore", "2020-08-30", 56771., 54., 59.714, 27., 0., 0., 
  9703.875, 9.23, 10.207, 4.615, 0., 0., 0.65, "", "", "", "", "", "", "", 
  "", "", "", "", "", 30902., 5.282, 0.002, 517.5, "samples tested", "", "", 
  "", "", "", "", "", "", "", 50.93, 5.850343*^6, 7915.731, 42.4, 12.922, 
  7.049, 85535.383, "", 92.243, 10.99, 5.2, 28.3, "", 2.4, 83.62, 0.938}, 
 {"SGP", "Asia", "Singapore", "2020-08-31", 56812., 41., 58.286, 27., 0., 0., 
  9710.884, 7.008, 9.963, 4.615, 0., 0., 0.64, "", "", "", "", "", "", "", 
  "", "", 2.068284*^6, 353.532, "", 33639., 5.75, 0.002, 577.1, 
  "samples tested", "", "", "", "", "", "", "", "", "", 50.93, 5.850343*^6, 
  7915.731, 42.4, 12.922, 7.049, 85535.383, "", 92.243, 10.99, 5.2, 28.3, "", 
  2.4, 83.62, 0.938}, {"SGP", "Asia", "Singapore", "2020-09-01", 56852., 40., 
  59.571, 27., 0., 0., 9717.721, 6.837, 10.183, 4.615, 0., 0., 0.62, "", "", 
  "", "", "", "", "", "", "", "", "", "", 33176., 5.671, 0.002, 556.9, 
  "samples tested", "", "", "", "", "", "", "", "", "", 50.93, 5.850343*^6, 
  7915.731, 42.4, 12.922, 7.049, 85535.383, "", 92.243, 10.99, 5.2, 28.3, "", 
  2.4, 83.62, 0.938}, {"SGP", "Asia", "Singapore", "2020-09-02", 56860., 8., 
  52.143, 27., 0., 0., 9719.088, 1.367, 8.913, 4.615, 0., 0., 0.61, "", "", 
  "", "", "", "", "", "", "", "", "", "", 32714., 5.592, 0.002, 627.4, 
  "samples tested", "", "", "", "", "", "", "", "", "", 50.93, 5.850343*^6, 
  7915.731, 42.4, 12.922, 7.049, 85535.383, "", 92.243, 10.99, 5.2, 28.3, "", 
  2.4, 83.62, 0.938}, {"SGP", "Asia", "Singapore", "2020-09-03", 56908., 48., 
  48., 27., 0., 0., 9727.293, 8.205, 8.205, 4.615, 0., 0., 0.66, "", "", "", 
  "", "", "", "", "", "", "", "", "", 32252., 5.513, 0.001, 671.9, 
  "samples tested", "", "", "", "", "", "", "", "", "", 50.93, 5.850343*^6, 
  7915.731, 42.4, 12.922, 7.049, 85535.383, "", 92.243, 10.99, 5.2, 28.3, "", 
  2.4, 83.62, 0.938}, {"SGP", "Asia", "Singapore", "2020-09-04", 56948., 40., 
  40.286, 27., 0., 0., 9734.13, 6.837, 6.886, 4.615, 0., 0., 0.69, "", "", 
  "", "", "", "", "", "", "", "", "", "", 31790., 5.434, 0.001, 789.1, 
  "samples tested", "", "", "", "", "", "", "", "", "", 50.93, 5.850343*^6, 
  7915.731, 42.4, 12.922, 7.049, 85535.383, "", 92.243, 10.99, 5.2, 28.3, "", 
  2.4, 83.62, 0.938}, {"SGP", "Asia", "Singapore", "2020-09-05", 56982., 34., 
  37.857, 27., 0., 0., 9739.942, 5.812, 6.471, 4.615, 0., 0., 0.74, "", "", 
  "", "", "", "", "", "", "", "", "", "", 31327., 5.355, 0.001, 827.5, 
  "samples tested", "", "", "", "", "", "", "", "", "", 50.93, 5.850343*^6, 
  7915.731, 42.4, 12.922, 7.049, 85535.383, "", 92.243, 10.99, 5.2, 28.3, "", 
  2.4, 83.62, 0.938}, {"SGP", "Asia", "Singapore", "2020-09-06", 57022., 40., 
  35.857, 27., 0., 0., 9746.779, 6.837, 6.129, 4.615, 0., 0., 0.78, "", "", 
  "", "", "", "", "", "", "", "", "", "", 30865., 5.276, 0.001, 860.8, 
  "samples tested", "", "", "", "", "", "", "", "", "", 50.93, 5.850343*^6, 
  7915.731, 42.4, 12.922, 7.049, 85535.383, "", 92.243, 10.99, 5.2, 28.3, "", 
  2.4, 83.62, 0.938}, {"SGP", "Asia", "Singapore", "2020-09-07", 57044., 22., 
  33.143, 27., 0., 0., 9750.539, 3.76, 5.665, 4.615, 0., 0., 0.83, "", "", 
  "", "", "", "", "", "", "", 2.281104*^6, 389.909, "", 30403., 5.197, 0.001, 
  917.3, "samples tested", "", "", "", "", "", "", "", "", "", 50.93, 
  5.850343*^6, 7915.731, 42.4, 12.922, 7.049, 85535.383, "", 92.243, 10.99, 
  5.2, 28.3, "", 2.4, 83.62, 0.938}, {"SGP", "Asia", "Singapore", 
  "2020-09-08", 57091., 47., 34.143, 27., 0., 0., 9758.573, 8.034, 5.836, 
  4.615, 0., 0., 0.9, "", "", "", "", "", "", "", "", "", "", "", "", 29934., 
  5.117, 0.001, 876.7, "samples tested", "", "", "", "", "", "", "", "", "", 
  50.93, 5.850343*^6, 7915.731, 42.4, 12.922, 7.049, 85535.383, "", 92.243, 
  10.99, 5.2, 28.3, "", 2.4, 83.62, 0.938}, {"SGP", "Asia", "Singapore", 
  "2020-09-09", 57166., 75., 43.714, 27., 0., 0., 9771.393, 12.82, 7.472, 
  4.615, 0., 0., 0.96, "", "", "", "", "", "", "", "", "", "", "", "", 
  29465., 5.036, 0.001, 674., "samples tested", "", "", "", "", "", "", "", 
  "", "", 50.93, 5.850343*^6, 7915.731, 42.4, 12.922, 7.049, 85535.383, "", 
  92.243, 10.99, 5.2, 28.3, "", 2.4, 83.62, 0.938}, 
 {"SGP", "Asia", "Singapore", "2020-09-10", 57229., 63., 45.857, 27., 0., 0., 
  9782.161, 10.769, 7.838, 4.615, 0., 0., 0.98, "", "", "", "", "", "", "", 
  "", "", "", "", "", 28996., 4.956, 0.002, 632.3, "samples tested", "", "", 
  "", "", "", "", "", "", "", 50.93, 5.850343*^6, 7915.731, 42.4, 12.922, 
  7.049, 85535.383, "", 92.243, 10.99, 5.2, 28.3, "", 2.4, 83.62, 0.938}, 
 {"SGP", "Asia", "Singapore", "2020-09-11", 57315., 86., 52.429, 27., 0., 0., 
  9796.861, 14.7, 8.962, 4.615, 0., 0., 0.97, "", "", "", "", "", "", "", "", 
  "", "", "", "", 28528., 4.876, 0.002, 544.1, "samples tested", "", "", "", 
  "", "", "", "", "", "", 50.93, 5.850343*^6, 7915.731, 42.4, 12.922, 7.049, 
  85535.383, "", 92.243, 10.99, 5.2, 28.3, "", 2.4, 83.62, 0.938}, 
 {"SGP", "Asia", "Singapore", "2020-09-12", 57357., 42., 53.571, 27., 0., 0., 
  9804.041, 7.179, 9.157, 4.615, 0., 0., 0.91, "", "", "", "", "", "", "", 
  "", "", "", "", "", 28059., 4.796, 0.002, 523.8, "samples tested", "", "", 
  "", "", "", "", "", "", "", 50.93, 5.850343*^6, 7915.731, 42.4, 12.922, 
  7.049, 85535.383, "", 92.243, 10.99, 5.2, 28.3, "", 2.4, 83.62, 0.938}, 
 {"SGP", "Asia", "Singapore", "2020-09-13", 57406., 49., 54.857, 27., 0., 0., 
  9812.416, 8.376, 9.377, 4.615, 0., 0., 0.85, "", "", "", "", "", "", "", 
  "", "", "", "", "", 27590., 4.716, 0.002, 502.9, "samples tested", "", "", 
  "", "", "", "", "", "", "", 50.93, 5.850343*^6, 7915.731, 42.4, 12.922, 
  7.049, 85535.383, "", 92.243, 10.99, 5.2, 28.3, "", 2.4, 83.62, 0.938}, 
 {"SGP", "Asia", "Singapore", "2020-09-14", 57454., 48., 58.571, 27., 0., 0., 
  9820.621, 8.205, 10.012, 4.615, 0., 0., 0.79, "", "", "", "", "", "", "", 
  "", "", "", "", "", 27121., 4.636, 0.002, 463., "samples tested", "", "", 
  "", "", "", "", "", "", "", 50.93, 5.850343*^6, 7915.731, 42.4, 12.922, 
  7.049, 85535.383, "", 92.243, 10.99, 5.2, 28.3, "", 2.4, 83.62, 0.938}, 
 {"SGP", "Asia", "Singapore", "2020-09-15", 57488., 34., 56.714, 27., 0., 0., 
  9826.432, 5.812, 9.694, 4.615, 0., 0., 0.71, "", "", "", "", "", "", "", 
  "", "", 2.498073*^6, 426.996, "", 27121., 4.636, 0.002, 478.2, 
  "samples tested", "", "", "", "", "", "", "", "", "", 50.93, 5.850343*^6, 
  7915.731, 42.4, 12.922, 7.049, 85535.383, "", 92.243, 10.99, 5.2, 28.3, "", 
  2.4, 83.62, 0.938}, {"SGP", "Asia", "Singapore", "2020-09-16", 57514., 26., 
  49.714, 27., 0., 0., 9830.877, 4.444, 8.498, 4.615, 0., 0., 0.65, "", "", 
  "", "", "", "", "", "", "", "", "", "", 27865., 4.763, 0.002, 560.5, 
  "samples tested", "", "", "", "", "", "", "", "", "", 50.93, 5.850343*^6, 
  7915.731, 42.4, 12.922, 7.049, 85535.383, "", 92.243, 10.99, 5.2, 28.3, "", 
  2.4, 83.62, 0.938}, {"SGP", "Asia", "Singapore", "2020-09-17", 57532., 18., 
  43.286, 27., 0., 0., 9833.953, 3.077, 7.399, 4.615, 0., 0., 0.6, "", "", 
  "", "", "", "", "", "", "", "", "", "", 28609., 4.89, 0.002, 660.9, 
  "samples tested", "", "", "", "", "", "", "", "", "", 50.93, 5.850343*^6, 
  7915.731, 42.4, 12.922, 7.049, 85535.383, "", 92.243, 10.99, 5.2, 28.3, "", 
  2.4, 83.62, 0.938}, {"SGP", "Asia", "Singapore", "2020-09-18", 57543., 11., 
  32.571, 27., 0., 0., 9835.834, 1.88, 5.567, 4.615, 0., 0., 0.57, "", "", 
  "", "", "", "", "", "", "", "", "", "", 29353., 5.017, 0.001, 901.2, 
  "samples tested", "", "", "", "", "", "", "", "", "", 50.93, 5.850343*^6, 
  7915.731, 42.4, 12.922, 7.049, 85535.383, "", 92.243, 10.99, 5.2, 28.3, "", 
  2.4, 83.62, 0.938}, {"SGP", "Asia", "Singapore", "2020-09-19", 57558., 15., 
  28.714, 27., 0., 0., 9838.398, 2.564, 4.908, 4.615, 0., 0., 0.58, "", "", 
  "", "", "", "", "", "", "", "", "", "", 30097., 5.144, 0.001, 1048.2, 
  "samples tested", "", "", "", "", "", "", "", "", "", 50.93, 5.850343*^6, 
  7915.731, 42.4, 12.922, 7.049, 85535.383, "", 92.243, 10.99, 5.2, 28.3, "", 
  2.4, 83.62, 0.938}, {"SGP", "Asia", "Singapore", "2020-09-20", 57576., 18., 
  24.286, 27., 0., 0., 9841.474, 3.077, 4.151, 4.615, 0., 0., 0.6, "", "", 
  "", "", "", "", "", "", "", "", "", "", 30841., 5.272, 0.001, 1269.9, 
  "samples tested", "", "", "", "", "", "", "", "", "", 50.93, 5.850343*^6, 
  7915.731, 42.4, 12.922, 7.049, 85535.383, "", 92.243, 10.99, 5.2, 28.3, "", 
  2.4, 83.62, 0.938}, {"SGP", "Asia", "Singapore", "2020-09-21", 57606., 30., 
  21.714, 27., 0., 0., 9846.602, 5.128, 3.712, 4.615, 0., 0., 0.62, "", "", 
  "", "", "", "", "", "", "", 2.692047*^6, 460.152, "", 31585., 5.399, 0.001, 
  1454.6, "samples tested", "", "", "", "", "", "", "", "", "", 50.93, 
  5.850343*^6, 7915.731, 42.4, 12.922, 7.049, 85535.383, "", 92.243, 10.99, 
  5.2, 28.3, "", 2.4, 83.62, 0.938}, {"SGP", "Asia", "Singapore", 
  "2020-09-22", 57627., 21., 19.857, 27., 0., 0., 9850.192, 3.59, 3.394, 
  4.615, 0., 0., 0.61, "", "", "", "", "", "", "", "", "", "", "", "", 
  31660., 5.412, 0.001, 1594.4, "samples tested", "", "", "", "", "", "", "", 
  "", "", 50.93, 5.850343*^6, 7915.731, 42.4, 12.922, 7.049, 85535.383, "", 
  92.243, 10.99, 5.2, 28.3, "", 2.4, 83.62, 0.938}, 
 {"SGP", "Asia", "Singapore", "2020-09-23", 57639., 12., 17.857, 27., 0., 0., 
  9852.243, 2.051, 3.052, 4.615, 0., 0., 0.6, "", "", "", "", "", "", "", "", 
  "", "", "", "", 30990., 5.297, 0.001, 1735.5, "samples tested", "", "", "", 
  "", "", "", "", "", "", 50.93, 5.850343*^6, 7915.731, 42.4, 12.922, 7.049, 
  85535.383, "", 92.243, 10.99, 5.2, 28.3, "", 2.4, 83.62, 0.938}, 
 {"SGP", "Asia", "Singapore", "2020-09-24", 57654., 15., 17.429, 27., 0., 0., 
  9854.807, 2.564, 2.979, 4.615, 0., 0., 0.61, "", "", "", "", "", "", "", 
  "", "", "", "", "", 30321., 5.183, 0.001, 1739.7, "samples tested", "", "", 
  "", "", "", "", "", "", "", 50.93, 5.850343*^6, 7915.731, 42.4, 12.922, 
  7.049, 85535.383, "", 92.243, 10.99, 5.2, 28.3, "", 2.4, 83.62, 0.938}, 
 {"SGP", "Asia", "Singapore", "2020-09-25", 57665., 11., 17.429, 27., 0., 0., 
  9856.687, 1.88, 2.979, 4.615, 0., 0., 0.64, "", "", "", "", "", "", "", "", 
  "", "", "", "", 29651., 5.068, 0.001, 1701.2, "samples tested", "", "", "", 
  "", "", "", "", "", "", 50.93, 5.850343*^6, 7915.731, 42.4, 12.922, 7.049, 
  85535.383, "", 92.243, 10.99, 5.2, 28.3, "", 2.4, 83.62, 0.938}, 
 {"SGP", "Asia", "Singapore", "2020-09-26", 57685., 20., 18.143, 27., 0., 0., 
  9860.106, 3.419, 3.101, 4.615, 0., 0., 0.68, "", "", "", "", "", "", "", 
  "", "", "", "", "", 28982., 4.954, 0.001, 1597.4, "samples tested", "", "", 
  "", "", "", "", "", "", "", 50.93, 5.850343*^6, 7915.731, 42.4, 12.922, 
  7.049, 85535.383, "", 92.243, 10.99, 5.2, 28.3, "", 2.4, 83.62, 0.938}, 
 {"SGP", "Asia", "Singapore", "2020-09-27", 57700., 15., 17.714, 27., 0., 0., 
  9862.67, 2.564, 3.028, 4.615, 0., 0., 0.71, "", "", "", "", "", "", "", "", 
  "", "", "", "", 28312., 4.839, 0.001, 1598.3, "samples tested", "", "", "", 
  "", "", "", "", "", "", 50.93, 5.850343*^6, 7915.731, 42.4, 12.922, 7.049, 
  85535.383, "", 92.243, 10.99, 5.2, 28.3, "", 2.4, 83.62, 0.938}, 
 {"SGP", "Asia", "Singapore", "2020-09-28", 57715., 15., 15.571, 27., 0., 0., 
  9865.234, 2.564, 2.662, 4.615, 0., 0., 0.74, "", "", "", "", "", "", "", 
  "", "", 2.885545*^6, 493.227, "", 27643., 4.725, 0.001, 1775.3, 
  "samples tested", "", "", "", "", "", "", "", "", "", 50.93, 5.850343*^6, 
  7915.731, 42.4, 12.922, 7.049, 85535.383, "", 92.243, 10.99, 5.2, 28.3, "", 
  2.4, 83.62, 0.938}, {"SGP", "Asia", "Singapore", "2020-09-29", 57742., 27., 
  16.429, 27., 0., 0., 9869.849, 4.615, 2.808, 4.615, 0., 0., 0.76, "", "", 
  "", "", "", "", "", "", "", "", "", "", 27506., 4.702, 0.001, 1674.2, 
  "samples tested", "", "", "", "", "", "", "", "", "", 50.93, 5.850343*^6, 
  7915.731, 42.4, 12.922, 7.049, 85535.383, "", 92.243, 10.99, 5.2, 28.3, "", 
  2.4, 83.62, 0.938}, {"SGP", "Asia", "Singapore", "2020-09-30", 57765., 23., 
  18., 27., 0., 0., 9873.78, 3.931, 3.077, 4.615, 0., 0., 0.74, "", "", "", 
  "", "", "", "", "", "", "", "", "", 27370., 4.678, 0.001, 1520.6, 
  "samples tested", "", "", "", "", "", "", "", "", "", 50.93, 5.850343*^6, 
  7915.731, 42.4, 12.922, 7.049, 85535.383, "", 92.243, 10.99, 5.2, 28.3, "", 
  2.4, 83.62, 0.938}, {"SGP", "Asia", "Singapore", "2020-10-01", 57784., 19., 
  18.571, 27., 0., 0., 9877.028, 3.248, 3.174, 4.615, 0., 0., 0.71, "", "", 
  "", "", "", "", "", "", "", "", "", "", 27234., 4.655, 0.001, 1466.5, 
  "samples tested", "", "", "", "", "", "", "", "", "", 45.37, 5.850343*^6, 
  7915.731, 42.4, 12.922, 7.049, 85535.383, "", 92.243, 10.99, 5.2, 28.3, "", 
  2.4, 83.62, 0.938}, {"SGP", "Asia", "Singapore", "2020-10-02", 57794., 10., 
  18.429, 27., 0., 0., 9878.737, 1.709, 3.15, 4.615, 0., 0., 0.66, "", "", 
  "", "", "", "", "", "", "", "", "", "", 27098., 4.632, 0.001, 1470.4, 
  "samples tested", "", "", "", "", "", "", "", "", "", 45.37, 5.850343*^6, 
  7915.731, 42.4, 12.922, 7.049, 85535.383, "", 92.243, 10.99, 5.2, 28.3, "", 
  2.4, 83.62, 0.938}, {"SGP", "Asia", "Singapore", "2020-10-03", 57800., 6., 
  16.429, 27., 0., 0., 9879.763, 1.026, 2.808, 4.615, 0., 0., 0.63, "", "", 
  "", "", "", "", "", "", "", "", "", "", 26961., 4.608, 0.001, 1641.1, 
  "samples tested", "", "", "", "", "", "", "", "", "", 45.37, 5.850343*^6, 
  7915.731, 42.4, 12.922, 7.049, 85535.383, "", 92.243, 10.99, 5.2, 28.3, "", 
  2.4, 83.62, 0.938}, {"SGP", "Asia", "Singapore", "2020-10-04", 57812., 12., 
  16., 27., 0., 0., 9881.814, 2.051, 2.735, 4.615, 0., 0., 0.63, "", "", "", 
  "", "", "", "", "", "", "", "", "", 26825., 4.585, 0.001, 1676.6, 
  "samples tested", "", "", "", "", "", "", "", "", "", 45.37, 5.850343*^6, 
  7915.731, 42.4, 12.922, 7.049, 85535.383, "", 92.243, 10.99, 5.2, 28.3, "", 
  2.4, 83.62, 0.938}, {"SGP", "Asia", "Singapore", "2020-10-05", 57819., 7., 
  14.857, 27., 0., 0., 9883.01, 1.197, 2.54, 4.615, 0., 0., 0.62, "", "", "", 
  "", "", "", "", "", "", 3.072368*^6, 525.16, "", 26689., 4.562, 0.001, 
  1796.4, "samples tested", "", "", "", "", "", "", "", "", "", 45.37, 
  5.850343*^6, 7915.731, 42.4, 12.922, 7.049, 85535.383, "", 92.243, 10.99, 
  5.2, 28.3, "", 2.4, 83.62, 0.938}, {"SGP", "Asia", "Singapore", 
  "2020-10-06", 57830., 11., 12.571, 27., 0., 0., 9884.891, 1.88, 2.149, 
  4.615, 0., 0., 0.62, "", "", "", "", "", "", "", "", "", "", "", "", 
  27324., 4.67, 0., 2173.6, "samples tested", "", "", "", "", "", "", "", "", 
  "", 45.37, 5.850343*^6, 7915.731, 42.4, 12.922, 7.049, 85535.383, "", 
  92.243, 10.99, 5.2, 28.3, "", 2.4, 83.62, 0.938}, 
 {"SGP", "Asia", "Singapore", "2020-10-07", 57840., 10., 10.714, 27., 0., 0., 
  9886.6, 1.709, 1.831, 4.615, 0., 0., 0.62, "", "", "", "", "", "", "", "", 
  "", "", "", "", 27958., 4.779, 0., 2609.5, "samples tested", "", "", "", 
  "", "", "", "", "", "", 45.37, 5.850343*^6, 7915.731, 42.4, 12.922, 7.049, 
  85535.383, "", 92.243, 10.99, 5.2, 28.3, "", 2.4, 83.62, 0.938}, 
 {"SGP", "Asia", "Singapore", "2020-10-08", 57849., 9., 9.286, 27., 0., 0., 
  9888.138, 1.538, 1.587, 4.615, 0., 0., 0.62, "", "", "", "", "", "", "", 
  "", "", "", "", "", 28593., 4.887, 0., 3079.2, "samples tested", "", "", 
  "", "", "", "", "", "", "", 45.37, 5.850343*^6, 7915.731, 42.4, 12.922, 
  7.049, 85535.383, "", 92.243, 10.99, 5.2, 28.3, "", 2.4, 83.62, 0.938}, 
 {"SGP", "Asia", "Singapore", "2020-10-09", 57859., 10., 9.286, 27., 0., 0., 
  9889.847, 1.709, 1.587, 4.615, 0., 0., 0.63, "", "", "", "", "", "", "", 
  "", "", "", "", "", 29228., 4.996, 0., 3147.5, "samples tested", "", "", 
  "", "", "", "", "", "", "", 45.37, 5.850343*^6, 7915.731, 42.4, 12.922, 
  7.049, 85535.383, "", 92.243, 10.99, 5.2, 28.3, "", 2.4, 83.62, 0.938}, 
 {"SGP", "Asia", "Singapore", "2020-10-10", 57866., 7., 9.429, 27., 0., 0., 
  9891.044, 1.197, 1.612, 4.615, 0., 0., 0.63, "", "", "", "", "", "", "", 
  "", "", "", "", "", 29862., 5.104, 0., 3167., "samples tested", "", "", "", 
  "", "", "", "", "", "", 45.37, 5.850343*^6, 7915.731, 42.4, 12.922, 7.049, 
  85535.383, "", 92.243, 10.99, 5.2, 28.3, "", 2.4, 83.62, 0.938}, 
 {"SGP", "Asia", "Singapore", "2020-10-11", 57876., 10., 9.143, 27., 0., 0., 
  9892.753, 1.709, 1.563, 4.615, 0., 0., 0.63, "", "", "", "", "", "", "", 
  "", "", "", "", "", 30497., 5.213, 0., 3335.6, "samples tested", "", "", 
  "", "", "", "", "", "", "", 45.37, 5.850343*^6, 7915.731, 42.4, 12.922, 
  7.049, 85535.383, "", 92.243, 10.99, 5.2, 28.3, "", 2.4, 83.62, 0.938}, 
 {"SGP", "Asia", "Singapore", "2020-10-12", 57880., 4., 8.714, 28., 1., 
  0.143, 9893.437, 0.684, 1.49, 4.786, 0.171, 0.024, 0.61, "", "", "", "", 
  "", "", "", "", "", 3.290291*^6, 562.41, "", 31132., 5.321, 0., 3572.6, 
  "samples tested", "", "", "", "", "", "", "", "", "", 45.37, 5.850343*^6, 
  7915.731, 42.4, 12.922, 7.049, 85535.383, "", 92.243, 10.99, 5.2, 28.3, "", 
  2.4, 83.62, 0.938}, {"SGP", "Asia", "Singapore", "2020-10-13", 57884., 4., 
  7.714, 28., 0., 0.143, 9894.121, 0.684, 1.319, 4.786, 0., 0.024, 0.59, "", 
  "", "", "", "", "", "", "", "", "", "", "", 30684., 5.245, 0., 3977.7, 
  "samples tested", "", "", "", "", "", "", "", "", "", 45.37, 5.850343*^6, 
  7915.731, 42.4, 12.922, 7.049, 85535.383, "", 92.243, 10.99, 5.2, 28.3, "", 
  2.4, 83.62, 0.938}, {"SGP", "Asia", "Singapore", "2020-10-14", 57889., 5., 
  7., 28., 0., 0.143, 9894.975, 0.855, 1.197, 4.786, 0., 0.024, 0.61, "", "", 
  "", "", "", "", "", "", "", "", "", "", 30236., 5.168, 0., 4319.4, 
  "samples tested", "", "", "", "", "", "", "", "", "", 45.37, 5.850343*^6, 
  7915.731, 42.4, 12.922, 7.049, 85535.383, "", 92.243, 10.99, 5.2, 28.3, "", 
  2.4, 83.62, 0.938}, {"SGP", "Asia", "Singapore", "2020-10-15", 57892., 3., 
  6.143, 28., 0., 0.143, 9895.488, 0.513, 1.05, 4.786, 0., 0.024, 0.65, "", 
  "", "", "", "", "", "", "", "", "", "", "", 29788., 5.092, 0., 4849.1, 
  "samples tested", "", "", "", "", "", "", "", "", "", 45.37, 5.850343*^6, 
  7915.731, 42.4, 12.922, 7.049, 85535.383, "", 92.243, 10.99, 5.2, 28.3, "", 
  2.4, 83.62, 0.938}, {"SGP", "Asia", "Singapore", "2020-10-16", 57901., 9., 
  6., 28., 0., 0.143, 9897.027, 1.538, 1.026, 4.786, 0., 0.024, 0.71, "", "", 
  "", "", "", "", "", "", "", "", "", "", 29340., 5.015, 0., 4890., 
  "samples tested", "", "", "", "", "", "", "", "", "", 45.37, 5.850343*^6, 
  7915.731, 42.4, 12.922, 7.049, 85535.383, "", 92.243, 10.99, 5.2, 28.3, "", 
  2.4, 83.62, 0.938}, {"SGP", "Asia", "Singapore", "2020-10-17", 57904., 3., 
  5.429, 28., 0., 0.143, 9897.539, 0.513, 0.928, 4.786, 0., 0.024, 0.74, "", 
  "", "", "", "", "", "", "", "", "", "", "", 28892., 4.939, 0., 5321.8, 
  "samples tested", "", "", "", "", "", "", "", "", "", 45.37, 5.850343*^6, 
  7915.731, 42.4, 12.922, 7.049, 85535.383, "", 92.243, 10.99, 5.2, 28.3, "", 
  2.4, 83.62, 0.938}, {"SGP", "Asia", "Singapore", "2020-10-18", 57911., 7., 
  5., 28., 0., 0.143, 9898.736, 1.197, 0.855, 4.786, 0., 0.024, 0.81, "", "", 
  "", "", "", "", "", "", "", "", "", "", 28444., 4.862, 0., 5688.8, 
  "samples tested", "", "", "", "", "", "", "", "", "", 45.37, 5.850343*^6, 
  7915.731, 42.4, 12.922, 7.049, 85535.383, "", 92.243, 10.99, 5.2, 28.3, "", 
  2.4, 83.62, 0.938}, {"SGP", "Asia", "Singapore", "2020-10-19", 57915., 4., 
  5., 28., 0., 0., 9899.42, 0.684, 0.855, 4.786, 0., 0., 0.86, "", "", "", 
  "", "", "", "", "", "", 3.48626*^6, 595.907, "", 27996., 4.785, 0., 5599.2, 
  "samples tested", "", "", "", "", "", "", "", "", "", 45.37, 5.850343*^6, 
  7915.731, 42.4, 12.922, 7.049, 85535.383, "", 92.243, 10.99, 5.2, 28.3, "", 
  2.4, 83.62, 0.938}, {"SGP", "Asia", "Singapore", "2020-10-20", 57921., 6., 
  5.286, 28., 0., 0., 9900.445, 1.026, 0.903, 4.786, 0., 0., 0.92, "", "", 
  "", "", "", "", "", "", "", "", "", "", 27950., 4.777, 0., 5287.6, 
  "samples tested", "", "", "", "", "", "", "", "", "", 45.37, 5.850343*^6, 
  7915.731, 42.4, 12.922, 7.049, 85535.383, "", 92.243, 10.99, 5.2, 28.3, "", 
  2.4, 83.62, 0.938}, {"SGP", "Asia", "Singapore", "2020-10-21", 57933., 12., 
  6.286, 28., 0., 0., 9902.496, 2.051, 1.074, 4.786, 0., 0., 1., "", "", "", 
  "", "", "", "", "", "", "", "", "", 27905., 4.77, 0., 4439.2, 
  "samples tested", "", "", "", "", "", "", "", "", "", 45.37, 5.850343*^6, 
  7915.731, 42.4, 12.922, 7.049, 85535.383, "", 92.243, 10.99, 5.2, 28.3, "", 
  2.4, 83.62, 0.938}, {"SGP", "Asia", "Singapore", "2020-10-22", 57941., 8., 
  7., 28., 0., 0., 9903.864, 1.367, 1.197, 4.786, 0., 0., 1.02, "", "", "", 
  "", "", "", "", "", "", "", "", "", 27859., 4.762, 0., 3979.9, 
  "samples tested", "", "", "", "", "", "", "", "", "", 45.37, 5.850343*^6, 
  7915.731, 42.4, 12.922, 7.049, 85535.383, "", 92.243, 10.99, 5.2, 28.3, "", 
  2.4, 83.62, 0.938}, {"SGP", "Asia", "Singapore", "2020-10-23", 57951., 10., 
  7.143, 28., 0., 0., 9905.573, 1.709, 1.221, 4.786, 0., 0., 1.04, "", "", 
  "", "", "", "", "", "", "", "", "", "", 27814., 4.754, 0., 3893.9, 
  "samples tested", "", "", "", "", "", "", "", "", "", 45.37, 5.850343*^6, 
  7915.731, 42.4, 12.922, 7.049, 85535.383, "", 92.243, 10.99, 5.2, 28.3, "", 
  2.4, 83.62, 0.938}, {"SGP", "Asia", "Singapore", "2020-10-24", 57965., 14., 
  8.714, 28., 0., 0., 9907.966, 2.393, 1.49, 4.786, 0., 0., 1.04, "", "", "", 
  "", "", "", "", "", "", "", "", "", 27768., 4.746, 0., 3186.6, 
  "samples tested", "", "", "", "", "", "", "", "", "", 45.37, 5.850343*^6, 
  7915.731, 42.4, 12.922, 7.049, 85535.383, "", 92.243, 10.99, 5.2, 28.3, "", 
  2.4, 83.62, 0.938}, {"SGP", "Asia", "Singapore", "2020-10-25", 57970., 5., 
  8.429, 28., 0., 0., 9908.821, 0.855, 1.441, 4.786, 0., 0., 0.98, "", "", 
  "", "", "", "", "", "", "", "", "", "", 27723., 4.739, 0., 3289., 
  "samples tested", "", "", "", "", "", "", "", "", "", 45.37, 5.850343*^6, 
  7915.731, 42.4, 12.922, 7.049, 85535.383, "", 92.243, 10.99, 5.2, 28.3, "", 
  2.4, 83.62, 0.938}, {"SGP", "Asia", "Singapore", "2020-10-26", 57973., 3., 
  8.286, 28., 0., 0., 9909.334, 0.513, 1.416, 4.786, 0., 0., 0.94, "", "", 
  "", "", "", "", "", "", "", 3.68*^6, 629.023, "", 27677., 4.731, 0., 
  3340.2, "samples tested", "", "", "", "", "", "", "", "", "", 45.37, 
  5.850343*^6, 7915.731, 42.4, 12.922, 7.049, 85535.383, "", 92.243, 10.99, 
  5.2, 28.3, "", 2.4, 83.62, 0.938}, {"SGP", "Asia", "Singapore", 
  "2020-10-27", 57980., 7., 8.429, 28., 0., 0., 9910.53, 1.197, 1.441, 4.786, 
  0., 0., 0.93, "", "", "", "", "", "", "", "", "", "", "", "", 27786., 
  4.749, 0., 3296.5, "samples tested", "", "", "", "", "", "", "", "", "", 
  45.37, 5.850343*^6, 7915.731, 42.4, 12.922, 7.049, 85535.383, "", 92.243, 
  10.99, 5.2, 28.3, "", 2.4, 83.62, 0.938}, {"SGP", "Asia", "Singapore", 
  "2020-10-28", 57987., 7., 7.714, 28., 0., 0., 9911.727, 1.197, 1.319, 
  4.786, 0., 0., 0.93, "", "", "", "", "", "", "", "", "", "", "", "", 
  27894., 4.768, 0., 3616., "samples tested", "", "", "", "", "", "", "", "", 
  "", 45.37, 5.850343*^6, 7915.731, 42.4, 12.922, 7.049, 85535.383, "", 
  92.243, 10.99, 5.2, 28.3, "", 2.4, 83.62, 0.938}, 
 {"SGP", "Asia", "Singapore", "2020-10-29", 57994., 7., 7.571, 28., 0., 0., 
  9912.923, 1.197, 1.294, 4.786, 0., 0., 0.96, "", "", "", "", "", "", "", 
  "", "", "", "", "", 28002., 4.786, 0., 3698.6, "samples tested", "", "", 
  "", "", "", "", "", "", "", 45.37, 5.850343*^6, 7915.731, 42.4, 12.922, 
  7.049, 85535.383, "", 92.243, 10.99, 5.2, 28.3, "", 2.4, 83.62, 0.938}, 
 {"SGP", "Asia", "Singapore", "2020-10-30", 58003., 9., 7.429, 28., 0., 0., 
  9914.461, 1.538, 1.27, 4.786, 0., 0., 0.98, "", "", "", "", "", "", "", "", 
  "", "", "", "", 28111., 4.805, 0., 3784., "samples tested", "", "", "", "", 
  "", "", "", "", "", 45.37, 5.850343*^6, 7915.731, 42.4, 12.922, 7.049, 
  85535.383, "", 92.243, 10.99, 5.2, 28.3, "", 2.4, 83.62, 0.938}, 
 {"SGP", "Asia", "Singapore", "2020-10-31", 58015., 12., 7.143, 28., 0., 0., 
  9916.513, 2.051, 1.221, 4.786, 0., 0., 0.98, "", "", "", "", "", "", "", 
  "", "", "", "", "", 28219., 4.823, 0., 3950.6, "samples tested", "", "", 
  "", "", "", "", "", "", "", 45.37, 5.850343*^6, 7915.731, 42.4, 12.922, 
  7.049, 85535.383, "", 92.243, 10.99, 5.2, 28.3, "", 2.4, 83.62, 0.938}, 
 {"SGP", "Asia", "Singapore", "2020-11-01", 58019., 4., 7., 28., 0., 0., 
  9917.196, 0.684, 1.197, 4.786, 0., 0., 0.93, "", "", "", "", "", "", "", 
  "", "", "", "", "", 28328., 4.842, 0., 4046.9, "samples tested", "", "", 
  "", "", "", "", "", "", "", 45.37, 5.850343*^6, 7915.731, 42.4, 12.922, 
  7.049, 85535.383, "", 92.243, 10.99, 5.2, 28.3, "", 2.4, 83.62, 0.938}, 
 {"SGP", "Asia", "Singapore", "2020-11-02", 58020., 1., 6.714, 28., 0., 0., 
  9917.367, 0.171, 1.148, 4.786, 0., 0., 0.91, "", "", "", "", "", "", "", 
  "", "", 3.879052*^6, 663.047, "", 28436., 4.861, 0., 4235.3, 
  "samples tested", "", "", "", "", "", "", "", "", "", 45.37, 5.850343*^6, 
  7915.731, 42.4, 12.922, 7.049, 85535.383, "", 92.243, 10.99, 5.2, 28.3, "", 
  2.4, 83.62, 0.938}, {"SGP", "Asia", "Singapore", "2020-11-03", 58029., 9., 
  7., 28., 0., 0., 9918.906, 1.538, 1.197, 4.786, 0., 0., 0.92, "", "", "", 
  "", "", "", "", "", "", "", "", "", 28207., 4.821, 0., 4029.6, 
  "samples tested", "", "", "", "", "", "", "", "", "", 45.37, 5.850343*^6, 
  7915.731, 42.4, 12.922, 7.049, 85535.383, "", 92.243, 10.99, 5.2, 28.3, "", 
  2.4, 83.62, 0.938}, {"SGP", "Asia", "Singapore", "2020-11-04", 58036., 7., 
  7., 28., 0., 0., 9920.102, 1.197, 1.197, 4.786, 0., 0., 0.93, "", "", "", 
  "", "", "", "", "", "", "", "", "", 27979., 4.782, 0., 3997., 
  "samples tested", "", "", "", "", "", "", "", "", "", 45.37, 5.850343*^6, 
  7915.731, 42.4, 12.922, 7.049, 85535.383, "", 92.243, 10.99, 5.2, 28.3, "", 
  2.4, 83.62, 0.938}, {"SGP", "Asia", "Singapore", "2020-11-05", 58043., 7., 
  7., 28., 0., 0., 9921.299, 1.197, 1.197, 4.786, 0., 0., 0.95, "", "", "", 
  "", "", "", "", "", "", "", "", "", 27750., 4.743, 0., 3964.3, 
  "samples tested", "", "", "", "", "", "", "", "", "", 45.37, 5.850343*^6, 
  7915.731, 42.4, 12.922, 7.049, 85535.383, "", 92.243, 10.99, 5.2, 28.3, "", 
  2.4, 83.62, 0.938}, {"SGP", "Asia", "Singapore", "2020-11-06", 58047., 4., 
  6.286, 28., 0., 0., 9921.982, 0.684, 1.074, 4.786, 0., 0., 0.96, "", "", 
  "", "", "", "", "", "", "", "", "", "", 27521., 4.704, 0., 4378.1, 
  "samples tested", "", "", "", "", "", "", "", "", "", 45.37, 5.850343*^6, 
  7915.731, 42.4, 12.922, 7.049, 85535.383, "", 92.243, 10.99, 5.2, 28.3, "", 
  2.4, 83.62, 0.938}, {"SGP", "Asia", "Singapore", "2020-11-07", 58054., 7., 
  5.571, 28., 0., 0., 9923.179, 1.197, 0.952, 4.786, 0., 0., 1., "", "", "", 
  "", "", "", "", "", "", "", "", "", 27292., 4.665, 0., 4898.9, 
  "samples tested", "", "", "", "", "", "", "", "", "", 45.37, 5.850343*^6, 
  7915.731, 42.4, 12.922, 7.049, 85535.383, "", 92.243, 10.99, 5.2, 28.3, "", 
  2.4, 83.62, 0.938}, {"SGP", "Asia", "Singapore", "2020-11-08", 58056., 2., 
  5.286, 28., 0., 0., 9923.521, 0.342, 0.903, 4.786, 0., 0., 1.04, "", "", 
  "", "", "", "", "", "", "", "", "", "", 27064., 4.626, 0., 5119.9, 
  "samples tested", "", "", "", "", "", "", "", "", "", 45.37, 5.850343*^6, 
  7915.731, 42.4, 12.922, 7.049, 85535.383, "", 92.243, 10.99, 5.2, 28.3, "", 
  2.4, 83.62, 0.938}, {"SGP", "Asia", "Singapore", "2020-11-09", 58064., 8., 
  6.286, 28., 0., 0., 9924.888, 1.367, 1.074, 4.786, 0., 0., 1.13, "", "", 
  "", "", "", "", "", "", "", 4.066897*^6, 695.155, "", 26835., 4.587, 0., 
  4269., "samples tested", "", "", "", "", "", "", "", "", "", 45.37, 
  5.850343*^6, 7915.731, 42.4, 12.922, 7.049, 85535.383, "", 92.243, 10.99, 
  5.2, 28.3, "", 2.4, 83.62, 0.938}, {"SGP", "Asia", "Singapore", 
  "2020-11-10", 58073., 9., 6.286, 28., 0., 0., 9926.427, 1.538, 1.074, 
  4.786, 0., 0., 1.18, "", "", "", "", "", "", "", "", "", "", "", "", 
  26287., 4.493, 0., 4181.8, "samples tested", "", "", "", "", "", "", "", 
  "", "", 45.37, 5.850343*^6, 7915.731, 42.4, 12.922, 7.049, 85535.383, "", 
  92.243, 10.99, 5.2, 28.3, "", 2.4, 83.62, 0.938}, 
 {"SGP", "Asia", "Singapore", "2020-11-11", 58091., 18., 7.857, 28., 0., 0., 
  9929.503, 3.077, 1.343, 4.786, 0., 0., 1.22, "", "", "", "", "", "", "", 
  "", "", "", "", "", 25738., 4.399, 0., 3275.8, "samples tested", "", "", 
  "", "", "", "", "", "", "", 45.37, 5.850343*^6, 7915.731, 42.4, 12.922, 
  7.049, 85535.383, "", 92.243, 10.99, 5.2, 28.3, "", 2.4, 83.62, 0.938}, 
 {"SGP", "Asia", "Singapore", "2020-11-12", 58102., 11., 8.429, 28., 0., 0., 
  9931.384, 1.88, 1.441, 4.786, 0., 0., 1.16, "", "", "", "", "", "", "", "", 
  "", "", "", "", 25190., 4.306, 0., 2988.5, "samples tested", "", "", "", 
  "", "", "", "", "", "", 45.37, 5.850343*^6, 7915.731, 42.4, 12.922, 7.049, 
  85535.383, "", 92.243, 10.99, 5.2, 28.3, "", 2.4, 83.62, 0.938}, 
 {"SGP", "Asia", "Singapore", "2020-11-13", 58114., 12., 9.571, 28., 0., 0., 
  9933.435, 2.051, 1.636, 4.786, 0., 0., 1.07, "", "", "", "", "", "", "", 
  "", "", "", "", "", 24642., 4.212, 0., 2574.7, "samples tested", "", "", 
  "", "", "", "", "", "", "", 45.37, 5.850343*^6, 7915.731, 42.4, 12.922, 
  7.049, 85535.383, "", 92.243, 10.99, 5.2, 28.3, "", 2.4, 83.62, 0.938}, 
 {"SGP", "Asia", "Singapore", "2020-11-14", 58116., 2., 8.857, 28., 0., 0., 
  9933.777, 0.342, 1.514, 4.786, 0., 0., 0.95, "", "", "", "", "", "", "", 
  "", "", "", "", "", 24094., 4.118, 0., 2720.3, "samples tested", "", "", 
  "", "", "", "", "", "", "", 45.37, 5.850343*^6, 7915.731, 42.4, 12.922, 
  7.049, 85535.383, "", 92.243, 10.99, 5.2, 28.3, "", 2.4, 83.62, 0.938}, 
 {"SGP", "Asia", "Singapore", "2020-11-15", 58119., 3., 9., 28., 0., 0., 
  9934.289, 0.513, 1.538, 4.786, 0., 0., 0.9, "", "", "", "", "", "", "", "", 
  "", "", "", "", 23545., 4.025, 0., 2616.1, "samples tested", "", "", "", 
  "", "", "", "", "", "", 45.37, 5.850343*^6, 7915.731, 42.4, 12.922, 7.049, 
  85535.383, "", 92.243, 10.99, 5.2, 28.3, "", 2.4, 83.62, 0.938}, 
 {"SGP", "Asia", "Singapore", "2020-11-16", 58124., 5., 8.571, 28., 0., 0., 
  9935.144, 0.855, 1.465, 4.786, 0., 0., 0.88, "", "", "", "", "", "", "", 
  "", "", 4.227877*^6, 722.672, "", 22997., 3.931, 0., 2683.1, 
  "samples tested", "", "", "", "", "", "", "", "", "", 45.37, 5.850343*^6, 
  7915.731, 42.4, 12.922, 7.049, 85535.383, "", 92.243, 10.99, 5.2, 28.3, "", 
  2.4, 83.62, 0.938}, {"SGP", "Asia", "Singapore", "2020-11-17", 58130., 6., 
  8.143, 28., 0., 0., 9936.17, 1.026, 1.392, 4.786, 0., 0., 0.86, "", "", "", 
  "", "", "", "", "", "", "", "", "", 24206., 4.138, 0., 2972.6, 
  "samples tested", "", "", "", "", "", "", "", "", "", 45.37, 5.850343*^6, 
  7915.731, 42.4, 12.922, 7.049, 85535.383, "", 92.243, 10.99, 5.2, 28.3, "", 
  2.4, 83.62, 0.938}, {"SGP", "Asia", "Singapore", "2020-11-18", 58135., 5., 
  6.286, 28., 0., 0., 9937.024, 0.855, 1.074, 4.786, 0., 0., 0.87, "", "", 
  "", "", "", "", "", "", "", "", "", "", 25416., 4.344, 0., 4043.3, 
  "samples tested", "", "", "", "", "", "", "", "", "", 45.37, 5.850343*^6, 
  7915.731, 42.4, 12.922, 7.049, 85535.383, "", 92.243, 10.99, 5.2, 28.3, "", 
  2.4, 83.62, 0.938}, {"SGP", "Asia", "Singapore", "2020-11-19", 58139., 4., 
  5.286, 28., 0., 0., 9937.708, 0.684, 0.903, 4.786, 0., 0., 0.9, "", "", "", 
  "", "", "", "", "", "", "", "", "", 26625., 4.551, 0., 5036.9, 
  "samples tested", "", "", "", "", "", "", "", "", "", 45.37, 5.850343*^6, 
  7915.731, 42.4, 12.922, 7.049, 85535.383, "", 92.243, 10.99, 5.2, 28.3, "", 
  2.4, 83.62, 0.938}, {"SGP", "Asia", "Singapore", "2020-11-20", 58143., 4., 
  4.143, 28., 0., 0., 9938.392, 0.684, 0.708, 4.786, 0., 0., 0.97, "", "", 
  "", "", "", "", "", "", "", "", "", "", 27834., 4.758, 0., 6718.3, 
  "samples tested", "", "", "", "", "", "", "", "", "", 45.37, 5.850343*^6, 
  7915.731, 42.4, 12.922, 7.049, 85535.383, "", 92.243, 10.99, 5.2, 28.3, "", 
  2.4, 83.62, 0.938}, {"SGP", "Asia", "Singapore", "2020-11-21", 58148., 5., 
  4.571, 28., 0., 0., 9939.246, 0.855, 0.781, 4.786, 0., 0., 1.05, "", "", 
  "", "", "", "", "", "", "", "", "", "", 29043., 4.964, 0., 6353.8, 
  "samples tested", "", "", "", "", "", "", "", "", "", 45.37, 5.850343*^6, 
  7915.731, 42.4, 12.922, 7.049, 85535.383, "", 92.243, 10.99, 5.2, 28.3, "", 
  2.4, 83.62, 0.938}, {"SGP", "Asia", "Singapore", "2020-11-22", 58160., 12., 
  5.857, 28., 0., 0., 9941.297, 2.051, 1.001, 4.786, 0., 0., 1.15, "", "", 
  "", "", "", "", "", "", "", "", "", "", 30253., 5.171, 0., 5165.3, 
  "samples tested", "", "", "", "", "", "", "", "", "", 45.37, 5.850343*^6, 
  7915.731, 42.4, 12.922, 7.049, 85535.383, "", 92.243, 10.99, 5.2, 28.3, "", 
  2.4, 83.62, 0.938}, {"SGP", "Asia", "Singapore", "2020-11-23", 58165., 5., 
  5.857, 28., 0., 0., 9942.152, 0.855, 1.001, 4.786, 0., 0., 1.16, "", "", 
  "", "", "", "", "", "", "", 4.44811*^6, 760.316, "", 31462., 5.378, 0., 
  5371.7, "samples tested", "", "", "", "", "", "", "", "", "", 45.37, 
  5.850343*^6, 7915.731, 42.4, 12.922, 7.049, 85535.383, "", 92.243, 10.99, 
  5.2, 28.3, "", 2.4, 83.62, 0.938}, {"SGP", "Asia", "Singapore", 
  "2020-11-24", 58183., 18., 7.571, 28., 0., 0., 9945.229, 3.077, 1.294, 
  4.786, 0., 0., 1.17, "", "", "", "", "", "", "", "", "", "", "", "", 
  31268., 5.345, 0., 4130., "samples tested", "", "", "", "", "", "", "", "", 
  "", 45.37, 5.850343*^6, 7915.731, 42.4, 12.922, 7.049, 85535.383, "", 
  92.243, 10.99, 5.2, 28.3, "", 2.4, 83.62, 0.938}, 
 {"SGP", "Asia", "Singapore", "2020-11-25", 58190., 7., 7.857, 28., 0., 0., 
  9946.425, 1.197, 1.343, 4.786, 0., 0., 1.09, "", "", "", "", "", "", "", 
  "", "", "", "", "", 31075., 5.312, 0., 3955.1, "samples tested", "", "", 
  "", "", "", "", "", "", "", 45.37, 5.850343*^6, 7915.731, 42.4, 12.922, 
  7.049, 85535.383, "", 92.243, 10.99, 5.2, 28.3, "", 2.4, 83.62, 0.938}, 
 {"SGP", "Asia", "Singapore", "2020-11-26", 58195., 5., 8., 28., 0., 0., 
  9947.28, 0.855, 1.367, 4.786, 0., 0., 1.02, "", "", "", "", "", "", "", "", 
  "", "", "", "", 30881., 5.278, 0., 3860.1, "samples tested", "", "", "", 
  "", "", "", "", "", "", 45.37, 5.850343*^6, 7915.731, 42.4, 12.922, 7.049, 
  85535.383, "", 92.243, 10.99, 5.2, 28.3, "", 2.4, 83.62, 0.938}, 
 {"SGP", "Asia", "Singapore", "2020-11-27", 58199., 4., 8., 28., 0., 0., 
  9947.964, 0.684, 1.367, 4.786, 0., 0., 1., "", "", "", "", "", "", "", "", 
  "", "", "", "", 30688., 5.246, 0., 3836., "samples tested", "", "", "", "", 
  "", "", "", "", "", 45.37, 5.850343*^6, 7915.731, 42.4, 12.922, 7.049, 
  85535.383, "", 92.243, 10.99, 5.2, 28.3, "", 2.4, 83.62, 0.938}, 
 {"SGP", "Asia", "Singapore", "2020-11-28", 58205., 6., 8.143, 29., 1., 
  0.143, 9948.989, 1.026, 1.392, 4.957, 0.171, 0.024, 1., "", "", "", "", "", 
  "", "", "", "", "", "", "", 30494., 5.212, 0., 3744.8, "samples tested", 
  "", "", "", "", "", "", "", "", "", 45.37, 5.850343*^6, 7915.731, 42.4, 
  12.922, 7.049, 85535.383, "", 92.243, 10.99, 5.2, 28.3, "", 2.4, 83.62, 
  0.938}, {"SGP", "Asia", "Singapore", "2020-11-29", 58213., 8., 7.571, 29., 
  0., 0.143, 9950.357, 1.367, 1.294, 4.957, 0., 0.024, 1.01, "", "", "", "", 
  "", "", "", "", "", "", "", "", 30300., 5.179, 0., 4002.1, 
  "samples tested", "", "", "", "", "", "", "", "", "", 45.37, 5.850343*^6, 
  7915.731, 42.4, 12.922, 7.049, 85535.383, "", 92.243, 10.99, 5.2, 28.3, "", 
  2.4, 83.62, 0.938}, {"SGP", "Asia", "Singapore", "2020-11-30", 58218., 5., 
  7.571, 29., 0., 0.143, 9951.211, 0.855, 1.294, 4.957, 0., 0.024, 1.01, "", 
  "", "", "", "", "", "", "", "", 4.658858*^6, 796.339, "", 30107., 5.146, 
  0., 3976.6, "samples tested", "", "", "", "", "", "", "", "", "", 45.37, 
  5.850343*^6, 7915.731, 42.4, 12.922, 7.049, 85535.383, "", 92.243, 10.99, 
  5.2, 28.3, "", 2.4, 83.62, 0.938}, {"SGP", "Asia", "Singapore", 
  "2020-12-01", 58228., 10., 6.429, 29., 0., 0.143, 9952.921, 1.709, 1.099, 
  4.957, 0., 0.024, 1., "", "", "", "", "", "", "", "", "", "", "", "", 
  29388., 5.023, 0., 4571.2, "samples tested", "", "", "", "", "", "", "", 
  "", "", 45.37, 5.850343*^6, 7915.731, 42.4, 12.922, 7.049, 85535.383, "", 
  92.243, 10.99, 5.2, 28.3, "", 2.4, 83.62, 0.938}, 
 {"SGP", "Asia", "Singapore", "2020-12-02", 58230., 2., 5.714, 29., 0., 
  0.143, 9953.263, 0.342, 0.977, 4.957, 0., 0.024, 1., "", "", "", "", "", 
  "", "", "", "", "", "", "", 28669., 4.9, 0., 5017.3, "samples tested", "", 
  "", "", "", "", "", "", "", "", 45.37, 5.850343*^6, 7915.731, 42.4, 12.922, 
  7.049, 85535.383, "", 92.243, 10.99, 5.2, 28.3, "", 2.4, 83.62, 0.938}, 
 {"SGP", "Asia", "Singapore", "2020-12-03", 58239., 9., 6.286, 29., 0., 
  0.143, 9954.801, 1.538, 1.074, 4.957, 0., 0.024, 1.06, "", "", "", "", "", 
  "", "", "", "", "", "", "", 27950., 4.777, 0., 4446.4, "samples tested", 
  "", "", "", "", "", "", "", "", "", 45.37, 5.850343*^6, 7915.731, 42.4, 
  12.922, 7.049, 85535.383, "", 92.243, 10.99, 5.2, 28.3, "", 2.4, 83.62, 
  0.938}, {"SGP", "Asia", "Singapore", "2020-12-04", 58242., 3., 6.143, 29., 
  0., 0.143, 9955.314, 0.513, 1.05, 4.957, 0., 0.024, 1.1, "", "", "", "", 
  "", "", "", "", "", "", "", "", 27230., 4.654, 0., 4432.7, 
  "samples tested", "", "", "", "", "", "", "", "", "", 45.37, 5.850343*^6, 
  7915.731, 42.4, 12.922, 7.049, 85535.383, "", 92.243, 10.99, 5.2, 28.3, "", 
  2.4, 83.62, 0.938}, {"SGP", "Asia", "Singapore", "2020-12-05", 58255., 13., 
  7.143, 29., 0., 0., 9957.536, 2.222, 1.221, 4.957, 0., 0., 1.17, "", "", 
  "", "", "", "", "", "", "", "", "", "", 26511., 4.532, 0., 3711.5, 
  "samples tested", "", "", "", "", "", "", "", "", "", 45.37, 5.850343*^6, 
  7915.731, 42.4, 12.922, 7.049, 85535.383, "", 92.243, 10.99, 5.2, 28.3, "", 
  2.4, 83.62, 0.938}, {"SGP", "Asia", "Singapore", "2020-12-06", 58260., 5., 
  6.714, 29., 0., 0., 9958.39, 0.855, 1.148, 4.957, 0., 0., 1.18, "", "", "", 
  "", "", "", "", "", "", "", "", "", 25792., 4.409, 0., 3841.5, 
  "samples tested", "", "", "", "", "", "", "", "", "", 45.37, 5.850343*^6, 
  7915.731, 42.4, 12.922, 7.049, 85535.383, "", 92.243, 10.99, 5.2, 28.3, "", 
  2.4, 83.62, 0.938}, {"SGP", "Asia", "Singapore", "2020-12-07", 58273., 13., 
  7.857, 29., 0., 0., 9960.613, 2.222, 1.343, 4.957, 0., 0., 1.21, "", "", 
  "", "", "", "", "", "", "", 4.83437*^6, 826.34, "", 25073., 4.286, 0., 
  3191.2, "samples tested", "", "", "", "", "", "", "", "", "", 45.37, 
  5.850343*^6, 7915.731, 42.4, 12.922, 7.049, 85535.383, "", 92.243, 10.99, 
  5.2, 28.3, "", 2.4, 83.62, 0.938}, {"SGP", "Asia", "Singapore", 
  "2020-12-08", 58285., 12., 8.143, 29., 0., 0., 9962.664, 2.051, 1.392, 
  4.957, 0., 0., 1.16, "", "", "", "", "", "", "", "", "", "", "", "", 
  25505., 4.36, 0., 3132.1, "samples tested", "", "", "", "", "", "", "", "", 
  "", 45.37, 5.850343*^6, 7915.731, 42.4, 12.922, 7.049, 85535.383, "", 
  92.243, 10.99, 5.2, 28.3, "", 2.4, 83.62, 0.938}, 
 {"SGP", "Asia", "Singapore", "2020-12-09", 58291., 6., 8.714, 29., 0., 0., 
  9963.689, 1.026, 1.49, 4.957, 0., 0., 1.12, "", "", "", "", "", "", "", "", 
  "", "", "", "", 25938., 4.434, 0., 2976.6, "samples tested", "", "", "", 
  "", "", "", "", "", "", 45.37, 5.850343*^6, 7915.731, 42.4, 12.922, 7.049, 
  85535.383, "", 92.243, 10.99, 5.2, 28.3, "", 2.4, 83.62, 0.938}, 
 {"SGP", "Asia", "Singapore", "2020-12-10", 58297., 6., 8.286, 29., 0., 0., 
  9964.715, 1.026, 1.416, 4.957, 0., 0., 1.1, "", "", "", "", "", "", "", "", 
  "", "", "", "", 26370., 4.507, 0., 3182.5, "samples tested", "", "", "", 
  "", "", "", "", "", "", 45.37, 5.850343*^6, 7915.731, 42.4, 12.922, 7.049, 
  85535.383, "", 92.243, 10.99, 5.2, 28.3, "", 2.4, 83.62, 0.938}, 
 {"SGP", "Asia", "Singapore", "2020-12-11", 58305., 8., 9., 29., 0., 0., 
  9966.082, 1.367, 1.538, 4.957, 0., 0., 1.14, "", "", "", "", "", "", "", 
  "", "", "", "", "", 26802., 4.581, 0., 2978., "samples tested", "", "", "", 
  "", "", "", "", "", "", 45.37, 5.850343*^6, 7915.731, 42.4, 12.922, 7.049, 
  85535.383, "", 92.243, 10.99, 5.2, 28.3, "", 2.4, 83.62, 0.938}, 
 {"SGP", "Asia", "Singapore", "2020-12-12", 58313., 8., 8.286, 29., 0., 0., 
  9967.45, 1.367, 1.416, 4.957, 0., 0., 1.16, "", "", "", "", "", "", "", "", 
  "", "", "", "", 27235., 4.655, 0., 3286.9, "samples tested", "", "", "", 
  "", "", "", "", "", "", 45.37, 5.850343*^6, 7915.731, 42.4, 12.922, 7.049, 
  85535.383, "", 92.243, 10.99, 5.2, 28.3, "", 2.4, 83.62, 0.938}, 
 {"SGP", "Asia", "Singapore", "2020-12-13", 58320., 7., 8.571, 29., 0., 0., 
  9968.646, 1.197, 1.465, 4.957, 0., 0., 1.2, "", "", "", "", "", "", "", "", 
  "", "", "", "", 27667., 4.729, 0., 3228., "samples tested", "", "", "", "", 
  "", "", "", "", "", 45.37, 5.850343*^6, 7915.731, 42.4, 12.922, 7.049, 
  85535.383, "", 92.243, 10.99, 5.2, 28.3, "", 2.4, 83.62, 0.938}, 
 {"SGP", "Asia", "Singapore", "2020-12-14", 58325., 5., 7.429, 29., 0., 0., 
  9969.501, 0.855, 1.27, 4.957, 0., 0., 1.27, "", "", "", "", "", "", "", "", 
  "", 5.031065*^6, 859.961, "", 28099., 4.803, 0., 3782.3, "samples tested", 
  "", "", "", "", "", "", "", "", "", 50.93, 5.850343*^6, 7915.731, 42.4, 
  12.922, 7.049, 85535.383, "", 92.243, 10.99, 5.2, 28.3, "", 2.4, 83.62, 
  0.938}, {"SGP", "Asia", "Singapore", "2020-12-15", 58341., 16., 8., 29., 
  0., 0., 9972.236, 2.735, 1.367, 4.957, 0., 0., 1.35, "", "", "", "", "", 
  "", "", "", "", "", "", "", 28277., 4.833, 0., 3534.6, "samples tested", 
  "", "", "", "", "", "", "", "", "", 50.93, 5.850343*^6, 7915.731, 42.4, 
  12.922, 7.049, 85535.383, "", 92.243, 10.99, 5.2, 28.3, "", 2.4, 83.62, 
  0.938}, {"SGP", "Asia", "Singapore", "2020-12-16", 58353., 12., 8.857, 29., 
  0., 0., 9974.287, 2.051, 1.514, 4.957, 0., 0., 1.41, "", "", "", "", "", 
  "", "", "", "", "", "", "", 28455., 4.864, 0., 3212.7, "samples tested", 
  "", "", "", "", "", "", "", "", "", 50.93, 5.850343*^6, 7915.731, 42.4, 
  12.922, 7.049, 85535.383, "", 92.243, 10.99, 5.2, 28.3, "", 2.4, 83.62, 
  0.938}, {"SGP", "Asia", "Singapore", "2020-12-17", 58377., 24., 11.429, 
  29., 0., 0., 9978.389, 4.102, 1.953, 4.957, 0., 0., 1.46, "", "", "", "", 
  "", "", "", "", "", "", "", "", 28634., 4.894, 0., 2505.4, 
  "samples tested", "", "", "", "", "", "", "", "", "", 50.93, 5.850343*^6, 
  7915.731, 42.4, 12.922, 7.049, 85535.383, "", 92.243, 10.99, 5.2, 28.3, "", 
  2.4, 83.62, 0.938}, {"SGP", "Asia", "Singapore", "2020-12-18", 58386., 9., 
  11.571, 29., 0., 0., 9979.928, 1.538, 1.978, 4.957, 0., 0., 1.42, "", "", 
  "", "", "", "", "", "", "", "", "", "", 28812., 4.925, 0., 2490., 
  "samples tested", "", "", "", "", "", "", "", "", "", 50.93, 5.850343*^6, 
  7915.731, 42.4, 12.922, 7.049, 85535.383, "", 92.243, 10.99, 5.2, 28.3, "", 
  2.4, 83.62, 0.938}, {"SGP", "Asia", "Singapore", "2020-12-19", 58403., 17., 
  12.857, 29., 0., 0., 9982.833, 2.906, 2.198, 4.957, 0., 0., 1.41, "", "", 
  "", "", "", "", "", "", "", "", "", "", 28990., 4.955, 0., 2254.8, 
  "samples tested", "", "", "", "", "", "", "", "", "", 50.93, 5.850343*^6, 
  7915.731, 42.4, 12.922, 7.049, 85535.383, "", 92.243, 10.99, 5.2, 28.3, "", 
  2.4, 83.62, 0.938}, {"SGP", "Asia", "Singapore", "2020-12-20", 58422., 19., 
  14.571, 29., 0., 0., 9986.081, 3.248, 2.491, 4.957, 0., 0., 1.4, "", "", 
  "", "", "", "", "", "", "", "", "", "", 29168., 4.986, 0., 2001.8, 
  "samples tested", "", "", "", "", "", "", "", "", "", 50.93, 5.850343*^6, 
  7915.731, 42.4, 12.922, 7.049, 85535.383, "", 92.243, 10.99, 5.2, 28.3, "", 
  2.4, 83.62, 0.938}, {"SGP", "Asia", "Singapore", "2020-12-21", 58432., 10., 
  15.286, 29., 0., 0., 9987.79, 1.709, 2.613, 4.957, 0., 0., 1.36, "", "", 
  "", "", "", "", "", "", "", 5.236487*^6, 895.074, "", 29346., 5.016, 0.001, 
  1919.8, "samples tested", "", "", "", "", "", "", "", "", "", 50.93, 
  5.850343*^6, 7915.731, 42.4, 12.922, 7.049, 85535.383, "", 92.243, 10.99, 
  5.2, 28.3, "", 2.4, 83.62, 0.938}, {"SGP", "Asia", "Singapore", 
  "2020-12-22", 58461., 29., 17.143, 29., 0., 0., 9992.747, 4.957, 2.93, 
  4.957, 0., 0., 1.34, "", "", "", "", "", "", "", "", "", "", "", "", 
  29028., 4.962, 0.001, 1693.3, "samples tested", "", "", "", "", "", "", "", 
  "", "", 50.93, 5.850343*^6, 7915.731, 42.4, 12.922, 7.049, 85535.383, "", 
  92.243, 10.99, 5.2, 28.3, "", 2.4, 83.62, 0.938}, 
 {"SGP", "Asia", "Singapore", "2020-12-23", 58482., 21., 18.429, 29., 0., 0., 
  9996.337, 3.59, 3.15, 4.957, 0., 0., 1.26, "", "", "", "", "", "", "", "", 
  "", "", "", "", 28711., 4.908, 0.001, 1557.9, "samples tested", "", "", "", 
  "", "", "", "", "", "", 50.93, 5.850343*^6, 7915.731, 42.4, 12.922, 7.049, 
  85535.383, "", 92.243, 10.99, 5.2, 28.3, "", 2.4, 83.62, 0.938}, 
 {"SGP", "Asia", "Singapore", "2020-12-24", 58495., 13., 16.857, 29., 0., 0., 
  9998.559, 2.222, 2.881, 4.957, 0., 0., 1.17, "", "", "", "", "", "", "", 
  "", "", "", "", "", 28393., 4.853, 0.001, 1684.3, "samples tested", "", "", 
  "", "", "", "", "", "", "", 50.93, 5.850343*^6, 7915.731, 42.4, 12.922, 
  7.049, 85535.383, "", 92.243, 10.99, 5.2, 28.3, "", 2.4, 83.62, 0.938}, 
 {"SGP", "Asia", "Singapore", "2020-12-25", 58509., 14., 17.571, 29., 0., 0., 
  10000.952, 2.393, 3.003, 4.957, 0., 0., 1.13, "", "", "", "", "", "", "", 
  "", "", "", "", "", 28076., 4.799, 0.001, 1597.9, "samples tested", "", "", 
  "", "", "", "", "", "", "", 50.93, 5.850343*^6, 7915.731, 42.4, 12.922, 
  7.049, 85535.383, "", 92.243, 10.99, 5.2, 28.3, "", 2.4, 83.62, 0.938}, 
 {"SGP", "Asia", "Singapore", "2020-12-26", 58519., 10., 16.571, 29., 0., 0., 
  10002.661, 1.709, 2.833, 4.957, 0., 0., 1.08, "", "", "", "", "", "", "", 
  "", "", "", "", "", 27758., 4.745, 0.001, 1675.1, "samples tested", "", "", 
  "", "", "", "", "", "", "", 50.93, 5.850343*^6, 7915.731, 42.4, 12.922, 
  7.049, 85535.383, "", 92.243, 10.99, 5.2, 28.3, "", 2.4, 83.62, 0.938}, 
 {"SGP", "Asia", "Singapore", "2020-12-27", 58524., 5., 14.571, 29., 0., 0., 
  10003.516, 0.855, 2.491, 4.957, 0., 0., 1.08, "", "", "", "", "", "", "", 
  "", "", "", "", "", 27441., 4.69, 0.001, 1883.3, "samples tested", "", "", 
  "", "", "", "", "", "", "", 50.93, 5.850343*^6, 7915.731, 42.4, 12.922, 
  7.049, 85535.383, "", 92.243, 10.99, 5.2, 28.3, "", 2.4, 83.62, 0.938}, 
 {"SGP", "Asia", "Singapore", "2020-12-28", 58529., 5., 13.857, 29., 0., 0., 
  10004.371, 0.855, 2.369, 4.957, 0., 0., 1.15, "", "", "", "", "", "", "", 
  "", "", 5.426351*^6, 927.527, "", 27123., 4.636, 0.001, 1957.4, 
  "samples tested", "", "", "", "", "", "", "", "", "", 45.37, 5.850343*^6, 
  7915.731, 42.4, 12.922, 7.049, 85535.383, "", 92.243, 10.99, 5.2, 28.3, "", 
  2.4, 83.62, 0.938}, {"SGP", "Asia", "Singapore", "2020-12-29", 58542., 13., 
  11.571, 29., 0., 0., 10006.593, 2.222, 1.978, 4.957, 0., 0., 1.26, "", "", 
  "", "", "", "", "", "", "", "", "", "", 27158., 4.642, 0., 2347.1, 
  "samples tested", "", "", "", "", "", "", "", "", "", 45.37, 5.850343*^6, 
  7915.731, 42.4, 12.922, 7.049, 85535.383, "", 92.243, 10.99, 5.2, 28.3, "", 
  2.4, 83.62, 0.938}, {"SGP", "Asia", "Singapore", "2020-12-30", 58569., 27., 
  12.429, 29., 0., 0., 10011.208, 4.615, 2.124, 4.957, 0., 0., 1.4, "", "", 
  "", "", "", "", "", "", "", "", "", "", 27192., 4.648, 0., 2187.8, 
  "samples tested", "", "", "", "", "", "", "", "", "", 45.37, 5.850343*^6, 
  7915.731, 42.4, 12.922, 7.049, 85535.383, "", 92.243, 10.99, 5.2, 28.3, "", 
  2.4, 83.62, 0.938}, {"SGP", "Asia", "Singapore", "2020-12-31", 58599., 30., 
  14.857, 29., 0., 0., 10016.336, 5.128, 2.54, 4.957, 0., 0., 1.47, "", "", 
  "", "", "", "", "", "", "", "", "", "", 27226., 4.654, 0.001, 1832.5, 
  "samples tested", "", "", "", "", "", "", "", "", "", 45.37, 5.850343*^6, 
  7915.731, 42.4, 12.922, 7.049, 85535.383, "", 92.243, 10.99, 5.2, 28.3, "", 
  2.4, 83.62, 0.938}, {"SGP", "Asia", "Singapore", "2021-01-01", 58629., 30., 
  17.143, 29., 0., 0., 10021.464, 5.128, 2.93, 4.957, 0., 0., 1.5, "", "", 
  "", "", "", "", "", "", "", "", "", "", 27260., 4.66, 0.001, 1590.2, 
  "samples tested", "", "", "", "", "", "", "", "", "", 45.37, 5.850343*^6, 
  7915.731, 42.4, 12.922, 7.049, 85535.383, "", 92.243, 10.99, 5.2, 28.3, "", 
  2.4, 83.62, 0.938}, {"SGP", "Asia", "Singapore", "2021-01-02", 58662., 33., 
  20.429, 29., 0., 0., 10027.104, 5.641, 3.492, 4.957, 0., 0., 1.49, "", "", 
  "", "", "", "", "", "", "", "", "", "", 27295., 4.666, 0.001, 1336.1, 
  "samples tested", "", "", "", "", "", "", "", "", "", 45.37, 5.850343*^6, 
  7915.731, 42.4, 12.922, 7.049, 85535.383, "", 92.243, 10.99, 5.2, 28.3, "", 
  2.4, 83.62, 0.938}, {"SGP", "Asia", "Singapore", "2021-01-03", 58697., 35., 
  24.714, 29., 0., 0., 10033.087, 5.983, 4.224, 4.957, 0., 0., 1.44, "", "", 
  "", "", "", "", "", "", "", "", "", "", 27329., 4.671, 0.001, 1105.8, 
  "samples tested", "", "", "", "", "", "", "", "", "", 45.37, 5.850343*^6, 
  7915.731, 42.4, 12.922, 7.049, 85535.383, "", 92.243, 10.99, 5.2, 28.3, "", 
  2.4, 83.62, 0.938}, {"SGP", "Asia", "Singapore", "2021-01-04", 58721., 24., 
  27.429, 29., 0., 0., 10037.189, 4.102, 4.688, 4.957, 0., 0., 1.38, "", "", 
  "", "", "", "", "", "", "", 5.617894*^6, 960.267, "", 27363., 4.677, 0.001, 
  997.6, "samples tested", "", "", "", "", "", "", "", "", "", 45.37, 
  5.850343*^6, 7915.731, 42.4, 12.922, 7.049, 85535.383, "", 92.243, 10.99, 
  5.2, 28.3, "", 2.4, 83.62, 0.938}, {"SGP", "Asia", "Singapore", 
  "2021-01-05", 58749., 28., 29.571, 29., 0., 0., 10041.975, 4.786, 5.055, 
  4.957, 0., 0., 1.32, "", "", "", "", "", "", "", "", "", "", "", "", 
  27929., 4.774, 0.001, 944.5, "samples tested", "", "", "", "", "", "", "", 
  "", "", 45.37, 5.850343*^6, 7915.731, 42.4, 12.922, 7.049, 85535.383, "", 
  92.243, 10.99, 5.2, 28.3, "", 2.4, 83.62, 0.938}, 
 {"SGP", "Asia", "Singapore", "2021-01-06", 58780., 31., 30.143, 29., 0., 0., 
  10047.274, 5.299, 5.152, 4.957, 0., 0., 1.27, "", "", "", "", "", "", "", 
  "", "", "", "", "", 28496., 4.871, 0.001, 945.4, "samples tested", "", "", 
  "", "", "", "", "", "", "", 45.37, 5.850343*^6, 7915.731, 42.4, 12.922, 
  7.049, 85535.383, "", 92.243, 10.99, 5.2, 28.3, "", 2.4, 83.62, 0.938}, 
 {"SGP", "Asia", "Singapore", "2021-01-07", 58813., 33., 30.571, 29., 0., 0., 
  10052.915, 5.641, 5.226, 4.957, 0., 0., 1.24, "", "", "", "", "", "", "", 
  "", "", "", "", "", 29062., 4.968, 0.001, 950.6, "samples tested", "", "", 
  "", "", "", "", "", "", "", 45.37, 5.850343*^6, 7915.731, 42.4, 12.922, 
  7.049, 85535.383, "", 92.243, 10.99, 5.2, 28.3, "", 2.4, 83.62, 0.938}, 
 {"SGP", "Asia", "Singapore", "2021-01-08", 58836., 23., 29.571, 29., 0., 0., 
  10056.846, 3.931, 5.055, 4.957, 0., 0., 1.21, "", "", "", "", "", "", "", 
  "", "", "", "", "", 29628., 5.064, 0.001, 1001.9, "samples tested", "", "", 
  "", "", "", "", "", "", "", 45.37, 5.850343*^6, 7915.731, 42.4, 12.922, 
  7.049, 85535.383, "", 92.243, 10.99, 5.2, 28.3, "", 2.4, 83.62, 0.938}, 
 {"SGP", "Asia", "Singapore", "2021-01-09", 58865., 29., 29., 29., 0., 0., 
  10061.803, 4.957, 4.957, 4.957, 0., 0., 1.2, "", "", "", "", "", "", "", 
  "", "", "", "", "", 30194., 5.161, 0.001, 1041.2, "samples tested", "", "", 
  "", "", "", "", "", "", "", 45.37, 5.850343*^6, 7915.731, 42.4, 12.922, 
  7.049, 85535.383, "", 92.243, 10.99, 5.2, 28.3, "", 2.4, 83.62, 0.938}, 
 {"SGP", "Asia", "Singapore", "2021-01-10", 58907., 42., 30., 29., 0., 0., 
  10068.982, 7.179, 5.128, 4.957, 0., 0., 1.19, "", "", "", "", "", "", "", 
  "", "", "", "", "", 30761., 5.258, 0.001, 1025.4, "samples tested", "", "", 
  "", "", "", "", "", "", "", 45.37, 5.850343*^6, 7915.731, 42.4, 12.922, 
  7.049, 85535.383, "", 92.243, 10.99, 5.2, 28.3, "", 2.4, 83.62, 0.938}, 
 {"SGP", "Asia", "Singapore", "2021-01-11", 58929., 22., 29.714, 29., 0., 0., 
  10072.743, 3.76, 5.079, 4.957, 0., 0., 1.15, "", "", "", "", "", "", "", 
  "", "", 5.837181*^6, 997.75, "", 31327., 5.355, 0.001, 1054.3, 
  "samples tested", 3400., 3400., "", "", "", 0.06, 0.06, "", "", 45.37, 
  5.850343*^6, 7915.731, 42.4, 12.922, 7.049, 85535.383, "", 92.243, 10.99, 
  5.2, 28.3, "", 2.4, 83.62, 0.938}, {"SGP", "Asia", "Singapore", 
  "2021-01-12", 58946., 17., 28.143, 29., 0., 0., 10075.649, 2.906, 4.81, 
  4.957, 0., 0., 1.12, "", "", "", "", "", "", "", "", "", "", "", "", 
  31422., 5.371, 0.001, 1116.5, "samples tested", 6200., 6200., "", 2800., 
  2800., 0.11, 0.11, "", 479., 45.37, 5.850343*^6, 7915.731, 42.4, 12.922, 
  7.049, 85535.383, "", 92.243, 10.99, 5.2, 28.3, "", 2.4, 83.62, 0.938}, 
 {"SGP", "Asia", "Singapore", "2021-01-13", 58984., 38., 29.143, 29., 0., 0., 
  10082.144, 6.495, 4.981, 4.957, 0., 0., 1.13, "", "", "", "", "", "", "", 
  "", "", "", "", "", 31518., 5.387, 0.001, 1081.5, "samples tested", "", "", 
  "", "", 4090., "", "", "", 699., 45.37, 5.850343*^6, 7915.731, 42.4, 
  12.922, 7.049, 85535.383, "", 92.243, 10.99, 5.2, 28.3, "", 2.4, 83.62, 
  0.938}, {"SGP", "Asia", "Singapore", "2021-01-14", 59029., 45., 30.857, 
  29., 0., 0., 10089.836, 7.692, 5.274, 4.957, 0., 0., 1.12, "", "", "", "", 
  "", "", "", "", "", "", "", "", 31613., 5.404, 0.001, 1024.5, 
  "samples tested", "", "", "", "", 4520., "", "", "", 773., 45.37, 
  5.850343*^6, 7915.731, 42.4, 12.922, 7.049, 85535.383, "", 92.243, 10.99, 
  5.2, 28.3, "", 2.4, 83.62, 0.938}, {"SGP", "Asia", "Singapore", 
  "2021-01-15", 59059., 30., 31.857, 29., 0., 0., 10094.964, 5.128, 5.445, 
  4.957, 0., 0., 1.09, "", "", "", "", "", "", "", "", "", "", "", "", 
  31709., 5.42, 0.001, 995.4, "samples tested", "", "", "", "", 4735., "", 
  "", "", 809., 50.93, 5.850343*^6, 7915.731, 42.4, 12.922, 7.049, 85535.383, 
  "", 92.243, 10.99, 5.2, 28.3, "", 2.4, 83.62, 0.938}, 
 {"SGP", "Asia", "Singapore", "2021-01-16", 59083., 24., 31.143, 29., 0., 0., 
  10099.066, 4.102, 5.323, 4.957, 0., 0., 1.05, "", "", "", "", "", "", "", 
  "", "", "", "", "", 31804., 5.436, 0.001, 1021.2, "samples tested", "", "", 
  "", "", 4864., "", "", "", 831., 50.93, 5.850343*^6, 7915.731, 42.4, 
  12.922, 7.049, 85535.383, "", 92.243, 10.99, 5.2, 28.3, "", 2.4, 83.62, 
  0.938}, {"SGP", "Asia", "Singapore", "2021-01-17", 59113., 30., 29.429, 
  29., 0., 0., 10104.194, 5.128, 5.03, 4.957, 0., 0., 1.02, "", "", "", "", 
  "", "", "", "", "", "", "", "", 31900., 5.453, 0.001, 1084., 
  "samples tested", "", "", "", "", 4950., "", "", "", 846., 50.93, 
  5.850343*^6, 7915.731, 42.4, 12.922, 7.049, 85535.383, "", 92.243, 10.99, 
  5.2, 28.3, "", 2.4, 83.62, 0.938}, {"SGP", "Asia", "Singapore", 
  "2021-01-18", 59127., 14., 28.286, 29., 0., 0., 10106.587, 2.393, 4.835, 
  4.957, 0., 0., 1.02, "", "", "", "", "", "", "", "", "", 6.061147*^6, 
  1036.033, "", 31995., 5.469, 0.001, 1131.1, "samples tested", "", "", "", 
  "", 5011., "", "", "", 857., 50.93, 5.850343*^6, 7915.731, 42.4, 12.922, 
  7.049, 85535.383, "", 92.243, 10.99, 5.2, 28.3, "", 2.4, 83.62, 0.938}, 
 {"SGP", "Asia", "Singapore", "2021-01-19", 59157., 30., 30.143, 29., 0., 0., 
  10111.715, 5.128, 5.152, 4.957, 0., 0., 1.04, "", "", "", "", "", "", "", 
  "", "", "", "", "", 32612., 5.574, 0.001, 1081.9, "samples tested", "", "", 
  "", "", 5380., "", "", "", 920., 50.93, 5.850343*^6, 7915.731, 42.4, 
  12.922, 7.049, 85535.383, "", 92.243, 10.99, 5.2, 28.3, "", 2.4, 83.62, 
  0.938}, {"SGP", "Asia", "Singapore", "2021-01-20", 59197., 40., 30.429, 
  29., 0., 0., 10118.552, 6.837, 5.201, 4.957, 0., 0., 1.04, "", "", "", "", 
  "", "", "", "", "", "", "", "", 33230., 5.68, 0.001, 1092.1, 
  "samples tested", "", "", "", "", 5380., "", "", "", 920., 50.93, 
  5.850343*^6, 7915.731, 42.4, 12.922, 7.049, 85535.383, "", 92.243, 10.99, 
  5.2, 28.3, "", 2.4, 83.62, 0.938}, {"SGP", "Asia", "Singapore", 
  "2021-01-21", 59235., 38., 29.429, 29., 0., 0., 10125.047, 6.495, 5.03, 
  4.957, 0., 0., 1.02, "", "", "", "", "", "", "", "", "", "", "", "", 
  33847., 5.785, 0.001, 1150.1, "samples tested", "", "", "", "", 5380., "", 
  "", "", 920., 50.93, 5.850343*^6, 7915.731, 42.4, 12.922, 7.049, 85535.383, 
  "", 92.243, 10.99, 5.2, 28.3, "", 2.4, 83.62, 0.938}, 
 {"SGP", "Asia", "Singapore", "2021-01-22", 59250., 15., 27.286, 29., 0., 0., 
  10127.611, 2.564, 4.664, 4.957, 0., 0., 1., "", "", "", "", "", "", "", "", 
  "", "", "", "", 34464., 5.891, 0.001, 1263.1, "samples tested", 60000., 
  60000., "", "", 5380., 1.03, 1.03, "", 920., 50.93, 5.850343*^6, 7915.731, 
  42.4, 12.922, 7.049, 85535.383, "", 92.243, 10.99, 5.2, 28.3, "", 2.4, 
  83.62, 0.938}, {"SGP", "Asia", "Singapore", "2021-01-23", 59260., 10., 
  25.286, 29., 0., 0., 10129.321, 1.709, 4.322, 4.957, 0., 0., 1., "", "", 
  "", "", "", "", "", "", "", "", "", "", 35081., 5.996, 0.001, 1387.4, 
  "samples tested", "", "", "", "", 6127., "", "", "", 1047., 50.93, 
  5.850343*^6, 7915.731, 42.4, 12.922, 7.049, 85535.383, "", 92.243, 10.99, 
  5.2, 28.3, "", 2.4, 83.62, 0.938}, {"SGP", "Asia", "Singapore", 
  "2021-01-24", 59308., 48., 27.857, 29., 0., 0., 10137.525, 8.205, 4.762, 
  4.957, 0., 0., 1.07, "", "", "", "", "", "", "", "", "", "", "", "", 
  35698., 6.102, 0.001, 1281.5, "samples tested", "", "", "", "", 6874., "", 
  "", "", 1175., 50.93, 5.850343*^6, 7915.731, 42.4, 12.922, 7.049, 
  85535.383, "", 92.243, 10.99, 5.2, 28.3, "", 2.4, 83.62, 0.938}, 
 {"SGP", "Asia", "Singapore", "2021-01-25", 59352., 44., 32.143, 29., 0., 0., 
  10145.046, 7.521, 5.494, 4.957, 0., 0., 1.07, "", "", "", "", "", "", "", 
  "", "", 6.315357*^6, 1079.485, "", 36316., 6.207, 0.001, 1129.8, 
  "samples tested", "", "", "", "", 7621., "", "", "", 1303., 50.93, 
  5.850343*^6, 7915.731, 42.4, 12.922, 7.049, 85535.383, "", 92.243, 10.99, 
  5.2, 28.3, "", 2.4, 83.62, 0.938}, {"SGP", "Asia", "Singapore", 
  "2021-01-26", 59366., 14., 29.857, 29., 0., 0., 10147.439, 2.393, 5.103, 
  4.957, 0., 0., 1.03, "", "", "", "", "", "", "", "", "", "", "", "", 
  36062., 6.164, 0.001, 1207.8, "samples tested", "", "", "", "", 8369., "", 
  "", "", 1431., 50.93, 5.850343*^6, 7915.731, 42.4, 12.922, 7.049, 
  85535.383, "", 92.243, 10.99, 5.2, 28.3, "", 2.4, 83.62, 0.938}, 
 {"SGP", "Asia", "Singapore", "2021-01-27", 59391., 25., 27.714, 29., 0., 0., 
  10151.712, 4.273, 4.737, 4.957, 0., 0., 1.02, "", "", "", "", "", "", "", 
  "", "", "", "", "", 35809., 6.121, 0.001, 1292.1, "samples tested", 
  113050., 113000., 50., "", 9116., 1.93, 1.93, 0., 1558., 50.93, 
  5.850343*^6, 7915.731, 42.4, 12.922, 7.049, 85535.383, "", 92.243, 10.99, 
  5.2, 28.3, "", 2.4, 83.62, 0.938}, {"SGP", "Asia", "Singapore", 
  "2021-01-28", 59425., 34., 27.143, 29., 0., 0., 10157.524, 5.812, 4.64, 
  4.957, 0., 0., 1.03, "", "", "", "", "", "", "", "", "", "", "", "", 
  35555., 6.077, 0.001, 1309.9, "samples tested", "", "", "", "", 9847., "", 
  "", "", 1683., 50.93, 5.850343*^6, 7915.731, 42.4, 12.922, 7.049, 
  85535.383, "", 92.243, 10.99, 5.2, 28.3, "", 2.4, 83.62, 0.938}, 
 {"SGP", "Asia", "Singapore", "2021-01-29", 59449., 24., 28.429, 29., 0., 0., 
  10161.626, 4.102, 4.859, 4.957, 0., 0., 1.04, "", "", "", "", "", "", "", 
  "", "", "", "", "", 35302., 6.034, 0.001, 1241.8, "samples tested", "", "", 
  "", "", 10579., "", "", "", 1808., 50.93, 5.850343*^6, 7915.731, 42.4, 
  12.922, 7.049, 85535.383, "", 92.243, 10.99, 5.2, 28.3, "", 2.4, 83.62, 
  0.938}, {"SGP", "Asia", "Singapore", "2021-01-30", 59507., 58., 35.286, 
  29., 0., 0., 10171.54, 9.914, 6.031, 4.957, 0., 0., 1.06, "", "", "", "", 
  "", "", "", "", "", "", "", "", 35048., 5.991, 0.001, 993.3, 
  "samples tested", "", "", "", "", 10563., "", "", "", 1806., 50.93, 
  5.850343*^6, 7915.731, 42.4, 12.922, 7.049, 85535.383, "", 92.243, 10.99, 
  5.2, 28.3, "", 2.4, 83.62, 0.938}, {"SGP", "Asia", "Singapore", 
  "2021-01-31", 59536., 29., 32.571, 29., 0., 0., 10176.497, 4.957, 5.567, 
  4.957, 0., 0., 0.99, "", "", "", "", "", "", "", "", "", "", "", "", 
  34795., 5.948, 0.001, 1068.3, "samples tested", 155050., 155000., 50., "", 
  10547., 2.65, 2.65, 0., 1803., 50.93, 5.850343*^6, 7915.731, 42.4, 12.922, 
  7.049, 85535.383, "", 92.243, 10.99, 5.2, 28.3, "", 2.4, 83.62, 0.938}, 
 {"SGP", "Asia", "Singapore", "2021-02-01", 59565., 29., 30.429, 29., 0., 0., 
  10181.454, 4.957, 5.201, 4.957, 0., 0., 0.94, "", "", "", "", "", "", "", 
  "", "", 6.557144*^6, 1120.814, "", 34541., 5.904, 0.001, 1135.1, 
  "samples tested", "", "", "", "", 10885., "", "", "", 1861., 50.93, 
  5.850343*^6, 7915.731, 42.4, 12.922, 7.049, 85535.383, "", 92.243, 10.99, 
  5.2, 28.3, "", 2.4, 83.62, 0.938}, {"SGP", "Asia", "Singapore", 
  "2021-02-02", 59584., 19., 31.143, 29., 0., 0., 10184.702, 3.248, 5.323, 
  4.957, 0., 0., 0.89, "", "", "", "", "", "", "", "", "", "", "", "", 
  34559., 5.907, 0.001, 1109.7, "samples tested", 181000., 175000., 6000., 
  "", 11223., 3.09, 2.99, 0.1, 1918., 50.93, 5.850343*^6, 7915.731, 42.4, 
  12.922, 7.049, 85535.383, "", 92.243, 10.99, 5.2, 28.3, "", 2.4, 83.62, 
  0.938}, {"SGP", "Asia", "Singapore", "2021-02-03", 59602., 18., 30.143, 
  29., 0., 0., 10187.779, 3.077, 5.152, 4.957, 0., 0., 0.84, "", "", "", "", 
  "", "", "", "", "", "", "", "", 34578., 5.91, 0.001, 1147.1, 
  "samples tested", "", "", "", "", 11046., "", "", "", 1888., 50.93, 
  5.850343*^6, 7915.731, 42.4, 12.922, 7.049, 85535.383, "", 92.243, 10.99, 
  5.2, 28.3, "", 2.4, 83.62, 0.938}, {"SGP", "Asia", "Singapore", 
  "2021-02-04", 59624., 22., 28.429, 29., 0., 0., 10191.539, 3.76, 4.859, 
  4.957, 0., 0., 0.83, "", "", "", "", "", "", "", "", "", "", "", "", 
  34596., 5.913, 0.001, 1216.9, "samples tested", "", "", "", "", 10886., "", 
  "", "", 1861., 50.93, 5.850343*^6, 7915.731, 42.4, 12.922, 7.049, 
  85535.383, "", 92.243, 10.99, 5.2, 28.3, "", 2.4, 83.62, 0.938}, 
 {"SGP", "Asia", "Singapore", "2021-02-05", 59649., 25., 28.571, 29., 0., 0., 
  10195.812, 4.273, 4.884, 4.957, 0., 0., 0.82, "", "", "", "", "", "", "", 
  "", "", "", "", "", 34615., 5.917, 0.001, 1211.5, "samples tested", "", "", 
  "", "", 10725., "", "", "", 1833., 50.93, 5.850343*^6, 7915.731, 42.4, 
  12.922, 7.049, 85535.383, "", 92.243, 10.99, 5.2, 28.3, "", 2.4, 83.62, 
  0.938}, {"SGP", "Asia", "Singapore", "2021-02-06", 59675., 26., 24., 29., 
  0., 0., 10200.257, 4.444, 4.102, 4.957, 0., 0., 0.81, "", "", "", "", "", 
  "", "", "", "", "", "", "", 34633., 5.92, 0.001, 1443., "samples tested", 
  "", "", "", "", 10564., "", "", "", 1806., 50.93, 5.850343*^6, 7915.731, 
  42.4, 12.922, 7.049, 85535.383, "", 92.243, 10.99, 5.2, 28.3, "", 2.4, 
  83.62, 0.938}, {"SGP", "Asia", "Singapore", "2021-02-07", 59699., 24., 
  23.286, 29., 0., 0., 10204.359, 4.102, 3.98, 4.957, 0., 0., 0.79, "", "", 
  "", "", "", "", "", "", "", "", "", "", 34652., 5.923, 0.001, 1488.1, 
  "samples tested", "", "", "", "", 10404., "", "", "", 1778., 50.93, 
  5.850343*^6, 7915.731, 42.4, 12.922, 7.049, 85535.383, "", 92.243, 10.99, 
  5.2, 28.3, "", 2.4, 83.62, 0.938}, {"SGP", "Asia", "Singapore", 
  "2021-02-08", 59721., 22., 22.286, 29., 0., 0., 10208.119, 3.76, 3.809, 
  4.957, 0., 0., 0.76, "", "", "", "", "", "", "", "", "", 6.799834*^6, 
  1162.297, "", 34670., 5.926, 0.001, 1555.7, "samples tested", "", "", "", 
  "", 9889., "", "", "", 1690., 50.93, 5.850343*^6, 7915.731, 42.4, 12.922, 
  7.049, 85535.383, "", 92.243, 10.99, 5.2, 28.3, "", 2.4, 83.62, 0.938}, 
 {"SGP", "Asia", "Singapore", "2021-02-09", 59732., 11., 21.143, 29., 0., 0., 
  10210., 1.88, 3.614, 4.957, 0., 0., 0.72, "", "", "", "", "", "", "", "", 
  "", "", "", "", 34306., 5.864, 0.001, 1622.6, "samples tested", "", "", "", 
  "", 9375., "", "", "", 1602., 50.93, 5.850343*^6, 7915.731, 42.4, 12.922, 
  7.049, 85535.383, "", 92.243, 10.99, 5.2, 28.3, "", 2.4, 83.62, 0.938}, 
 {"SGP", "Asia", "Singapore", "2021-02-10", 59747., 15., 20.714, 29., 0., 0., 
  10212.564, 2.564, 3.541, 4.957, 0., 0., 0.68, "", "", "", "", "", "", "", 
  "", "", "", "", "", 33942., 5.802, 0.001, 1638.6, "samples tested", 
  256000., 250000., 6000., "", 9375., 4.38, 4.27, 0.1, 1602., 50.93, 
  5.850343*^6, 7915.731, 42.4, 12.922, 7.049, 85535.383, "", 92.243, 10.99, 
  5.2, 28.3, "", 2.4, 83.62, 0.938}, {"SGP", "Asia", "Singapore", 
  "2021-02-11", 59759., 12., 19.286, 29., 0., 0., 10214.615, 2.051, 3.297, 
  4.957, 0., 0., 0.66, "", "", "", "", "", "", "", "", "", "", "", "", 
  33578., 5.739, 0.001, 1741.1, "samples tested", "", "", "", "", 9893., "", 
  "", "", 1691., 50.93, 5.850343*^6, 7915.731, 42.4, 12.922, 7.049, 
  85535.383, "", 92.243, 10.99, 5.2, 28.3, "", 2.4, 83.62, 0.938}, 
 {"SGP", "Asia", "Singapore", "2021-02-12", 59777., 18., 18.286, 29., 0., 0., 
  10217.692, 3.077, 3.126, 4.957, 0., 0., 0.66, "", "", "", "", "", "", "", 
  "", "", "", "", "", 33214., 5.677, 0.001, 1816.4, "samples tested", "", "", 
  "", "", 10411., "", "", "", 1780., 50.93, 5.850343*^6, 7915.731, 42.4, 
  12.922, 7.049, 85535.383, "", 92.243, 10.99, 5.2, 28.3, "", 2.4, 83.62, 
  0.938}, {"SGP", "Asia", "Singapore", "2021-02-13", 59786., 9., 15.857, 29., 
  0., 0., 10219.23, 1.538, 2.71, 4.957, 0., 0., 0.64, "", "", "", "", "", "", 
  "", "", "", "", "", "", 32849., 5.615, 0., 2071.6, "samples tested", "", 
  "", "", "", 10929., "", "", "", 1868., 50.93, 5.850343*^6, 7915.731, 42.4, 
  12.922, 7.049, 85535.383, "", 92.243, 10.99, 5.2, 28.3, "", 2.4, 83.62, 
  0.938}, {"SGP", "Asia", "Singapore", "2021-02-14", 59800., 14., 14.429, 
  29., 0., 0., 10221.623, 2.393, 2.466, 4.957, 0., 0., 0.64, "", "", "", "", 
  "", "", "", "", "", "", "", "", 32485., 5.553, 0., 2251.4, 
  "samples tested", "", "", "", "", 11446., "", "", "", 1956., 50.93, 
  5.850343*^6, 7915.731, 42.4, 12.922, 7.049, 85535.383, "", 92.243, 10.99, 
  5.2, 28.3, "", 2.4, 83.62, 0.938}, {"SGP", "Asia", "Singapore", 
  "2021-02-15", 59809., 9., 12.571, 29., 0., 0., 10223.161, 1.538, 2.149, 
  4.957, 0., 0., 0.64, "", "", "", "", "", "", "", "", "", 7.024683*^6, 
  1200.73, "", 32121., 5.49, 0., 2555.2, "samples tested", "", "", "", "", 
  11964., "", "", "", 2045., 50.93, 5.850343*^6, 7915.731, 42.4, 12.922, 
  7.049, 85535.383, "", 92.243, 10.99, 5.2, 28.3, "", 2.4, 83.62, 0.938}, 
 {"SGP", "Asia", "Singapore", "2021-02-16", 59810., 1., 11.143, 29., 0., 0., 
  10223.332, 0.171, 1.905, 4.957, 0., 0., 0.65, "", "", "", "", "", "", "", 
  "", "", "", "", "", 32963., 5.634, 0., 2958.2, "samples tested", "", "", 
  "", "", 12482., "", "", "", 2134., 50.93, 5.850343*^6, 7915.731, 42.4, 
  12.922, 7.049, 85535.383, "", 92.243, 10.99, 5.2, 28.3, "", 2.4, 83.62, 
  0.938}, {"SGP", "Asia", "Singapore", "2021-02-17", 59821., 11., 10.571, 
  29., 0., 0., 10225.212, 1.88, 1.807, 4.957, 0., 0., 0.68, "", "", "", "", 
  "", "", "", "", "", "", "", "", 33804., 5.778, 0., 3197.8, 
  "samples tested", "", "", "", "", 13000., "", "", "", 2222., 50.93, 
  5.850343*^6, 7915.731, 42.4, 12.922, 7.049, 85535.383, "", 92.243, 10.99, 
  5.2, 28.3, "", 2.4, 83.62, 0.938}, {"SGP", "Asia", "Singapore", 
  "2021-02-18", 59832., 11., 10.429, 29., 0., 0., 10227.093, 1.88, 1.783, 
  4.957, 0., 0., 0.71, "", "", "", "", "", "", "", "", "", "", "", "", 
  34645., 5.922, 0., 3322., "samples tested", 360000., 250000., 110000., "", 
  13000., 6.15, 4.27, 1.88, 2222., 50.93, 5.850343*^6, 7915.731, 42.4, 
  12.922, 7.049, 85535.383, "", 92.243, 10.99, 5.2, 28.3, "", 2.4, 83.62, 
  0.938}, {"SGP", "Asia", "Singapore", "2021-02-19", 59846., 14., 9.857, 29., 
  0., 0., 10229.486, 2.393, 1.685, 4.957, 0., 0., 0.75, "", "", "", "", "", 
  "", "", "", "", "", "", "", 35487., 6.066, 0., 3600.2, "samples tested", 
  "", "", "", "", 13286., "", "", "", 2271., 50.93, 5.850343*^6, 7915.731, 
  42.4, 12.922, 7.049, 85535.383, "", 92.243, 10.99, 5.2, 28.3, "", 2.4, 
  83.62, 0.938}, {"SGP", "Asia", "Singapore", "2021-02-20", 59858., 12., 
  10.286, 29., 0., 0., 10231.537, 2.051, 1.758, 4.957, 0., 0., 0.77, "", "", 
  "", "", "", "", "", "", "", "", "", "", 36328., 6.21, 0., 3531.8, 
  "samples tested", "", "", "", "", 13572., "", "", "", 2320., 50.93, 
  5.850343*^6, 7915.731, 42.4, 12.922, 7.049, 85535.383, "", 92.243, 10.99, 
  5.2, 28.3, "", 2.4, 83.62, 0.938}, {"SGP", "Asia", "Singapore", 
  "2021-02-21", 59869., 11., 9.857, 29., 0., 0., 10233.417, 1.88, 1.685, 
  4.957, 0., 0., 0.78, "", "", "", "", "", "", "", "", "", "", "", "", 
  37170., 6.353, 0., 3770.9, "samples tested", "", "", "", "", 13859., "", 
  "", "", 2369., 50.93, 5.850343*^6, 7915.731, 42.4, 12.922, 7.049, 
  85535.383, "", 92.243, 10.99, 5.2, 28.3, "", 2.4, 83.62, 0.938}, 
 {"SGP", "Asia", "Singapore", "2021-02-22", 59879., 10., 10., 29., 0., 0., 
  10235.126, 1.709, 1.709, 4.957, 0., 0., 0.79, "", "", "", "", "", "", "", 
  "", "", 7.29076*^6, 1246.211, "", 38011., 6.497, 0., 3801.1, 
  "samples tested", "", "", "", "", 14145., "", "", "", 2418., 50.93, 
  5.850343*^6, 7915.731, 42.4, 12.922, 7.049, 85535.383, "", 92.243, 10.99, 
  5.2, 28.3, "", 2.4, 83.62, 0.938}, {"SGP", "Asia", "Singapore", 
  "2021-02-23", 59883., 4., 10.429, 29., 0., 0., 10235.81, 0.684, 1.783, 
  4.957, 0., 0., 0.8, "", "", "", "", "", "", "", "", "", "", "", "", 37748., 
  6.452, 0., 3619.5, "samples tested", "", "", "", "", 14431., "", "", "", 
  2467., 50.93, 5.850343*^6, 7915.731, 42.4, 12.922, 7.049, 85535.383, "", 
  92.243, 10.99, 5.2, 28.3, "", 2.4, 83.62, 0.938}, 
 {"SGP", "Asia", "Singapore", "2021-02-24", 59890., 7., 9.857, 29., 0., 0., 
  10237.007, 1.197, 1.685, 4.957, 0., 0., 0.83, "", "", "", "", "", "", "", 
  "", "", "", "", "", 37486., 6.407, 0., 3803., "samples tested", "", "", "", 
  "", 14717., "", "", "", 2516., 50.93, 5.850343*^6, 7915.731, 42.4, 12.922, 
  7.049, 85535.383, "", 92.243, 10.99, 5.2, 28.3, "", 2.4, 83.62, 0.938}, 
 {"SGP", "Asia", "Singapore", "2021-02-25", 59900., 10., 9.714, 29., 0., 0., 
  10238.716, 1.709, 1.66, 4.957, 0., 0., 0.88, "", "", "", "", "", "", "", 
  "", "", "", "", "", 37223., 6.363, 0., 3831.9, "samples tested", "", "", 
  "", "", 15004., "", "", "", 2565., 50.93, 5.850343*^6, 7915.731, 42.4, 
  12.922, 7.049, 85535.383, "", 92.243, 10.99, 5.2, 28.3, "", 2.4, 83.62, 
  0.938}, {"SGP", "Asia", "Singapore", "2021-02-26", 59913., 13., 9.571, 29., 
  0., 0., 10240.938, 2.222, 1.636, 4.957, 0., 0., 0.94, "", "", "", "", "", 
  "", "", "", "", "", "", "", 36960., 6.318, 0., 3861.7, "samples tested", 
  "", "", "", "", 15004., "", "", "", 2565., 50.93, 5.850343*^6, 7915.731, 
  42.4, 12.922, 7.049, 85535.383, "", 92.243, 10.99, 5.2, 28.3, "", 2.4, 
  83.62, 0.938}, {"SGP", "Asia", "Singapore", "2021-02-27", 59925., 12., 
  9.571, 29., 0., 0., 10242.989, 2.051, 1.636, 4.957, 0., 0., 0.98, "", "", 
  "", "", "", "", "", "", "", "", "", "", 36697., 6.273, 0., 3834.2, 
  "samples tested", "", "", "", "", 15004., "", "", "", 2565., 50.93, 
  5.850343*^6, 7915.731, 42.4, 12.922, 7.049, 85535.383, "", 92.243, 10.99, 
  5.2, 28.3, "", 2.4, 83.62, 0.938}, {"SGP", "Asia", "Singapore", 
  "2021-02-28", 59936., 11., 9.571, 29., 0., 0., 10244.869, 1.88, 1.636, 
  4.957, 0., 0., 1.02, "", "", "", "", "", "", "", "", "", "", "", "", 
  36435., 6.228, 0., 3806.8, "samples tested", "", "", "", "", 15004., "", 
  "", "", 2565., 50.93, 5.850343*^6, 7915.731, 42.4, 12.922, 7.049, 
  85535.383, "", 92.243, 10.99, 5.2, 28.3, "", 2.4, 83.62, 0.938}, 
 {"SGP", "Asia", "Singapore", "2021-03-01", 59948., 12., 9.857, 29., 0., 0., 
  10246.921, 2.051, 1.685, 4.957, 0., 0., 1.06, "", "", "", "", "", "", "", 
  "", "", 7.543963*^6, 1289.491, "", 36172., 6.183, 0., 3669.7, 
  "samples tested", 525039., 317715., 207324., "", 15004., 8.97, 5.43, 3.54, 
  2565., 50.93, 5.850343*^6, 7915.731, 42.4, 12.922, 7.049, 85535.383, "", 
  92.243, 10.99, 5.2, 28.3, "", 2.4, 83.62, 0.938}, 
 {"SGP", "Asia", "Singapore", "2021-03-02", 59956., 8., 10.429, 29., 0., 0., 
  10248.288, 1.367, 1.783, 4.957, 0., 0., 1.1, "", "", "", "", "", "", "", 
  "", "", "", "", "", 36337., 6.211, 0., 3484.2, "samples tested", "", "", 
  "", "", 14763., "", "", "", 2523., 50.93, 5.850343*^6, 7915.731, 42.4, 
  12.922, 7.049, 85535.383, "", 92.243, 10.99, 5.2, 28.3, "", 2.4, 83.62, 
  0.938}, {"SGP", "Asia", "Singapore", "2021-03-03", 59979., 23., 12.714, 
  29., 0., 0., 10252.219, 3.931, 2.173, 4.957, 0., 0., 1.14, "", "", "", "", 
  "", "", "", "", "", "", "", "", 36502., 6.239, 0., 2871., "samples tested", 
  "", "", "", "", 14523., "", "", "", 2482., 50.93, 5.850343*^6, 7915.731, 
  42.4, 12.922, 7.049, 85535.383, "", 92.243, 10.99, 5.2, 28.3, "", 2.4, 
  83.62, 0.938}, {"SGP", "Asia", "Singapore", "2021-03-04", 59998., 19., 14., 
  29., 0., 0., 10255.467, 3.248, 2.393, 4.957, 0., 0., 1.1, "", "", "", "", 
  "", "", "", "", "", "", "", "", 36668., 6.268, 0., 2619.1, 
  "samples tested", 565000., 350000., 215000., "", 14282., 9.66, 5.98, 3.67, 
  2441., 50.93, 5.850343*^6, 7915.731, 42.4, 12.922, 7.049, 85535.383, "", 
  92.243, 10.99, 5.2, 28.3, "", 2.4, 83.62, 0.938}, 
 {"SGP", "Asia", "Singapore", "2021-03-05", 60007., 9., 13.429, 29., 0., 0., 
  10257.005, 1.538, 2.295, 4.957, 0., 0., 1.04, "", "", "", "", "", "", "", 
  "", "", "", "", "", 36833., 6.296, 0., 2742.8, "samples tested", "", "", 
  "", "", 13615., "", "", "", 2327., 50.93, 5.850343*^6, 7915.731, 42.4, 
  12.922, 7.049, 85535.383, "", 92.243, 10.99, 5.2, 28.3, "", 2.4, 83.62, 
  0.938}, {"SGP", "Asia", "Singapore", "2021-03-06", 60020., 13., 13.571, 
  29., 0., 0., 10259.228, 2.222, 2.32, 4.957, 0., 0., 1.01, "", "", "", "", 
  "", "", "", "", "", "", "", "", 36998., 6.324, 0., 2726.3, 
  "samples tested", "", "", "", "", 12948., "", "", "", 2213., 50.93, 
  5.850343*^6, 7915.731, 42.4, 12.922, 7.049, 85535.383, "", 92.243, 10.99, 
  5.2, 28.3, "", 2.4, 83.62, 0.938}, {"SGP", "Asia", "Singapore", 
  "2021-03-07", 60033., 13., 13.857, 29., 0., 0., 10261.45, 2.222, 2.369, 
  4.957, 0., 0., 0.98, "", "", "", "", "", "", "", "", "", "", "", "", 
  37163., 6.352, 0., 2681.9, "samples tested", 596000., 379000., 217000., "", 
  12281., 10.19, 6.48, 3.71, 2099., 50.93, 5.850343*^6, 7915.731, 42.4, 
  12.922, 7.049, 85535.383, "", 92.243, 10.99, 5.2, 28.3, "", 2.4, 83.62, 
  0.938}, {"SGP", "Asia", "Singapore", "2021-03-08", 60046., 13., 14., 29., 
  0., 0., 10263.672, 2.222, 2.393, 4.957, 0., 0., 0.96, "", "", "", "", "", 
  "", "", "", "", 7.805264*^6, 1334.155, "", 37329., 6.381, 0., 2666.4, 
  "samples tested", 611314., 392620., 218694., 15314., 12325., 10.45, 6.71, 
  3.74, 2107., 50.93, 5.850343*^6, 7915.731, 42.4, 12.922, 7.049, 85535.383, 
  "", 92.243, 10.99, 5.2, 28.3, "", 2.4, 83.62, 0.938}, 
 {"SGP", "Asia", "Singapore", "2021-03-09", 60052., 6., 13.714, 29., 0., 0., 
  10264.697, 1.026, 2.344, 4.957, 0., 0., 0.93, "", "", "", "", "", "", "", 
  "", "", "", "", "", 37107., 6.343, 0., 2705.8, "samples tested", "", "", 
  "", "", 14118., "", "", "", 2413., 50.93, 5.850343*^6, 7915.731, 42.4, 
  12.922, 7.049, 85535.383, "", 92.243, 10.99, 5.2, 28.3, "", 2.4, 83.62, 
  0.938}, {"SGP", "Asia", "Singapore", "2021-03-10", 60062., 10., 11.857, 
  29., 0., 0., 10266.407, 1.709, 2.027, 4.957, 0., 0., 0.91, "", "", "", "", 
  "", "", "", "", "", "", "", "", 36886., 6.305, 0., 3110.9, 
  "samples tested", "", "", "", "", 15911., "", "", "", 2720., 50.93, 
  5.850343*^6, 7915.731, 42.4, 12.922, 7.049, 85535.383, "", 92.243, 10.99, 
  5.2, 28.3, "", 2.4, 83.62, 0.938}, {"SGP", "Asia", "Singapore", 
  "2021-03-11", 60070., 8., 10.286, 29., 0., 0., 10267.774, 1.367, 1.758, 
  4.957, 0., 0., 0.91, "", "", "", "", "", "", "", "", "", "", "", "", 
  36664., 6.267, 0., 3564.5, "samples tested", "", "", "", "", 17705., "", 
  "", "", 3026., 50.93, 5.850343*^6, 7915.731, 42.4, 12.922, 7.049, 
  85535.383, "", 92.243, 10.99, 5.2, 28.3, "", 2.4, 83.62, 0.938}, 
 {"SGP", "Asia", "Singapore", "2021-03-12", 60080., 10., 10.429, 29., 0., 0., 
  10269.483, 1.709, 1.783, 4.957, 0., 0., 0.94, "", "", "", "", "", "", "", 
  "", "", "", "", "", 36443., 6.229, 0., 3494.4, "samples tested", "", "", 
  "", "", 19925., "", "", "", 3406., 50.93, 5.850343*^6, 7915.731, 42.4, 
  12.922, 7.049, 85535.383, "", 92.243, 10.99, 5.2, 28.3, "", 2.4, 83.62, 
  0.938}, {"SGP", "Asia", "Singapore", "2021-03-13", 60088., 8., 9.714, 30., 
  1., 0.143, 10270.851, 1.367, 1.66, 5.128, 0.171, 0.024, 0.98, "", "", "", 
  "", "", "", "", "", "", "", "", "", 36221., 6.191, 0., 3728.7, 
  "samples tested", "", "", "", "", 22144., "", "", "", 3785., 50.93, 
  5.850343*^6, 7915.731, 42.4, 12.922, 7.049, 85535.383, "", 92.243, 10.99, 
  5.2, 28.3, "", 2.4, 83.62, 0.938}, {"SGP", "Asia", "Singapore", 
  "2021-03-14", 60105., 17., 10.286, 30., 0., 0.143, 10273.757, 2.906, 1.758, 
  5.128, 0., 0.024, 1.05, "", "", "", "", "", "", "", "", "", "", "", "", 
  36000., 6.153, 0., 3499.9, "samples tested", "", "", "", "", 24364., "", 
  "", "", 4165., 50.93, 5.850343*^6, 7915.731, 42.4, 12.922, 7.049, 
  85535.383, "", 92.243, 10.99, 5.2, 28.3, "", 2.4, 83.62, 0.938}, 
 {"SGP", "Asia", "Singapore", "2021-03-15", 60117., 12., 10.143, 30., 0., 
  0.143, 10275.808, 2.051, 1.734, 5.128, 0., 0.024, 1.06, "", "", "", "", "", 
  "", "", "", "", 8.055714*^6, 1376.964, "", 35779., 6.116, 0., 3527.5, 
  "samples tested", 792423., 549254., 243169., "", 25873., 13.54, 9.39, 4.16, 
  4422., 50.93, 5.850343*^6, 7915.731, 42.4, 12.922, 7.049, 85535.383, "", 
  92.243, 10.99, 5.2, 28.3, "", 2.4, 83.62, 0.938}, 
 {"SGP", "Asia", "Singapore", "2021-03-16", 60128., 11., 10.857, 30., 0., 
  0.143, 10277.688, 1.88, 1.856, 5.128, 0., 0.024, 1.07, "", "", "", "", "", 
  "", "", "", "", "", "", "", 40680., 6.953, 0., 3746.9, "samples tested", 
  "", "", "", "", 27880., "", "", "", 4766., 50.93, 5.850343*^6, 7915.731, 
  42.4, 12.922, 7.049, 85535.383, "", 92.243, 10.99, 5.2, 28.3, "", 2.4, 
  83.62, 0.938}, {"SGP", "Asia", "Singapore", "2021-03-17", 60137., 9., 
  10.714, 30., 0., 0.143, 10279.226, 1.538, 1.831, 5.128, 0., 0.024, 1.07, 
  "", "", "", "", "", "", "", "", "", "", "", "", 45582., 7.791, 0., 4254.4, 
  "samples tested", "", "", "", "", 29888., "", "", "", 5109., 50.93, 
  5.850343*^6, 7915.731, 42.4, 12.922, 7.049, 85535.383, "", 92.243, 10.99, 
  5.2, 28.3, "", 2.4, 83.62, 0.938}, {"SGP", "Asia", "Singapore", 
  "2021-03-18", 60152., 15., 11.714, 30., 0., 0.143, 10281.79, 2.564, 2.002, 
  5.128, 0., 0.024, 1.11, "", "", "", "", "", "", "", "", "", "", "", "", 
  50484., 8.629, 0., 4309.7, "samples tested", "", "", "", "", 31896., "", 
  "", "", 5452., 50.93, 5.850343*^6, 7915.731, 42.4, 12.922, 7.049, 
  85535.383, "", 92.243, 10.99, 5.2, 28.3, "", 2.4, 83.62, 0.938}, 
 {"SGP", "Asia", "Singapore", "2021-03-19", 60167., 15., 12.429, 30., 0., 
  0.143, 10284.354, 2.564, 2.124, 5.128, 0., 0.024, 1.13, "", "", "", "", "", 
  "", "", "", "", "", "", "", 55386., 9.467, 0., 4456.2, "samples tested", 
  "", "", "", "", 33903., "", "", "", 5795., 50.93, 5.850343*^6, 7915.731, 
  42.4, 12.922, 7.049, 85535.383, "", 92.243, 10.99, 5.2, 28.3, "", 2.4, 
  83.62, 0.938}, {"SGP", "Asia", "Singapore", "2021-03-20", 60184., 17., 
  13.714, 30., 0., 0., 10287.26, 2.906, 2.344, 5.128, 0., 0., 1.14, "", "", 
  "", "", "", "", "", "", "", "", "", "", 60287., 10.305, 0., 4396., 
  "samples tested", "", "", "", "", 35911., "", "", "", 6138., 50.93, 
  5.850343*^6, 7915.731, 42.4, 12.922, 7.049, 85535.383, "", 92.243, 10.99, 
  5.2, 28.3, "", 2.4, 83.62, 0.938}, {"SGP", "Asia", "Singapore", 
  "2021-03-21", 60196., 12., 13., 30., 0., 0., 10289.311, 2.051, 2.222, 
  5.128, 0., 0., 1.13, "", "", "", "", "", "", "", "", "", "", "", "", 
  65189., 11.143, 0., 5014.5, "samples tested", "", "", "", "", 37919., "", 
  "", "", 6482., 50.93, 5.850343*^6, 7915.731, 42.4, 12.922, 7.049, 
  85535.383, "", 92.243, 10.99, 5.2, 28.3, "", 2.4, 83.62, 0.938}, 
 {"SGP", "Asia", "Singapore", "2021-03-22", 60208., 12., 13., 30., 0., 0., 
  10291.362, 2.051, 2.222, 5.128, 0., 0., 1.14, "", "", "", "", "", "", "", 
  "", "", 8.546349*^6, 1460.829, "", 70091., 11.981, 0., 5391.6, 
  "samples tested", 1.071908*^6, 771297., 300611., "", 39926., 18.32, 13.18, 
  5.14, 6825., 50.93, 5.850343*^6, 7915.731, 42.4, 12.922, 7.049, 85535.383, 
  "", 92.243, 10.99, 5.2, 28.3, "", 2.4, 83.62, 0.938}, 
 {"SGP", "Asia", "Singapore", "2021-03-23", 60221., 13., 13.286, 30., 0., 0., 
  10293.584, 2.222, 2.271, 5.128, 0., 0., 1.16, "", "", "", "", "", "", "", 
  "", "", "", "", "", 65081., 11.124, 0., 4898.5, "samples tested", 1.109*^6, 
  799000., 310000., 37092., 39522., 18.96, 13.66, 5.3, 6756., 50.93, 
  5.850343*^6, 7915.731, 42.4, 12.922, 7.049, 85535.383, "", 92.243, 10.99, 
  5.2, 28.3, "", 2.4, 83.62, 0.938}, {"SGP", "Asia", "Singapore", 
  "2021-03-24", 60236., 15., 14.143, 30., 0., 0., 10296.148, 2.564, 2.417, 
  5.128, 0., 0., 1.18, "", "", "", "", "", "", "", "", "", "", "", "", 
  60072., 10.268, 0., 4247.5, "samples tested", "", "", "", "", 38816., "", 
  "", "", 6635., 50.93, 5.850343*^6, 7915.731, 42.4, 12.922, 7.049, 
  85535.383, "", 92.243, 10.99, 5.2, 28.3, "", 2.4, 83.62, 0.938}, 
 {"SGP", "Asia", "Singapore", "2021-03-25", 60253., 17., 14.429, 30., 0., 0., 
  10299.054, 2.906, 2.466, 5.128, 0., 0., 1.2, "", "", "", "", "", "", "", 
  "", "", "", "", "", 55063., 9.412, 0., 3816.1, "samples tested", "", "", 
  "", "", 38110., "", "", "", 6514., 50.93, 5.850343*^6, 7915.731, 42.4, 
  12.922, 7.049, 85535.383, "", 92.243, 10.99, 5.2, 28.3, "", 2.4, 83.62, 
  0.938}, {"SGP", "Asia", "Singapore", "2021-03-26", 60265., 12., 14., 30., 
  0., 0., 10301.105, 2.051, 2.393, 5.128, 0., 0., 1.21, "", "", "", "", "", 
  "", "", "", "", "", "", "", 50053., 8.556, 0., 3575.2, "samples tested", 
  "", "", "", "", 37404., "", "", "", 6393., 50.93, 5.850343*^6, 7915.731, 
  42.4, 12.922, 7.049, 85535.383, "", 92.243, 10.99, 5.2, 28.3, "", 2.4, 
  83.62, 0.938}, {"SGP", "Asia", "Singapore", "2021-03-27", 60288., 23., 
  14.857, 30., 0., 0., 10305.037, 3.931, 2.54, 5.128, 0., 0., 1.27, "", "", 
  "", "", "", "", "", "", "", "", "", "", 45044., 7.699, 0., 3031.8, 
  "samples tested", "", "", "", "", 36698., "", "", "", 6273., 50.93, 
  5.850343*^6, 7915.731, 42.4, 12.922, 7.049, 85535.383, "", 92.243, 10.99, 
  5.2, 28.3, "", 2.4, 83.62, 0.938}, {"SGP", "Asia", "Singapore", 
  "2021-03-28", 60300., 12., 14.857, 30., 0., 0., 10307.088, 2.051, 2.54, 
  5.128, 0., 0., 1.3, "", "", "", "", "", "", "", "", "", "", "", "", 40035., 
  6.843, 0., 2694.7, "samples tested", "", "", "", "", 35992., "", "", "", 
  6152., 50.93, 5.850343*^6, 7915.731, 42.4, 12.922, 7.049, 85535.383, "", 
  92.243, 10.99, 5.2, 28.3, "", 2.4, 83.62, 0.938}, 
 {"SGP", "Asia", "Singapore", "2021-03-29", 60321., 21., 16.143, 30., 0., 0., 
  10310.678, 3.59, 2.759, 5.128, 0., 0., 1.36, "", "", "", "", "", "", "", 
  "", "", "", "", "", 35026., 5.987, 0., 2169.7, "samples tested", 
  1.318912*^6, 943307., 375605., "", 35286., 22.54, 16.12, 6.42, 6031., 
  50.93, 5.850343*^6, 7915.731, 42.4, 12.922, 7.049, 85535.383, "", 92.243, 
  10.99, 5.2, 28.3, "", 2.4, 83.62, 0.938}, {"SGP", "Asia", "Singapore", 
  "2021-03-30", 60347., 26., 18., 30., 0., 0., 10315.122, 4.444, 3.077, 
  5.128, 0., 0., 1.4, "", "", "", "", "", "", "", "", "", "", "", "", 35026., 
  5.987, 0.001, 1945.9, "samples tested", "", "", "", "", 35676., "", "", "", 
  6098., 50.93, 5.850343*^6, 7915.731, 42.4, 12.922, 7.049, 85535.383, "", 
  92.243, 10.99, 5.2, 28.3, "", 2.4, 83.62, 0.938}, 
 {"SGP", "Asia", "Singapore", "2021-03-31", 60381., 34., 20.714, 30., 0., 0., 
  10320.933, 5.812, 3.541, 5.128, 0., 0., 1.4, "", "", "", "", "", "", "", 
  "", "", "", "", "", 35026., 5.987, 0.001, 1690.9, "samples tested", "", "", 
  "", "", 36366., "", "", "", 6216., 50.93, 5.850343*^6, 7915.731, 42.4, 
  12.922, 7.049, 85535.383, "", 92.243, 10.99, 5.2, 28.3, "", 2.4, 83.62, 
  0.938}, {"SGP", "Asia", "Singapore", "2021-04-01", 60407., 26., 22., 30., 
  0., 0., 10325.378, 4.444, 3.76, 5.128, 0., 0., 1.36, "", "", "", "", "", 
  "", "", "", "", "", "", "", 35026., 5.987, 0.001, 1592.1, "samples tested", 
  "", "", "", "", 37056., "", "", "", 6334., 50.93, 5.850343*^6, 7915.731, 
  42.4, 12.922, 7.049, 85535.383, "", 92.243, 10.99, 5.2, 28.3, "", 2.4, 
  83.62, 0.938}, {"SGP", "Asia", "Singapore", "2021-04-02", 60450., 43., 
  26.429, 30., 0., 0., 10332.727, 7.35, 4.517, 5.128, 0., 0., 1.3, "", "", 
  "", "", "", "", "", "", "", "", "", "", 35026., 5.987, 0.001, 1325.3, 
  "samples tested", "", "", "", "", 37747., "", "", "", 6452., 50.93, 
  5.850343*^6, 7915.731, 42.4, 12.922, 7.049, 85535.383, "", 92.243, 10.99, 
  5.2, 28.3, "", 2.4, 83.62, 0.938}, {"SGP", "Asia", "Singapore", 
  "2021-04-03", 60468., 18., 25.714, 30., 0., 0., 10335.804, 3.077, 4.395, 
  5.128, 0., 0., 1.2, "", "", "", "", "", "", "", "", "", "", "", "", 35026., 
  5.987, 0.001, 1362.1, "samples tested", 1.518*^6, 1.05*^6, 468000., "", 
  38437., 25.95, 17.95, 8., 6570., 50.93, 5.850343*^6, 7915.731, 42.4, 
  12.922, 7.049, 85535.383, "", 92.243, 10.99, 5.2, 28.3, "", 2.4, 83.62, 
  0.938}, {"SGP", "Asia", "Singapore", "2021-04-04", 60478., 10., 25.429, 
  30., 0., 0., 10337.514, 1.709, 4.347, 5.128, 0., 0., 1.14, "", "", "", "", 
  "", "", "", "", "", "", "", "", 35026., 5.987, 0.001, 1377.4, 
  "samples tested", "", "", "", "", 40559., "", "", "", 6933., 50.93, 
  5.850343*^6, 7915.731, 42.4, 12.922, 7.049, 85535.383, "", 92.243, 10.99, 
  5.2, 28.3, "", 2.4, 83.62, 0.938}, {"SGP", "Asia", "Singapore", 
  "2021-04-05", 60495., 17., 24.857, 30., 0., 0., 10340.419, 2.906, 4.249, 
  5.128, 0., 0., 1.14, "", "", "", "", "", "", "", "", "", 9.036706*^6, 
  1544.646, "", 35026., 5.987, 0.001, 1409.1, "samples tested", "", "", "", 
  "", 42681., "", "", "", 7295., 50.93, 5.850343*^6, 7915.731, 42.4, 12.922, 
  7.049, 85535.383, "", 92.243, 10.99, 5.2, 28.3, "", 2.4, 83.62, 0.938}, 
 {"SGP", "Asia", "Singapore", "2021-04-06", 60519., 24., 24.571, 30., 0., 0., 
  10344.522, 4.102, 4.2, 5.128, 0., 0., 1.16, "", "", "", "", "", "", "", "", 
  "", "", "", "", 32492., 5.554, 0.001, 1322.4, "samples tested", 
  1.667522*^6, 1.131658*^6, 535864., "", 44113., 28.5, 19.34, 9.16, 7540., 
  50.93, 5.850343*^6, 7915.731, 42.4, 12.922, 7.049, 85535.383, "", 92.243, 
  10.99, 5.2, 28.3, "", 2.4, 83.62, 0.938}, {"SGP", "Asia", "Singapore", 
  "2021-04-07", 60554., 35., 24.714, 30., 0., 0., 10350.504, 5.983, 4.224, 
  5.128, 0., 0., 1.16, "", "", "", "", "", "", "", "", "", "", "", "", 
  29959., 5.121, 0.001, 1212.2, "samples tested", "", "", "", "", 44929., "", 
  "", "", 7680., 50.93, 5.850343*^6, 7915.731, 42.4, 12.922, 7.049, 
  85535.383, "", 92.243, 10.99, 5.2, 28.3, "", 2.4, 83.62, 0.938}, 
 {"SGP", "Asia", "Singapore", "2021-04-08", 60575., 21., 24., 30., 0., 0., 
  10354.094, 3.59, 4.102, 5.128, 0., 0., 1.13, "", "", "", "", "", "", "", 
  "", "", "", "", "", 27425., 4.688, 0.001, 1142.7, "samples tested", "", "", 
  "", "", 45745., "", "", "", 7819., 50.93, 5.850343*^6, 7915.731, 42.4, 
  12.922, 7.049, 85535.383, "", 92.243, 10.99, 5.2, 28.3, "", 2.4, 83.62, 
  0.938}, {"SGP", "Asia", "Singapore", "2021-04-09", 60601., 26., 21.571, 
  30., 0., 0., 10358.538, 4.444, 3.687, 5.128, 0., 0., 1.1, "", "", "", "", 
  "", "", "", "", "", "", "", "", 24892., 4.255, 0.001, 1154., 
  "samples tested", "", "", "", "", 46562., "", "", "", 7959., 50.93, 
  5.850343*^6, 7915.731, 42.4, 12.922, 7.049, 85535.383, "", 92.243, 10.99, 
  5.2, 28.3, "", 2.4, 83.62, 0.938}, {"SGP", "Asia", "Singapore", 
  "2021-04-10", 60633., 32., 23.571, 30., 0., 0., 10364.008, 5.47, 4.029, 
  5.128, 0., 0., 1.09, "", "", "", "", "", "", "", "", "", "", "", "", 
  22358., 3.822, 0.001, 948.5, "samples tested", "", "", "", "", 47378., "", 
  "", "", 8098., 50.93, 5.850343*^6, 7915.731, 42.4, 12.922, 7.049, 
  85535.383, "", 92.243, 10.99, 5.2, 28.3, "", 2.4, 83.62, 0.938}, 
 {"SGP", "Asia", "Singapore", "2021-04-11", 60653., 20., 25., 30., 0., 0., 
  10367.426, 3.419, 4.273, 5.128, 0., 0., 1.07, "", "", "", "", "", "", "", 
  "", "", "", "", "", 19825., 3.389, 0.001, 793., "samples tested", "", "", 
  "", "", 46762., "", "", "", 7993., 50.93, 5.850343*^6, 7915.731, 42.4, 
  12.922, 7.049, 85535.383, "", 92.243, 10.99, 5.2, 28.3, "", 2.4, 83.62, 
  0.938}, {"SGP", "Asia", "Singapore", "2021-04-12", 60678., 25., 26.143, 
  30., 0., 0., 10371.7, 4.273, 4.469, 5.128, 0., 0., 1.06, "", "", "", "", 
  "", "", "", "", "", "", "", "", 17292., 2.956, 0.002, 661.4, 
  "samples tested", "", "", "", "", 46146., "", "", "", 7888., 50.93, 
  5.850343*^6, 7915.731, 42.4, 12.922, 7.049, 85535.383, "", 92.243, 10.99, 
  5.2, 28.3, "", 2.4, 83.62, 0.938}, {"SGP", "Asia", "Singapore", 
  "2021-04-13", 60692., 14., 24.714, 30., 0., 0., 10374.093, 2.393, 4.224, 
  5.128, 0., 0., 1.05, "", "", "", "", "", "", "", "", "", "", "", "", 
  17292., 2.956, 0.001, 699.7, "samples tested", "", "", "", "", 45530., "", 
  "", "", 7782., 50.93, 5.850343*^6, 7915.731, 42.4, 12.922, 7.049, 
  85535.383, "", 92.243, 10.99, 5.2, 28.3, "", 2.4, 83.62, 0.938}, 
 {"SGP", "Asia", "Singapore", "2021-04-14", 60719., 27., 23.571, 30., 0., 0., 
  10378.708, 4.615, 4.029, 5.128, 0., 0., 1.05, "", "", "", "", "", "", "", 
  "", "", "", "", "", 17292., 2.956, 0.001, 733.6, "samples tested", "", "", 
  "", "", 45530., "", "", "", 7782., 50.93, 5.850343*^6, 7915.731, 42.4, 
  12.922, 7.049, 85535.383, "", 92.243, 10.99, 5.2, 28.3, "", 2.4, 83.62, 
  0.938}, {"SGP", "Asia", "Singapore", "2021-04-15", 60735., 16., 22.857, 
  30., 0., 0., 10381.443, 2.735, 3.907, 5.128, 0., 0., 1.05, "", "", "", "", 
  "", "", "", "", "", "", "", "", 17292., 2.956, 0.001, 756.5, 
  "samples tested", "", "", "", "", 45530., "", "", "", 7782., 50.93, 
  5.850343*^6, 7915.731, 42.4, 12.922, 7.049, 85535.383, "", 92.243, 10.99, 
  5.2, 28.3, "", 2.4, 83.62, 0.938}, {"SGP", "Asia", "Singapore", 
  "2021-04-16", 60769., 34., 24., 30., 0., 0., 10387.254, 5.812, 4.102, 
  5.128, 0., 0., 1.08, "", "", "", "", "", "", "", "", "", "", "", "", 
  17292., 2.956, 0.001, 720.5, "samples tested", "", "", "", "", 45530., "", 
  "", "", 7782., 50.93, 5.850343*^6, 7915.731, 42.4, 12.922, 7.049, 
  85535.383, "", 92.243, 10.99, 5.2, 28.3, "", 2.4, 83.62, 0.938}, 
 {"SGP", "Asia", "Singapore", "2021-04-17", 60808., 39., 25., 30., 0., 0., 
  10393.92, 6.666, 4.273, 5.128, 0., 0., 1.08, "", "", "", "", "", "", "", 
  "", "", "", "", "", 17292., 2.956, 0.001, 691.7, "samples tested", "", "", 
  "", "", 45530., "", "", "", 7782., 50.93, 5.850343*^6, 7915.731, 42.4, 
  12.922, 7.049, 85535.383, "", 92.243, 10.99, 5.2, 28.3, "", 2.4, 83.62, 
  0.938}, {"SGP", "Asia", "Singapore", "2021-04-18", 60831., 23., 25.429, 
  30., 0., 0., 10397.852, 3.931, 4.347, 5.128, 0., 0., 1.05, "", "", "", "", 
  "", "", "", "", "", "", "", "", 17292., 2.956, 0.001, 680., 
  "samples tested", 2.213888*^6, 1.364124*^6, 849764., "", 45530., 37.84, 
  23.32, 14.53, 7782., 50.93, 5.850343*^6, 7915.731, 42.4, 12.922, 7.049, 
  85535.383, "", 92.243, 10.99, 5.2, 28.3, "", 2.4, 83.62, 0.938}, 
 {"SGP", "Asia", "Singapore", "2021-04-19", 60851., 20., 24.714, 30., 0., 0., 
  10401.27, 3.419, 4.224, 5.128, 0., 0., 1.02, "", "", "", "", "", "", "", 
  "", "", 9.278789*^6, 1586.025, "", 17292., 2.956, 0.001, 699.7, 
  "samples tested", "", "", "", "", 45023., "", "", "", 7696., 50.93, 
  5.850343*^6, 7915.731, 42.4, 12.922, 7.049, 85535.383, "", 92.243, 10.99, 
  5.2, 28.3, "", 2.4, 83.62, 0.938}, {"SGP", "Asia", "Singapore", 
  "2021-04-20", 60865., 14., 24.714, 30., 0., 0., 10403.664, 2.393, 4.224, 
  5.128, 0., 0., 1.02, "", "", "", "", "", "", "", "", "", "", "", "", 
  20084., 3.433, 0.001, 812.7, "samples tested", "", "", "", "", 44515., "", 
  "", "", 7609., 50.93, 5.850343*^6, 7915.731, 42.4, 12.922, 7.049, 
  85535.383, "", 92.243, 10.99, 5.2, 28.3, "", 2.4, 83.62, 0.938}, 
 {"SGP", "Asia", "Singapore", "2021-04-21", 60880., 15., 23., 30., 0., 0., 
  10406.227, 2.564, 3.931, 5.128, 0., 0., 1.03, "", "", "", "", "", "", "", 
  "", "", "", "", "", 22876., 3.91, 0.001, 994.6, "samples tested", "", "", 
  "", "", 44007., "", "", "", 7522., 50.93, 5.850343*^6, 7915.731, 42.4, 
  12.922, 7.049, 85535.383, "", 92.243, 10.99, 5.2, 28.3, "", 2.4, 83.62, 
  0.938}, {"SGP", "Asia", "Singapore", "2021-04-22", 60904., 24., 24.143, 
  30., 0., 0., 10410.33, 4.102, 4.127, 5.128, 0., 0., 1.07, "", "", "", "", 
  "", "", "", "", "", "", "", "", 25667., 4.387, 0.001, 1063.1, 
  "samples tested", "", "", "", "", 43499., "", "", "", 7435., 50.93, 
  5.850343*^6, 7915.731, 42.4, 12.922, 7.049, 85535.383, "", 92.243, 10.99, 
  5.2, 28.3, "", 2.4, 83.62, 0.938}, {"SGP", "Asia", "Singapore", 
  "2021-04-23", 60943., 39., 24.857, 30., 0., 0., 10416.996, 6.666, 4.249, 
  5.128, 0., 0., 1.11, "", "", "", "", "", "", "", "", "", "", "", "", 
  28459., 4.865, 0.001, 1144.9, "samples tested", "", "", "", "", 42991., "", 
  "", "", 7348., 50.93, 5.850343*^6, 7915.731, 42.4, 12.922, 7.049, 
  85535.383, "", 92.243, 10.99, 5.2, 28.3, "", 2.4, 83.62, 0.938}, 
 {"SGP", "Asia", "Singapore", "2021-04-24", 60966., 23., 22.571, 30., 0., 0., 
  10420.927, 3.931, 3.858, 5.128, 0., 0., 1.13, "", "", "", "", "", "", "", 
  "", "", "", "", "", 31251., 5.342, 0.001, 1384.6, "samples tested", "", "", 
  "", "", 42483., "", "", "", 7262., 50.93, 5.850343*^6, 7915.731, 42.4, 
  12.922, 7.049, 85535.383, "", 92.243, 10.99, 5.2, 28.3, "", 2.4, 83.62, 
  0.938}, {"SGP", "Asia", "Singapore", "2021-04-25", 61006., 40., 25., 30., 
  0., 0., 10427.765, 6.837, 4.273, 5.128, 0., 0., 1.16, "", "", "", "", "", 
  "", "", "", "", "", "", "", 34043., 5.819, 0.001, 1361.7, "samples tested", 
  "", "", "", "", 41975., "", "", "", 7175., 50.93, 5.850343*^6, 7915.731, 
  42.4, 12.922, 7.049, 85535.383, "", 92.243, 10.99, 5.2, 28.3, "", 2.4, 
  83.62, 0.938}, {"SGP", "Asia", "Singapore", "2021-04-26", 61051., 45., 
  28.571, 30., 0., 0., 10435.457, 7.692, 4.884, 5.128, 0., 0., 1.15, "", "", 
  "", "", "", "", "", "", "", 9.536636*^6, 1630.099, "", 36835., 6.296, 
  0.001, 1289.2, "samples tested", "", "", "", "", 41975., "", "", "", 7175., 
  50.93, 5.850343*^6, 7915.731, 42.4, 12.922, 7.049, 85535.383, "", 92.243, 
  10.99, 5.2, 28.3, "", 2.4, 83.62, 0.938}, {"SGP", "Asia", "Singapore", 
  "2021-04-27", 61063., 12., 28.286, 30., 0., 0., 10437.508, 2.051, 4.835, 
  5.128, 0., 0., 1.09, "", "", "", "", "", "", "", "", "", "", "", "", 
  39127., 6.688, 0.001, 1383.3, "samples tested", "", "", "", "", 41975., "", 
  "", "", 7175., 50.93, 5.850343*^6, 7915.731, 42.4, 12.922, 7.049, 
  85535.383, "", 92.243, 10.99, 5.2, 28.3, "", 2.4, 83.62, 0.938}, 
 {"SGP", "Asia", "Singapore", "2021-04-28", 61086., 23., 29.429, 30., 0., 0., 
  10441.439, 3.931, 5.03, 5.128, 0., 0., 1.06, "", "", "", "", "", "", "", 
  "", "", "", "", "", 41420., 7.08, 0.001, 1407.5, "samples tested", "", "", 
  "", "", 41975., "", "", "", 7175., 50.93, 5.850343*^6, 7915.731, 42.4, 
  12.922, 7.049, 85535.383, "", 92.243, 10.99, 5.2, 28.3, "", 2.4, 83.62, 
  0.938}, {"SGP", "Asia", "Singapore", "2021-04-29", 61121., 35., 31., 30., 
  0., 0., 10447.422, 5.983, 5.299, 5.128, 0., 0., 1.04, "", "", "", "", "", 
  "", "", "", "", "", "", "", 43712., 7.472, 0.001, 1410.1, "samples tested", 
  "", "", "", "", 41975., "", "", "", 7175., 50.93, 5.850343*^6, 7915.731, 
  42.4, 12.922, 7.049, 85535.383, "", 92.243, 10.99, 5.2, 28.3, "", 2.4, 
  83.62, 0.938}, {"SGP", "Asia", "Singapore", "2021-04-30", 61145., 24., 
  28.857, 30., 0., 0., 10451.524, 4.102, 4.933, 5.128, 0., 0., 1.01, "", "", 
  "", "", "", "", "", "", "", "", "", "", 46004., 7.863, 0.001, 1594.2, 
  "samples tested", "", "", "", "", 41975., "", "", "", 7175., 50.93, 
  5.850343*^6, 7915.731, 42.4, 12.922, 7.049, 85535.383, "", 92.243, 10.99, 
  5.2, 28.3, "", 2.4, 83.62, 0.938}, {"SGP", "Asia", "Singapore", 
  "2021-05-01", 61179., 34., 30.429, 31., 1., 0.143, 10457.336, 5.812, 5.201, 
  5.299, 0.171, 0.024, 1.01, "", "", "", "", "", "", "", "", "", "", "", "", 
  48296., 8.255, 0.001, 1587.2, "samples tested", "", "", "", "", 41975., "", 
  "", "", 7175., 50.93, 5.850343*^6, 7915.731, 42.4, 12.922, 7.049, 
  85535.383, "", 92.243, 10.99, 5.2, 28.3, "", 2.4, 83.62, 0.938}, 
 {"SGP", "Asia", "Singapore", "2021-05-02", 61218., 39., 30.286, 31., 0., 
  0.143, 10464.002, 6.666, 5.177, 5.299, 0., 0.024, 0.99, "", "", "", "", "", 
  "", "", "", "", "", "", "", 50588., 8.647, 0.001, 1670.3, "samples tested", 
  "", "", "", "", 41975., "", "", "", 7175., 50.93, 5.850343*^6, 7915.731, 
  42.4, 12.922, 7.049, 85535.383, "", 92.243, 10.99, 5.2, 28.3, "", 2.4, 
  83.62, 0.938}, {"SGP", "Asia", "Singapore", "2021-05-03", 61235., 17., 
  26.286, 31., 0., 0.143, 10466.908, 2.906, 4.493, 5.299, 0., 0.024, 0.94, 
  "", "", "", "", "", "", "", "", "", 9.906797*^6, 1693.37, "", 52880., 
  9.039, 0., 2011.7, "samples tested", "", "", "", "", 41975., "", "", "", 
  7175., 50.93, 5.850343*^6, 7915.731, 42.4, 12.922, 7.049, 85535.383, "", 
  92.243, 10.99, 5.2, 28.3, "", 2.4, 83.62, 0.938}, 
 {"SGP", "Asia", "Singapore", "2021-05-04", 61252., 17., 27., 31., 0., 0.143, 
  10469.813, 2.906, 4.615, 5.299, 0., 0.024, 0.92, "", "", "", "", "", "", 
  "", "", "", "", "", "", 56244., 9.614, 0., 2083.1, "samples tested", "", 
  "", "", "", 41975., "", "", "", 7175., 52.78, 5.850343*^6, 7915.731, 42.4, 
  12.922, 7.049, 85535.383, "", 92.243, 10.99, 5.2, 28.3, "", 2.4, 83.62, 
  0.938}, {"SGP", "Asia", "Singapore", "2021-05-05", 61268., 16., 26., 31., 
  0., 0.143, 10472.548, 2.735, 4.444, 5.299, 0., 0.024, 0.9, "", "", "", "", 
  "", "", "", "", "", "", "", "", 59608., 10.189, 0., 2292.6, 
  "samples tested", "", "", "", "", 41975., "", "", "", 7175., 52.78, 
  5.850343*^6, 7915.731, 42.4, 12.922, 7.049, 85535.383, "", 92.243, 10.99, 
  5.2, 28.3, "", 2.4, 83.62, 0.938}, {"SGP", "Asia", "Singapore", 
  "2021-05-06", 61286., 18., 23.571, 31., 0., 0.143, 10475.625, 3.077, 4.029, 
  5.299, 0., 0.024, 0.9, "", "", "", "", "", "", "", "", "", "", "", "", 
  62973., 10.764, 0., 2671.6, "samples tested", "", "", "", "", 41975., "", 
  "", "", 7175., 52.78, 5.850343*^6, 7915.731, 42.4, 12.922, 7.049, 
  85535.383, "", 92.243, 10.99, 5.2, 28.3, "", 2.4, 83.62, 0.938}, 
 {"SGP", "Asia", "Singapore", "2021-05-07", 61311., 25., 23.714, 31., 0., 
  0.143, 10479.898, 4.273, 4.053, 5.299, 0., 0.024, 0.93, "", "", "", "", "", 
  "", "", "", "", "", "", "", 66337., 11.339, 0., 2797.4, "samples tested", 
  "", "", "", "", 41975., "", "", "", 7175., 52.78, 5.850343*^6, 7915.731, 
  42.4, 12.922, 7.049, 85535.383, "", 92.243, 10.99, 5.2, 28.3, "", 2.4, 
  83.62, 0.938}, {"SGP", "Asia", "Singapore", "2021-05-08", 61331., 20., 
  21.714, 31., 0., 0., 10483.317, 3.419, 3.712, 5.299, 0., 0., 0.97, "", "", 
  "", "", "", "", "", "", "", "", "", "", 69701., 11.914, 0., 3210., 
  "samples tested", "", "", "", "", 41975., "", "", "", 7175., 52.78, 
  5.850343*^6, 7915.731, 42.4, 12.922, 7.049, 85535.383, "", 92.243, 10.99, 
  5.2, 28.3, "", 2.4, 83.62, 0.938}, {"SGP", "Asia", "Singapore", 
  "2021-05-09", 61359., 28., 20.143, 31., 0., 0., 10488.103, 4.786, 3.443, 
  5.299, 0., 0., 1.01, "", "", "", "", "", "", "", "", "", "", "", "", 
  73065., 12.489, 0., 3627.3, "samples tested", "", "", "", "", 41975., "", 
  "", "", 7175., 52.78, 5.850343*^6, 7915.731, 42.4, 12.922, 7.049, 
  85535.383, "", 92.243, 10.99, 5.2, 28.3, "", 2.4, 83.62, 0.938}, 
 {"SGP", "Asia", "Singapore", "2021-05-10", 61378., 19., 20.429, 31., 0., 0., 
  10491.351, 3.248, 3.492, 5.299, 0., 0., 1.05, "", "", "", "", "", "", "", 
  "", "", 1.0441802*^7, 1784.819, "", 76429., 13.064, 0., 3741.2, 
  "samples tested", 3.13733*^6, 1.852684*^6, 1.284646*^6, "", 41975., 53.63, 
  31.67, 21.96, 7175., 52.78, 5.850343*^6, 7915.731, 42.4, 12.922, 7.049, 
  85535.383, "", 92.243, 10.99, 5.2, 28.3, "", 2.4, 83.62, 0.938}, 
 {"SGP", "Asia", "Singapore", "2021-05-11", 61403., 25., 21.571, 31., 0., 0., 
  10495.624, 4.273, 3.687, 5.299, 0., 0., 1.1, "", "", "", "", "", "", "", 
  "", "", "", "", "", 78209., 13.368, 0., 3625.7, "samples tested", "", "", 
  "", "", 38963., "", "", "", 6660., 52.78, 5.850343*^6, 7915.731, 42.4, 
  12.922, 7.049, 85535.383, "", 92.243, 10.99, 5.2, 28.3, "", 2.4, 83.62, 
  0.938}, {"SGP", "Asia", "Singapore", "2021-05-12", 61419., 16., 21.571, 
  31., 0., 0., 10498.359, 2.735, 3.687, 5.299, 0., 0., 1.14, "", "", "", "", 
  "", "", "", "", "", "", "", "", 79989., 13.673, 0., 3708.2, 
  "samples tested", "", "", "", "", 35950., "", "", "", 6145., 52.78, 
  5.850343*^6, 7915.731, 42.4, 12.922, 7.049, 85535.383, "", 92.243, 10.99, 
  5.2, 28.3, "", 2.4, 83.62, 0.938}, {"SGP", "Asia", "Singapore", 
  "2021-05-13", 61453., 34., 23.857, 31., 0., 0., 10504.17, 5.812, 4.078, 
  5.299, 0., 0., 1.2, "", "", "", "", "", "", "", "", "", "", "", "", 81769., 
  13.977, 0., 3427.5, "samples tested", 3.2*^6, 1.9*^6, 1.3*^6, "", 32938., 
  54.7, 32.48, 22.22, 5630., 52.78, 5.850343*^6, 7915.731, 42.4, 12.922, 
  7.049, 85535.383, "", 92.243, 10.99, 5.2, 28.3, "", 2.4, 83.62, 0.938}, 
 {"SGP", "Asia", "Singapore", "2021-05-14", 61505., 52., 27.714, 31., 0., 0., 
  10513.059, 8.888, 4.737, 5.299, 0., 0., 1.25, "", "", "", "", "", "", "", 
  "", "", "", "", "", 83549., 14.281, 0., 3014.7, "samples tested", "", "", 
  "", "", 34337., "", "", "", 5869., 52.78, 5.850343*^6, 7915.731, 42.4, 
  12.922, 7.049, 85535.383, "", 92.243, 10.99, 5.2, 28.3, "", 2.4, 83.62, 
  0.938}, {"SGP", "Asia", "Singapore", "2021-05-15", 61536., 31., 29.286, 
  31., 0., 0., 10518.358, 5.299, 5.006, 5.299, 0., 0., 1.25, "", "", "", "", 
  "", "", "", "", "", "", "", "", 85328., 14.585, 0., 2913.6, 
  "samples tested", "", "", "", "", 35736., "", "", "", 6108., 52.78, 
  5.850343*^6, 7915.731, 42.4, 12.922, 7.049, 85535.383, "", 92.243, 10.99, 
  5.2, 28.3, "", 2.4, 83.62, 0.938}, {"SGP", "Asia", "Singapore", 
  "2021-05-16", 61585., 49., 32.286, 31., 0., 0., 10526.733, 8.376, 5.519, 
  5.299, 0., 0., 1.24, "", "", "", "", "", "", "", "", "", "", "", "", 
  87108., 14.889, 0., 2698., "samples tested", "", "", "", "", 37135., "", 
  "", "", 6347., 52.78, 5.850343*^6, 7915.731, 42.4, 12.922, 7.049, 
  85535.383, "", 92.243, 10.99, 5.2, 28.3, "", 2.4, 83.62, 0.938}, 
 {"SGP", "Asia", "Singapore", "2021-05-17", 61613., 28., 33.571, 31., 0., 0., 
  10531.519, 4.786, 5.738, 5.299, 0., 0., 1.21, "", "", "", "", "", "", "", 
  "", "", 1.1064019*^7, 1891.174, "", 88888., 15.194, 0., 2647.8, 
  "samples tested", 3.407068*^6, 1.966524*^6, 1.440544*^6, "", 38534., 58.24, 
  33.61, 24.62, 6587., 52.78, 5.850343*^6, 7915.731, 42.4, 12.922, 7.049, 
  85535.383, "", 92.243, 10.99, 5.2, 28.3, "", 2.4, 83.62, 0.938}, 
 {"SGP", "Asia", "Singapore", "2021-05-18", 61651., 38., 35.429, 31., 0., 0., 
  10538.015, 6.495, 6.056, 5.299, 0., 0., 1.19, "", "", "", "", "", "", "", 
  "", "", "", "", "", 84495., 14.443, 0., 2384.9, "samples tested", "", "", 
  "", "", 42117., "", "", "", 7199., 52.78, 5.850343*^6, 7915.731, 42.4, 
  12.922, 7.049, 85535.383, "", 92.243, 10.99, 5.2, 28.3, "", 2.4, 83.62, 
  0.938}, {"SGP", "Asia", "Singapore", "2021-05-19", 61689., 38., 38.571, 
  31., 0., 0., 10544.51, 6.495, 6.593, 5.299, 0., 0., 1.15, "", "", "", "", 
  "", "", "", "", "", "", "", "", 80102., 13.692, 0., 2076.7, 
  "samples tested", "", "", "", "", 45700., "", "", "", 7812., 58.33, 
  5.850343*^6, 7915.731, 42.4, 12.922, 7.049, 85535.383, "", 92.243, 10.99, 
  5.2, 28.3, "", 2.4, 83.62, 0.938}, {"SGP", "Asia", "Singapore", 
  "2021-05-20", 61730., 41., 39.571, 32., 1., 0.143, 10551.518, 7.008, 6.764, 
  5.47, 0.171, 0.024, 1.1, "", "", "", "", "", "", "", "", "", "", "", "", 
  75710., 12.941, 0.001, 1913.3, "samples tested", "", "", "", "", 49283., 
  "", "", "", 8424., 58.33, 5.850343*^6, 7915.731, 42.4, 12.922, 7.049, 
  85535.383, "", 92.243, 10.99, 5.2, 28.3, "", 2.4, 83.62, 0.938}, 
 {"SGP", "Asia", "Singapore", "2021-05-21", 61770., 40., 37.857, 32., 0., 
  0.143, 10558.355, 6.837, 6.471, 5.47, 0., 0.024, 1.05, "", "", "", "", "", 
  "", "", "", "", "", "", "", 71317., 12.19, 0.001, 1883.9, "samples tested", 
  "", "", "", "", 48455., "", "", "", 8282., 58.33, 5.850343*^6, 7915.731, 
  42.4, 12.922, 7.049, 85535.383, "", 92.243, 10.99, 5.2, 28.3, "", 2.4, 
  83.62, 0.938}, {"SGP", "Asia", "Singapore", "2021-05-22", 61799., 29., 
  37.571, 32., 0., 0.143, 10563.312, 4.957, 6.422, 5.47, 0., 0.024, 1.01, "", 
  "", "", "", "", "", "", "", "", "", "", "", 66924., 11.439, 0.001, 1781.3, 
  "samples tested", "", "", "", "", 47627., "", "", "", 8141., 58.33, 
  5.850343*^6, 7915.731, 42.4, 12.922, 7.049, 85535.383, "", 92.243, 10.99, 
  5.2, 28.3, "", 2.4, 83.62, 0.938}, {"SGP", "Asia", "Singapore", 
  "2021-05-23", 61824., 25., 34.143, 32., 0., 0.143, 10567.586, 4.273, 5.836, 
  5.47, 0., 0.024, 0.98, "", "", "", "", "", "", "", "", "", "", "", "", 
  62531., 10.688, 0.001, 1831.4, "samples tested", "", "", "", "", 46799., 
  "", "", "", 7999., 58.33, 5.850343*^6, 7915.731, 42.4, 12.922, 7.049, 
  85535.383, "", 92.243, 10.99, 5.2, 28.3, "", 2.4, 83.62, 0.938}, 
 {"SGP", "Asia", "Singapore", "2021-05-24", 61860., 36., 35.286, 32., 0., 
  0.143, 10573.739, 6.153, 6.031, 5.47, 0., 0.024, 0.98, "", "", "", "", "", 
  "", "", "", "", 1.1470986*^7, 1960.737, "", 58138., 9.938, 0.001, 1647.6, 
  "samples tested", 3.728869*^6, 2.11245*^6, 1.616419*^6, "", 45972., 63.74, 
  36.11, 27.63, 7858., 58.33, 5.850343*^6, 7915.731, 42.4, 12.922, 7.049, 
  85535.383, "", 92.243, 10.99, 5.2, 28.3, "", 2.4, 83.62, 0.938}, 
 {"SGP", "Asia", "Singapore", "2021-05-25", 61890., 30., 34.143, 32., 0., 
  0.143, 10578.867, 5.128, 5.836, 5.47, 0., 0.024, 0.96, "", "", "", "", "", 
  "", "", "", "", "", "", "", 59563., 10.181, 0.001, 1744.5, 
  "samples tested", "", "", "", "", 45910., "", "", "", 7847., 58.33, 
  5.850343*^6, 7915.731, 42.4, 12.922, 7.049, 85535.383, "", 92.243, 10.99, 
  5.2, 28.3, "", 2.4, 83.62, 0.938}, {"SGP", "Asia", "Singapore", 
  "2021-05-26", 61916., 26., 32.429, 32., 0., 0.143, 10583.311, 4.444, 5.543, 
  5.47, 0., 0.024, 0.92, "", "", "", "", "", "", "", "", "", "", "", "", 
  60989., 10.425, 0.001, 1880.7, "samples tested", "", "", "", "", 45848., 
  "", "", "", 7837., 58.33, 5.850343*^6, 7915.731, 42.4, 12.922, 7.049, 
  85535.383, "", 92.243, 10.99, 5.2, 28.3, "", 2.4, 83.62, 0.938}, 
 {"SGP", "Asia", "Singapore", "2021-05-27", 61940., 24., 30., 32., 0., 0., 
  10587.413, 4.102, 5.128, 5.47, 0., 0., 0.89, "", "", "", "", "", "", "", 
  "", "", "", "", "", 62414., 10.668, 0., 2080.5, "samples tested", "", "", 
  "", "", 45787., "", "", "", 7826., 58.33, 5.850343*^6, 7915.731, 42.4, 
  12.922, 7.049, 85535.383, "", 92.243, 10.99, 5.2, 28.3, "", 2.4, 83.62, 
  0.938}, {"SGP", "Asia", "Singapore", "2021-05-28", 61970., 30., 28.571, 
  32., 0., 0., 10592.541, 5.128, 4.884, 5.47, 0., 0., 0.9, "", "", "", "", 
  "", "", "", "", "", "", "", "", 63839., 10.912, 0., 2234.4, 
  "samples tested", "", "", "", "", 45725., "", "", "", 7816., 58.33, 
  5.850343*^6, 7915.731, 42.4, 12.922, 7.049, 85535.383, "", 92.243, 10.99, 
  5.2, 28.3, "", 2.4, 83.62, 0.938}, {"SGP", "Asia", "Singapore", 
  "2021-05-29", 62003., 33., 29.143, 32., 0., 0., 10598.182, 5.641, 4.981, 
  5.47, 0., 0., 0.9, "", "", "", "", "", "", "", "", "", "", "", "", 65264., 
  11.156, 0., 2239.4, "samples tested", "", "", "", "", 45664., "", "", "", 
  7805., 58.33, 5.850343*^6, 7915.731, 42.4, 12.922, 7.049, 85535.383, "", 
  92.243, 10.99, 5.2, 28.3, "", 2.4, 83.62, 0.938}, 
 {"SGP", "Asia", "Singapore", "2021-05-30", 62028., 25., 29.143, 33., 1., 
  0.143, 10602.455, 4.273, 4.981, 5.641, 0.171, 0.024, 0.89, "", "", "", "", 
  "", "", "", "", "", "", "", "", 66690., 11.399, 0., 2288.4, 
  "samples tested", "", "", "", "", 45602., "", "", "", 7795., 58.33, 
  5.850343*^6, 7915.731, 42.4, 12.922, 7.049, 85535.383, "", 92.243, 10.99, 
  5.2, 28.3, "", 2.4, 83.62, 0.938}, {"SGP", "Asia", "Singapore", 
  "2021-05-31", 62051., 23., 27.286, 33., 0., 0.143, 10606.387, 3.931, 4.664, 
  5.641, 0., 0.024, 0.89, "", "", "", "", "", "", "", "", "", 1.194779*^7, 
  2042.238, "", 68115., 11.643, 0., 2496.3, "samples tested", 4.047651*^6, 
  2.281154*^6, 1.766497*^6, "", 45540., 69.19, 38.99, 30.19, 7784., 58.33, 
  5.850343*^6, 7915.731, 42.4, 12.922, 7.049, 85535.383, "", 92.243, 10.99, 
  5.2, 28.3, "", 2.4, 83.62, 0.938}, {"SGP", "Asia", "Singapore", 
  "2021-06-01", 62069., 18., 25.571, 33., 0., 0.143, 10609.463, 3.077, 4.371, 
  5.641, 0., 0.024, 0.89, "", "", "", "", "", "", "", "", "", "", "", "", "", 
  "", "", "", "", "", "", "", "", "", "", "", "", "", 58.33, 5.850343*^6, 
  7915.731, 42.4, 12.922, 7.049, 85535.383, "", 92.243, 10.99, 5.2, 28.3, "", 
  2.4, 83.62, 0.938}, {"SGP", "Asia", "Singapore", "2021-06-02", 62100., 31., 
  26.286, 33., 0., 0.143, 10614.762, 5.299, 4.493, 5.641, 0., 0.024, 0.9, "", 
  "", "", "", "", "", "", "", "", "", "", "", "", "", "", "", "", "", "", "", 
  "", "", "", "", "", "", 58.33, 5.850343*^6, 7915.731, 42.4, 12.922, 7.049, 
  85535.383, "", 92.243, 10.99, 5.2, 28.3, "", 2.4, 83.62, 0.938}, 
 {"SGP", "Asia", "Singapore", "2021-06-03", 62145., 45., 29.286, 33., 0., 
  0.143, 10622.454, 7.692, 5.006, 5.641, 0., 0.024, 0.88, "", "", "", "", "", 
  "", "", "", "", "", "", "", "", "", "", "", "", "", "", "", "", "", "", "", 
  "", "", 58.33, 5.850343*^6, 7915.731, 42.4, 12.922, 7.049, 85535.383, "", 
  92.243, 10.99, 5.2, 28.3, "", 2.4, 83.62, 0.938}, 
 {"SGP", "Asia", "Singapore", "2021-06-04", 62158., 13., 26.857, 33., 0., 
  0.143, 10624.676, 2.222, 4.591, 5.641, 0., 0.024, 0.82, "", "", "", "", "", 
  "", "", "", "", "", "", "", "", "", "", "", "", "", "", "", "", "", "", "", 
  "", "", 58.33, 5.850343*^6, 7915.731, 42.4, 12.922, 7.049, 85535.383, "", 
  92.243, 10.99, 5.2, 28.3, "", 2.4, 83.62, 0.938}, 
 {"SGP", "Asia", "Singapore", "2021-06-05", 62176., 18., 24.714, 33., 0., 
  0.143, 10627.753, 3.077, 4.224, 5.641, 0., 0.024, 0.8, "", "", "", "", "", 
  "", "", "", "", "", "", "", "", "", "", "", "", "", "", "", "", "", "", "", 
  "", "", 58.33, 5.850343*^6, 7915.731, 42.4, 12.922, 7.049, 85535.383, "", 
  92.243, 10.99, 5.2, 28.3, "", 2.4, 83.62, 0.938}, 
 {"SGP", "Asia", "Singapore", "2021-06-06", 62196., 20., 24., 33., 0., 0., 
  10631.172, 3.419, 4.102, 5.641, 0., 0., 0.79, "", "", "", "", "", "", "", 
  "", "", "", "", "", "", "", "", "", "", "", "", "", "", "", "", "", "", "", 
  "", 5.850343*^6, 7915.731, 42.4, 12.922, 7.049, 85535.383, "", 92.243, 
  10.99, 5.2, 28.3, "", 2.4, 83.62, 0.938}, {"SGP", "Asia", "Singapore", 
  "2021-06-07", 62210., 14., 22.714, 33., 0., 0., 10633.565, 2.393, 3.883, 
  5.641, 0., 0., "", "", "", "", "", "", "", "", "", "", "", "", "", "", "", 
  "", "", "", "", "", "", "", "", "", "", "", "", "", 5.850343*^6, 7915.731, 
  42.4, 12.922, 7.049, 85535.383, "", 92.243, 10.99, 5.2, 28.3, "", 2.4, 
  83.62, 0.938}, {"SXM", "North America", "Sint Maarten (Dutch part)", 
  "2021-05-07", "", "", "", "", "", "", "", "", "", "", "", "", "", "", "", 
  "", "", "", "", "", "", "", "", "", "", "", "", "", "", "", 24634., 14678., 
  9956., "", "", 57.45, 34.23, 23.22, "", "", 42882., 1209.088, "", "", "", 
  36327.232, "", "", "", "", "", "", "", 78.95, ""}, 
 {"SXM", "North America", "Sint Maarten (Dutch part)", "2021-05-08", "", "", 
  "", "", "", "", "", "", "", "", "", "", "", "", "", "", "", "", "", "", "", 
  "", "", "", "", "", "", "", "", "", "", "", "", "", 212., "", "", "", 
  4944., "", 42882., 1209.088, "", "", "", 36327.232, "", "", "", "", "", "", 
  "", 78.95, ""}, {"SXM", "North America", "Sint Maarten (Dutch part)", 
  "2021-05-09", "", "", "", "", "", "", "", "", "", "", "", "", "", "", "", 
  "", "", "", "", "", "", "", "", "", "", "", "", "", "", "", "", "", "", "", 
  212., "", "", "", 4944., "", 42882., 1209.088, "", "", "", 36327.232, "", 
  "", "", "", "", "", "", 78.95, ""}, {"SXM", "North America", 
  "Sint Maarten (Dutch part)", "2021-05-10", "", "", "", "", "", "", "", "", 
  "", "", "", "", "", "", "", "", "", "", "", "", "", "", "", "", "", "", "", 
  "", "", "", "", "", "", "", 212., "", "", "", 4944., "", 42882., 1209.088, 
  "", "", "", 36327.232, "", "", "", "", "", "", "", 78.95, ""}, 
 {"SXM", "North America", "Sint Maarten (Dutch part)", "2021-05-11", "", "", 
  "", "", "", "", "", "", "", "", "", "", "", "", "", "", "", "", "", "", "", 
  "", "", "", "", "", "", "", "", "", "", "", "", "", 212., "", "", "", 
  4944., "", 42882., 1209.088, "", "", "", 36327.232, "", "", "", "", "", "", 
  "", 78.95, ""}, {"SXM", "North America", "Sint Maarten (Dutch part)", 
  "2021-05-12", "", "", "", "", "", "", "", "", "", "", "", "", "", "", "", 
  "", "", "", "", "", "", "", "", "", "", "", "", "", "", "", "", "", "", "", 
  212., "", "", "", 4944., "", 42882., 1209.088, "", "", "", 36327.232, "", 
  "", "", "", "", "", "", 78.95, ""}, {"SXM", "North America", 
  "Sint Maarten (Dutch part)", "2021-05-13", "", "", "", "", "", "", "", "", 
  "", "", "", "", "", "", "", "", "", "", "", "", "", "", "", "", "", "", "", 
  "", "", "", "", "", "", "", 212., "", "", "", 4944., "", 42882., 1209.088, 
  "", "", "", 36327.232, "", "", "", "", "", "", "", 78.95, ""}, 
 {"SXM", "North America", "Sint Maarten (Dutch part)", "2021-05-14", "", "", 
  "", "", "", "", "", "", "", "", "", "", "", "", "", "", "", "", "", "", "", 
  "", "", "", "", "", "", "", "", "", 26121., 15304., 10817., "", 212., 
  60.91, 35.69, 25.23, 4944., "", 42882., 1209.088, "", "", "", 36327.232, 
  "", "", "", "", "", "", "", 78.95, ""}, {"SXM", "North America", 
  "Sint Maarten (Dutch part)", "2021-05-15", "", "", "", "", "", "", "", "", 
  "", "", "", "", "", "", "", "", "", "", "", "", "", "", "", "", "", "", "", 
  "", "", "", "", "", "", "", 206., "", "", "", 4804., "", 42882., 1209.088, 
  "", "", "", 36327.232, "", "", "", "", "", "", "", 78.95, ""}, 
 {"SXM", "North America", "Sint Maarten (Dutch part)", "2021-05-16", "", "", 
  "", "", "", "", "", "", "", "", "", "", "", "", "", "", "", "", "", "", "", 
  "", "", "", "", "", "", "", "", "", "", "", "", "", 199., "", "", "", 
  4641., "", 42882., 1209.088, "", "", "", 36327.232, "", "", "", "", "", "", 
  "", 78.95, ""}, {"SXM", "North America", "Sint Maarten (Dutch part)", 
  "2021-05-17", "", "", "", "", "", "", "", "", "", "", "", "", "", "", "", 
  "", "", "", "", "", "", "", "", "", "", "", "", "", "", "", "", "", "", "", 
  193., "", "", "", 4501., "", 42882., 1209.088, "", "", "", 36327.232, "", 
  "", "", "", "", "", "", 78.95, ""}, {"SXM", "North America", 
  "Sint Maarten (Dutch part)", "2021-05-18", "", "", "", "", "", "", "", "", 
  "", "", "", "", "", "", "", "", "", "", "", "", "", "", "", "", "", "", "", 
  "", "", "", "", "", "", "", 186., "", "", "", 4337., "", 42882., 1209.088, 
  "", "", "", 36327.232, "", "", "", "", "", "", "", 78.95, ""}, 
 {"SXM", "North America", "Sint Maarten (Dutch part)", "2021-05-19", "", "", 
  "", "", "", "", "", "", "", "", "", "", "", "", "", "", "", "", "", "", "", 
  "", "", "", "", "", "", "", "", "", "", "", "", "", 179., "", "", "", 
  4174., "", 42882., 1209.088, "", "", "", 36327.232, "", "", "", "", "", "", 
  "", 78.95, ""}, {"SXM", "North America", "Sint Maarten (Dutch part)", 
  "2021-05-20", "", "", "", "", "", "", "", "", "", "", "", "", "", "", "", 
  "", "", "", "", "", "", "", "", "", "", "", "", "", "", "", "", "", "", "", 
  173., "", "", "", 4034., "", 42882., 1209.088, "", "", "", 36327.232, "", 
  "", "", "", "", "", "", 78.95, ""}, {"SXM", "North America", 
  "Sint Maarten (Dutch part)", "2021-05-21", "", "", "", "", "", "", "", "", 
  "", "", "", "", "", "", "", "", "", "", "", "", "", "", "", "", "", "", "", 
  "", "", "", 27285., 15906., 11379., "", 166., 63.63, 37.09, 26.54, 3871., 
  "", 42882., 1209.088, "", "", "", 36327.232, "", "", "", "", "", "", "", 
  78.95, ""}, {"SXM", "North America", "Sint Maarten (Dutch part)", 
  "2021-05-22", "", "", "", "", "", "", "", "", "", "", "", "", "", "", "", 
  "", "", "", "", "", "", "", "", "", "", "", "", "", "", "", "", "", "", "", 
  179., "", "", "", 4174., "", 42882., 1209.088, "", "", "", 36327.232, "", 
  "", "", "", "", "", "", 78.95, ""}, {"SXM", "North America", 
  "Sint Maarten (Dutch part)", "2021-05-23", "", "", "", "", "", "", "", "", 
  "", "", "", "", "", "", "", "", "", "", "", "", "", "", "", "", "", "", "", 
  "", "", "", "", "", "", "", 191., "", "", "", 4454., "", 42882., 1209.088, 
  "", "", "", 36327.232, "", "", "", "", "", "", "", 78.95, ""}, 
 {"SXM", "North America", "Sint Maarten (Dutch part)", "2021-05-24", "", "", 
  "", "", "", "", "", "", "", "", "", "", "", "", "", "", "", "", "", "", "", 
  "", "", "", "", "", "", "", "", "", "", "", "", "", 203., "", "", "", 
  4734., "", 42882., 1209.088, "", "", "", 36327.232, "", "", "", "", "", "", 
  "", 78.95, ""}, {"SXM", "North America", "Sint Maarten (Dutch part)", 
  "2021-05-25", "", "", "", "", "", "", "", "", "", "", "", "", "", "", "", 
  "", "", "", "", "", "", "", "", "", "", "", "", "", "", "", "", "", "", "", 
  216., "", "", "", 5037., "", 42882., 1209.088, "", "", "", 36327.232, "", 
  "", "", "", "", "", "", 78.95, ""}, {"SXM", "North America", 
  "Sint Maarten (Dutch part)", "2021-05-26", "", "", "", "", "", "", "", "", 
  "", "", "", "", "", "", "", "", "", "", "", "", "", "", "", "", "", "", "", 
  "", "", "", "", "", "", "", 228., "", "", "", 5317., "", 42882., 1209.088, 
  "", "", "", 36327.232, "", "", "", "", "", "", "", 78.95, ""}, 
 {"SXM", "North America", "Sint Maarten (Dutch part)", "2021-05-27", "", "", 
  "", "", "", "", "", "", "", "", "", "", "", "", "", "", "", "", "", "", "", 
  "", "", "", "", "", "", "", "", "", "", "", "", "", 240., "", "", "", 
  5597., "", 42882., 1209.088, "", "", "", 36327.232, "", "", "", "", "", "", 
  "", 78.95, ""}, {"SXM", "North America", "Sint Maarten (Dutch part)", 
  "2021-05-28", "", "", "", "", "", "", "", "", "", "", "", "", "", "", "", 
  "", "", "", "", "", "", "", "", "", "", "", "", "", "", "", 29055., 17024., 
  12031., "", 253., 67.76, 39.7, 28.06, 5900., "", 42882., 1209.088, "", "", 
  "", 36327.232, "", "", "", "", "", "", "", 78.95, ""}, 
 {"SVK", "Europe", "Slovakia", "2020-03-06", 1., 1., "", "", "", "", 0.183, 
  0.183, "", "", "", "", "", "", "", "", "", "", "", "", "", 378., 378., 
  0.069, 0.069, "", "", "", "", "tests performed", "", "", "", "", "", "", 
  "", "", "", 16.67, 5.459643*^6, 113.128, 41.2, 15.07, 9.167, 30155.152, 
  0.7, 287.959, 7.29, 23.1, 37.7, "", 5.82, 77.54, 0.86}, 
 {"SVK", "Europe", "Slovakia", "2020-03-07", 1., 0., "", "", "", "", 0.183, 
  0., "", "", "", "", "", "", "", "", "", "", "", "", "", 66., 444., 0.081, 
  0.012, "", "", "", "", "tests performed", "", "", "", "", "", "", "", "", 
  "", 16.67, 5.459643*^6, 113.128, 41.2, 15.07, 9.167, 30155.152, 0.7, 
  287.959, 7.29, 23.1, 37.7, "", 5.82, 77.54, 0.86}, 
 {"SVK", "Europe", "Slovakia", "2020-03-08", 3., 2., "", "", "", "", 0.549, 
  0.366, "", "", "", "", "", "", "", "", "", "", "", "", "", 76., 520., 
  0.095, 0.014, "", "", "", "", "tests performed", "", "", "", "", "", "", 
  "", "", "", 16.67, 5.459643*^6, 113.128, 41.2, 15.07, 9.167, 30155.152, 
  0.7, 287.959, 7.29, 23.1, 37.7, "", 5.82, 77.54, 0.86}, 
 {"SVK", "Europe", "Slovakia", "2020-03-09", 3., 0., "", "", "", "", 0.549, 
  0., "", "", "", "", "", "", "", "", "", "", "", "", "", 69., 589., 0.108, 
  0.013, "", "", "", "", "tests performed", "", "", "", "", "", "", "", "", 
  "", 22.22, 5.459643*^6, 113.128, 41.2, 15.07, 9.167, 30155.152, 0.7, 
  287.959, 7.29, 23.1, 37.7, "", 5.82, 77.54, 0.86}, 
 {"SVK", "Europe", "Slovakia", "2020-03-10", 7., 4., "", "", "", "", 1.282, 
  0.733, "", "", "", "", "", "", "", "", "", "", "", "", "", 111., 700., 
  0.128, 0.02, "", "", "", "", "tests performed", "", "", "", "", "", "", "", 
  "", "", 33.33, 5.459643*^6, 113.128, 41.2, 15.07, 9.167, 30155.152, 0.7, 
  287.959, 7.29, 23.1, 37.7, "", 5.82, 77.54, 0.86}, 
 {"SVK", "Europe", "Slovakia", "2020-03-11", 10., 3., 1.429, "", "", 0., 
  1.832, 0.549, 0.262, "", "", 0., "", "", "", "", "", "", "", "", "", 97., 
  797., 0.146, 0.018, "", "", "", "", "tests performed", "", "", "", "", "", 
  "", "", "", "", 33.33, 5.459643*^6, 113.128, 41.2, 15.07, 9.167, 30155.152, 
  0.7, 287.959, 7.29, 23.1, 37.7, "", 5.82, 77.54, 0.86}, 
 {"SVK", "Europe", "Slovakia", "2020-03-12", 16., 6., 2.286, "", "", 0., 
  2.931, 1.099, 0.419, "", "", 0., "", "", "", "", "", "", "", "", "", 95., 
  892., 0.163, 0.017, "", "", 0.024, 41.7, "tests performed", "", "", "", "", 
  "", "", "", "", "", 45.37, 5.459643*^6, 113.128, 41.2, 15.07, 9.167, 
  30155.152, 0.7, 287.959, 7.29, 23.1, 37.7, "", 5.82, 77.54, 0.86}, 
 {"SVK", "Europe", "Slovakia", "2020-03-13", 32., 16., 4.429, "", "", 0., 
  5.861, 2.931, 0.811, "", "", 0., "", "", "", "", "", "", "", "", "", 58., 
  950., 0.174, 0.011, 82., 0.015, 0.054, 18.5, "tests performed", "", "", "", 
  "", "", "", "", "", "", 58.33, 5.459643*^6, 113.128, 41.2, 15.07, 9.167, 
  30155.152, 0.7, 287.959, 7.29, 23.1, 37.7, "", 5.82, 77.54, 0.86}, 
 {"SVK", "Europe", "Slovakia", "2020-03-14", 44., 12., 6.143, "", "", 0., 
  8.059, 2.198, 1.125, "", "", 0., "", "", "", "", "", "", "", "", "", 197., 
  1147., 0.21, 0.036, 100., 0.018, 0.058, 17.2, "tests performed", "", "", 
  "", "", "", "", "", "", "", 63.89, 5.459643*^6, 113.128, 41.2, 15.07, 
  9.167, 30155.152, 0.7, 287.959, 7.29, 23.1, 37.7, "", 5.82, 77.54, 0.86}, 
 {"SVK", "Europe", "Slovakia", "2020-03-15", 54., 10., 7.286, "", "", 0., 
  9.891, 1.832, 1.334, "", "", 0., "", "", "", "", "", "", "", "", "", 289., 
  1436., 0.263, 0.053, 131., 0.024, 0.061, 16.4, "tests performed", "", "", 
  "", "", "", "", "", "", "", 63.89, 5.459643*^6, 113.128, 41.2, 15.07, 
  9.167, 30155.152, 0.7, 287.959, 7.29, 23.1, 37.7, "", 5.82, 77.54, 0.86}, 
 {"SVK", "Europe", "Slovakia", "2020-03-16", 63., 9., 8.571, "", "", 0., 
  11.539, 1.648, 1.57, "", "", 0., "", "", "", "", "", "", "", "", "", 159., 
  1595., 0.292, 0.029, 144., 0.026, 0.065, 15.4, "tests performed", "", "", 
  "", "", "", "", "", "", "", 75., 5.459643*^6, 113.128, 41.2, 15.07, 9.167, 
  30155.152, 0.7, 287.959, 7.29, 23.1, 37.7, "", 5.82, 77.54, 0.86}, 
 {"SVK", "Europe", "Slovakia", "2020-03-17", 72., 9., 9.286, "", "", 0., 
  13.188, 1.648, 1.701, "", "", 0., "", "", "", "", "", "", "", "", "", 318., 
  1913., 0.35, 0.058, 173., 0.032, 0.073, 13.7, "tests performed", "", "", 
  "", "", "", "", "", "", "", 75., 5.459643*^6, 113.128, 41.2, 15.07, 9.167, 
  30155.152, 0.7, 287.959, 7.29, 23.1, 37.7, "", 5.82, 77.54, 0.86}, 
 {"SVK", "Europe", "Slovakia", "2020-03-18", 105., 33., 13.571, "", "", 0., 
  19.232, 6.044, 2.486, "", "", 0., "", "", "", "", "", "", "", "", "", 225., 
  2138., 0.392, 0.041, 192., 0.035, 0.07, 14.3, "tests performed", "", "", 
  "", "", "", "", "", "", "", 75., 5.459643*^6, 113.128, 41.2, 15.07, 9.167, 
  30155.152, 0.7, 287.959, 7.29, 23.1, 37.7, "", 5.82, 77.54, 0.86}, 
 {"SVK", "Europe", "Slovakia", "2020-03-19", 123., 18., 15.286, "", "", 0., 
  22.529, 3.297, 2.8, "", "", 0., 1.25, "", "", "", "", "", "", "", "", 301., 
  2439., 0.447, 0.055, 221., 0.04, 0.066, 15.2, "tests performed", "", "", 
  "", "", "", "", "", "", "", 75., 5.459643*^6, 113.128, 41.2, 15.07, 9.167, 
  30155.152, 0.7, 287.959, 7.29, 23.1, 37.7, "", 5.82, 77.54, 0.86}, 
 {"SVK", "Europe", "Slovakia", "2020-03-20", 137., 14., 15., "", "", 0., 
  25.093, 2.564, 2.747, "", "", 0., 1.25, "", "", "", "", "", "", "", "", 
  368., 2807., 0.514, 0.067, 265., 0.049, 0.057, 17.5, "tests performed", "", 
  "", "", "", "", "", "", "", "", 75., 5.459643*^6, 113.128, 41.2, 15.07, 
  9.167, 30155.152, 0.7, 287.959, 7.29, 23.1, 37.7, "", 5.82, 77.54, 0.86}, 
 {"SVK", "Europe", "Slovakia", "2020-03-21", 178., 41., 19.143, "", "", 0., 
  32.603, 7.51, 3.506, "", "", 0., 1.25, "", "", "", "", "", "", "", "", 
  440., 3247., 0.595, 0.081, 300., 0.055, 0.064, 15.6, "tests performed", "", 
  "", "", "", "", "", "", "", "", 75., 5.459643*^6, 113.128, 41.2, 15.07, 
  9.167, 30155.152, 0.7, 287.959, 7.29, 23.1, 37.7, "", 5.82, 77.54, 0.86}, 
 {"SVK", "Europe", "Slovakia", "2020-03-22", 185., 7., 18.714, "", "", 0., 
  33.885, 1.282, 3.428, "", "", 0., 1.23, "", "", "", "", "", "", "", "", 
  242., 3489., 0.639, 0.044, 293., 0.054, 0.06, 16.7, "tests performed", "", 
  "", "", "", "", "", "", "", "", 75., 5.459643*^6, 113.128, 41.2, 15.07, 
  9.167, 30155.152, 0.7, 287.959, 7.29, 23.1, 37.7, "", 5.82, 77.54, 0.86}, 
 {"SVK", "Europe", "Slovakia", "2020-03-23", 186., 1., 17.571, "", "", 0., 
  34.068, 0.183, 3.218, "", "", 0., 1.22, "", "", "", "", "", "", "", "", 
  451., 3940., 0.722, 0.083, 335., 0.061, 0.056, 17.9, "tests performed", "", 
  "", "", "", "", "", "", "", "", 75., 5.459643*^6, 113.128, 41.2, 15.07, 
  9.167, 30155.152, 0.7, 287.959, 7.29, 23.1, 37.7, "", 5.82, 77.54, 0.86}, 
 {"SVK", "Europe", "Slovakia", "2020-03-24", 204., 18., 18.857, "", "", 0., 
  37.365, 3.297, 3.454, "", "", 0., 1.22, "", "", "", "", "", "", "", "", 
  476., 4416., 0.809, 0.087, 358., 0.066, 0.048, 20.8, "tests performed", "", 
  "", "", "", "", "", "", "", "", 75., 5.459643*^6, 113.128, 41.2, 15.07, 
  9.167, 30155.152, 0.7, 287.959, 7.29, 23.1, 37.7, "", 5.82, 77.54, 0.86}, 
 {"SVK", "Europe", "Slovakia", "2020-03-25", 216., 12., 15.857, "", "", 0., 
  39.563, 2.198, 2.904, "", "", 0., 1.23, "", "", "", "", "", "", "", "", 
  335., 4751., 0.87, 0.061, 373., 0.068, 0.047, 21.3, "tests performed", "", 
  "", "", "", "", "", "", "", "", 75., 5.459643*^6, 113.128, 41.2, 15.07, 
  9.167, 30155.152, 0.7, 287.959, 7.29, 23.1, 37.7, "", 5.82, 77.54, 0.86}, 
 {"SVK", "Europe", "Slovakia", "2020-03-26", 226., 10., 14.714, "", "", 0., 
  41.395, 1.832, 2.695, "", "", 0., 1.25, "", "", "", "", "", "", "", "", 
  913., 5664., 1.037, 0.167, 461., 0.084, 0.045, 22.2, "tests performed", "", 
  "", "", "", "", "", "", "", "", 75., 5.459643*^6, 113.128, 41.2, 15.07, 
  9.167, 30155.152, 0.7, 287.959, 7.29, 23.1, 37.7, "", 5.82, 77.54, 0.86}, 
 {"SVK", "Europe", "Slovakia", "2020-03-27", 269., 43., 18.857, "", "", 0., 
  49.271, 7.876, 3.454, "", "", 0., 1.28, "", "", "", "", "", "", "", "", 
  747., 6411., 1.174, 0.137, 515., 0.094, 0.043, 23.3, "tests performed", "", 
  "", "", "", "", "", "", "", "", 75., 5.459643*^6, 113.128, 41.2, 15.07, 
  9.167, 30155.152, 0.7, 287.959, 7.29, 23.1, 37.7, "", 5.82, 77.54, 0.86}, 
 {"SVK", "Europe", "Slovakia", "2020-03-28", 292., 23., 16.286, "", "", 0., 
  53.483, 4.213, 2.983, "", "", 0., 1.28, "", "", "", "", "", "", "", "", 
  720., 7131., 1.306, 0.132, 555., 0.102, 0.035, 28.6, "tests performed", "", 
  "", "", "", "", "", "", "", "", 75., 5.459643*^6, 113.128, 41.2, 15.07, 
  9.167, 30155.152, 0.7, 287.959, 7.29, 23.1, 37.7, "", 5.82, 77.54, 0.86}, 
 {"SVK", "Europe", "Slovakia", "2020-03-29", 314., 22., 18.429, "", "", 0., 
  57.513, 4.03, 3.375, "", "", 0., 1.29, "", "", "", "", "", "", "", "", 
  401., 7532., 1.38, 0.073, 578., 0.106, 0.037, 27., "tests performed", "", 
  "", "", "", "", "", "", "", "", 75., 5.459643*^6, 113.128, 41.2, 15.07, 
  9.167, 30155.152, 0.7, 287.959, 7.29, 23.1, 37.7, "", 5.82, 77.54, 0.86}, 
 {"SVK", "Europe", "Slovakia", "2020-03-30", 336., 22., 21.429, "", "", 0., 
  61.542, 4.03, 3.925, "", "", 0., 1.29, "", "", "", "", "", "", "", "", 
  688., 8220., 1.506, 0.126, 611., 0.112, 0.037, 27., "tests performed", "", 
  "", "", "", "", "", "", "", "", 75., 5.459643*^6, 113.128, 41.2, 15.07, 
  9.167, 30155.152, 0.7, 287.959, 7.29, 23.1, 37.7, "", 5.82, 77.54, 0.86}, 
 {"SVK", "Europe", "Slovakia", "2020-03-31", 363., 27., 22.714, "", "", 0., 
  66.488, 4.945, 4.16, "", "", 0., 1.28, "", "", "", "", "", "", "", "", 
  877., 9097., 1.666, 0.161, 669., 0.123, 0.039, 25.6, "tests performed", "", 
  "", "", "", "", "", "", "", "", 75., 5.459643*^6, 113.128, 41.2, 15.07, 
  9.167, 30155.152, 0.7, 287.959, 7.29, 23.1, 37.7, "", 5.82, 77.54, 0.86}, 
 {"SVK", "Europe", "Slovakia", "2020-04-01", 400., 37., 26.286, 1., 1., 
  0.143, 73.265, 6.777, 4.815, 0.183, 0.183, 0.026, 1.28, "", "", "", "", "", 
  "", "", "", 1191., 10288., 1.884, 0.218, 791., 0.145, 0.036, 27.8, 
  "tests performed", "", "", "", "", "", "", "", "", "", 75., 5.459643*^6, 
  113.128, 41.2, 15.07, 9.167, 30155.152, 0.7, 287.959, 7.29, 23.1, 37.7, "", 
  5.82, 77.54, 0.86}, {"SVK", "Europe", "Slovakia", "2020-04-02", 426., 26., 
  28.571, 1., 0., 0.143, 78.027, 4.762, 5.233, 0.183, 0., 0.026, 1.27, "", 
  "", "", "", "", "", "", "", 1454., 11742., 2.151, 0.266, 868., 0.159, 0.03, 
  33.3, "tests performed", "", "", "", "", "", "", "", "", "", 75., 
  5.459643*^6, 113.128, 41.2, 15.07, 9.167, 30155.152, 0.7, 287.959, 7.29, 
  23.1, 37.7, "", 5.82, 77.54, 0.86}, {"SVK", "Europe", "Slovakia", 
  "2020-04-03", 450., 24., 25.857, 1., 0., 0.143, 82.423, 4.396, 4.736, 
  0.183, 0., 0.026, 1.27, "", "", "", "", "", "", "", "", 1889., 13631., 
  2.497, 0.346, 1031., 0.189, 0.025, 40., "tests performed", "", "", "", "", 
  "", "", "", "", "", 75., 5.459643*^6, 113.128, 41.2, 15.07, 9.167, 
  30155.152, 0.7, 287.959, 7.29, 23.1, 37.7, "", 5.82, 77.54, 0.86}, 
 {"SVK", "Europe", "Slovakia", "2020-04-04", 471., 21., 25.571, 1., 0., 
  0.143, 86.269, 3.846, 4.684, 0.183, 0., 0.026, 1.27, "", "", "", "", "", 
  "", "", "", 1524., 15155., 2.776, 0.279, 1146., 0.21, 0.021, 47.6, 
  "tests performed", "", "", "", "", "", "", "", "", "", 75., 5.459643*^6, 
  113.128, 41.2, 15.07, 9.167, 30155.152, 0.7, 287.959, 7.29, 23.1, 37.7, "", 
  5.82, 77.54, 0.86}, {"SVK", "Europe", "Slovakia", "2020-04-05", 485., 14., 
  24.429, 1., 0., 0.143, 88.834, 2.564, 4.474, 0.183, 0., 0.026, 1.29, "", 
  "", "", "", "", "", "", "", 1036., 16191., 2.966, 0.19, 1237., 0.227, 
  0.023, 43.5, "tests performed", "", "", "", "", "", "", "", "", "", 75., 
  5.459643*^6, 113.128, 41.2, 15.07, 9.167, 30155.152, 0.7, 287.959, 7.29, 
  23.1, 37.7, "", 5.82, 77.54, 0.86}, {"SVK", "Europe", "Slovakia", 
  "2020-04-06", 534., 49., 28.286, 2., 1., 0.286, 97.809, 8.975, 5.181, 
  0.366, 0.183, 0.052, 1.31, "", "", "", "", "", "", "", "", 1448., 17639., 
  3.231, 0.265, 1346., 0.247, 0.023, 43.5, "tests performed", "", "", "", "", 
  "", "", "", "", "", 75., 5.459643*^6, 113.128, 41.2, 15.07, 9.167, 
  30155.152, 0.7, 287.959, 7.29, 23.1, 37.7, "", 5.82, 77.54, 0.86}, 
 {"SVK", "Europe", "Slovakia", "2020-04-07", 581., 47., 31.143, 2., 0., 
  0.286, 106.417, 8.609, 5.704, 0.366, 0., 0.052, 1.3, "", "", "", "", "", 
  "", "", "", 2042., 19681., 3.605, 0.374, 1512., 0.277, 0.027, 37., 
  "tests performed", "", "", "", "", "", "", "", "", "", 75., 5.459643*^6, 
  113.128, 41.2, 15.07, 9.167, 30155.152, 0.7, 287.959, 7.29, 23.1, 37.7, "", 
  5.82, 77.54, 0.86}, {"SVK", "Europe", "Slovakia", "2020-04-08", 682., 101., 
  40.286, 2., 0., 0.143, 124.917, 18.499, 7.379, 0.366, 0., 0.026, 1.28, "", 
  "", "", "", "", "", "", "", 1690., 21371., 3.914, 0.31, 1583., 0.29, 0.025, 
  40., "tests performed", "", "", "", "", "", "", "", "", "", 87.04, 
  5.459643*^6, 113.128, 41.2, 15.07, 9.167, 30155.152, 0.7, 287.959, 7.29, 
  23.1, 37.7, "", 5.82, 77.54, 0.86}, {"SVK", "Europe", "Slovakia", 
  "2020-04-09", 701., 19., 39.286, 2., 0., 0.143, 128.397, 3.48, 7.196, 
  0.366, 0., 0.026, 1.23, "", "", "", "", "", "", "", "", 2301., 23672., 
  4.336, 0.421, 1704., 0.312, 0.022, 45.5, "tests performed", "", "", "", "", 
  "", "", "", "", "", 87.04, 5.459643*^6, 113.128, 41.2, 15.07, 9.167, 
  30155.152, 0.7, 287.959, 7.29, 23.1, 37.7, "", 5.82, 77.54, 0.86}, 
 {"SVK", "Europe", "Slovakia", "2020-04-10", 715., 14., 37.857, 2., 0., 
  0.143, 130.961, 2.564, 6.934, 0.366, 0., 0.026, 1.2, "", "", "", "", "", 
  "", "", "", 2174., 25846., 4.734, 0.398, 1745., 0.32, 0.021, 47.6, 
  "tests performed", "", "", "", "", "", "", "", "", "", 87.04, 5.459643*^6, 
  113.128, 41.2, 15.07, 9.167, 30155.152, 0.7, 287.959, 7.29, 23.1, 37.7, "", 
  5.82, 77.54, 0.86}, {"SVK", "Europe", "Slovakia", "2020-04-11", 728., 13., 
  36.714, 2., 0., 0.143, 133.342, 2.381, 6.725, 0.366, 0., 0.026, 1.19, "", 
  "", "", "", "", "", "", "", 1580., 27426., 5.023, 0.289, 1753., 0.321, 
  0.021, 47.6, "tests performed", "", "", "", "", "", "", "", "", "", 87.04, 
  5.459643*^6, 113.128, 41.2, 15.07, 9.167, 30155.152, 0.7, 287.959, 7.29, 
  23.1, 37.7, "", 5.82, 77.54, 0.86}, {"SVK", "Europe", "Slovakia", 
  "2020-04-12", 742., 14., 36.714, 2., 0., 0.143, 135.906, 2.564, 6.725, 
  0.366, 0., 0.026, 1.19, "", "", "", "", "", "", "", "", 1324., 28750., 
  5.266, 0.243, 1794., 0.329, 0.019, 52.6, "tests performed", "", "", "", "", 
  "", "", "", "", "", 87.04, 5.459643*^6, 113.128, 41.2, 15.07, 9.167, 
  30155.152, 0.7, 287.959, 7.29, 23.1, 37.7, "", 5.82, 77.54, 0.86}, 
 {"SVK", "Europe", "Slovakia", "2020-04-13", 769., 27., 33.571, 2., 0., 0., 
  140.852, 4.945, 6.149, 0.366, 0., 0., 1.2, "", "", "", "", "", "", "", "", 
  1302., 30052., 5.504, 0.238, 1773., 0.325, 0.02, 50., "tests performed", 
  "", "", "", "", "", "", "", "", "", 87.04, 5.459643*^6, 113.128, 41.2, 
  15.07, 9.167, 30155.152, 0.7, 287.959, 7.29, 23.1, 37.7, "", 5.82, 77.54, 
  0.86}, {"SVK", "Europe", "Slovakia", "2020-04-14", 835., 66., 36.286, 2., 
  0., 0., 152.94, 12.089, 6.646, 0.366, 0., 0., 1.2, "", "", "", "", "", "", 
  "", "", 1439., 31491., 5.768, 0.264, 1687., 0.309, 0.015, 66.7, 
  "tests performed", "", "", "", "", "", "", "", "", "", 75., 5.459643*^6, 
  113.128, 41.2, 15.07, 9.167, 30155.152, 0.7, 287.959, 7.29, 23.1, 37.7, "", 
  5.82, 77.54, 0.86}, {"SVK", "Europe", "Slovakia", "2020-04-15", 863., 28., 
  25.857, 6., 4., 0.571, 158.069, 5.129, 4.736, 1.099, 0.733, 0.105, 1.19, 
  "", "", "", "", "", "", "", "", 2967., 34458., 6.311, 0.543, 1870., 0.343, 
  0.021, 47.6, "tests performed", "", "", "", "", "", "", "", "", "", 75., 
  5.459643*^6, 113.128, 41.2, 15.07, 9.167, 30155.152, 0.7, 287.959, 7.29, 
  23.1, 37.7, "", 5.82, 77.54, 0.86}, {"SVK", "Europe", "Slovakia", 
  "2020-04-16", 977., 114., 39.429, 8., 2., 0.857, 178.949, 20.88, 7.222, 
  1.465, 0.366, 0.157, 1.19, "", "", "", "", "", "", "", "", 3351., 37809., 
  6.925, 0.614, 2020., 0.37, 0.024, 41.7, "tests performed", "", "", "", "", 
  "", "", "", "", "", 75., 5.459643*^6, 113.128, 41.2, 15.07, 9.167, 
  30155.152, 0.7, 287.959, 7.29, 23.1, 37.7, "", 5.82, 77.54, 0.86}, 
 {"SVK", "Europe", "Slovakia", "2020-04-17", 1049., 72., 47.714, 9., 1., 1., 
  192.137, 13.188, 8.739, 1.648, 0.183, 0.183, 1.15, "", "", "", "", "", "", 
  "", "", 3144., 40953., 7.501, 0.576, 2158., 0.395, 0.024, 41.7, 
  "tests performed", "", "", "", "", "", "", "", "", "", 75., 5.459643*^6, 
  113.128, 41.2, 15.07, 9.167, 30155.152, 0.7, 287.959, 7.29, 23.1, 37.7, "", 
  5.82, 77.54, 0.86}, {"SVK", "Europe", "Slovakia", "2020-04-18", 1089., 40., 
  51.571, 11., 2., 1.286, 199.464, 7.326, 9.446, 2.015, 0.366, 0.235, 1.1, 
  "", "", "", "", "", "", "", "", 3323., 44276., 8.11, 0.609, 2407., 0.441, 
  0.025, 40., "tests performed", "", "", "", "", "", "", "", "", "", 75., 
  5.459643*^6, 113.128, 41.2, 15.07, 9.167, 30155.152, 0.7, 287.959, 7.29, 
  23.1, 37.7, "", 5.82, 77.54, 0.86}, {"SVK", "Europe", "Slovakia", 
  "2020-04-19", 1161., 72., 59.857, 12., 1., 1.429, 212.651, 13.188, 10.964, 
  2.198, 0.183, 0.262, 1.05, "", "", "", "", "", "", "", "", 2458., 46734., 
  8.56, 0.45, 2569., 0.471, 0.022, 45.5, "tests performed", "", "", "", "", 
  "", "", "", "", "", 75., 5.459643*^6, 113.128, 41.2, 15.07, 9.167, 
  30155.152, 0.7, 287.959, 7.29, 23.1, 37.7, "", 5.82, 77.54, 0.86}, 
 {"SVK", "Europe", "Slovakia", "2020-04-20", 1173., 12., 57.714, 13., 1., 
  1.571, 214.849, 2.198, 10.571, 2.381, 0.183, 0.288, 0.99, "", "", "", "", 
  "", "", "", "", 2694., 49428., 9.053, 0.493, 2768., 0.507, 0.019, 52.6, 
  "tests performed", "", "", "", "", "", "", "", "", "", 75., 5.459643*^6, 
  113.128, 41.2, 15.07, 9.167, 30155.152, 0.7, 287.959, 7.29, 23.1, 37.7, "", 
  5.82, 77.54, 0.86}, {"SVK", "Europe", "Slovakia", "2020-04-21", 1199., 26., 
  52., 14., 1., 1.714, 219.611, 4.762, 9.524, 2.564, 0.183, 0.314, 0.93, "", 
  "", "", "", "", "", "", "", 3468., 52896., 9.689, 0.635, 3058., 0.56, 
  0.018, 55.6, "tests performed", "", "", "", "", "", "", "", "", "", 75., 
  5.459643*^6, 113.128, 41.2, 15.07, 9.167, 30155.152, 0.7, 287.959, 7.29, 
  23.1, 37.7, "", 5.82, 77.54, 0.86}, {"SVK", "Europe", "Slovakia", 
  "2020-04-22", 1244., 45., 54.429, 14., 0., 1.143, 227.854, 8.242, 9.969, 
  2.564, 0., 0.209, 0.88, "", "", "", "", "", "", "", "", 4525., 57421., 
  10.517, 0.829, 3280., 0.601, 0.015, 66.7, "tests performed", "", "", "", 
  "", "", "", "", "", "", 75., 5.459643*^6, 113.128, 41.2, 15.07, 9.167, 
  30155.152, 0.7, 287.959, 7.29, 23.1, 37.7, "", 5.82, 77.54, 0.86}, 
 {"SVK", "Europe", "Slovakia", "2020-04-23", 1325., 81., 49.714, 15., 1., 1., 
  242.69, 14.836, 9.106, 2.747, 0.183, 0.183, 0.84, "", "", "", "", "", "", 
  "", "", 3840., 61261., 11.221, 0.703, 3350., 0.614, 0.013, 76.9, 
  "tests performed", "", "", "", "", "", "", "", "", "", 75., 5.459643*^6, 
  113.128, 41.2, 15.07, 9.167, 30155.152, 0.7, 287.959, 7.29, 23.1, 37.7, "", 
  5.82, 77.54, 0.86}, {"SVK", "Europe", "Slovakia", "2020-04-24", 1360., 35., 
  44.429, 17., 2., 1.143, 249.101, 6.411, 8.138, 3.114, 0.366, 0.209, 0.78, 
  "", "", "", "", "", "", "", "", 4828., 66089., 12.105, 0.884, 3591., 0.658, 
  0.011, 90.9, "tests performed", "", "", "", "", "", "", "", "", "", 75., 
  5.459643*^6, 113.128, 41.2, 15.07, 9.167, 30155.152, 0.7, 287.959, 7.29, 
  23.1, 37.7, "", 5.82, 77.54, 0.86}, {"SVK", "Europe", "Slovakia", 
  "2020-04-25", 1373., 13., 40.571, 17., 0., 0.857, 251.482, 2.381, 7.431, 
  3.114, 0., 0.157, 0.72, "", "", "", "", "", "", "", "", 4839., 70928., 
  12.991, 0.886, 3807., 0.697, 0.008, 125., "tests performed", "", "", "", 
  "", "", "", "", "", "", 75., 5.459643*^6, 113.128, 41.2, 15.07, 9.167, 
  30155.152, 0.7, 287.959, 7.29, 23.1, 37.7, "", 5.82, 77.54, 0.86}, 
 {"SVK", "Europe", "Slovakia", "2020-04-26", 1379., 6., 31.143, 18., 1., 
  0.857, 252.581, 1.099, 5.704, 3.297, 0.183, 0.157, 0.67, "", "", "", "", 
  "", "", "", "", 3171., 74099., 13.572, 0.581, 3909., 0.716, 0.008, 125., 
  "tests performed", "", "", "", "", "", "", "", "", "", 75., 5.459643*^6, 
  113.128, 41.2, 15.07, 9.167, 30155.152, 0.7, 287.959, 7.29, 23.1, 37.7, "", 
  5.82, 77.54, 0.86}, {"SVK", "Europe", "Slovakia", "2020-04-27", 1381., 2., 
  29.714, 18., 0., 0.714, 252.947, 0.366, 5.443, 3.297, 0., 0.131, 0.63, "", 
  "", "", "", "", "", "", "", 1767., 75866., 13.896, 0.324, 3777., 0.692, 
  0.007, 142.9, "tests performed", "", "", "", "", "", "", "", "", "", 75., 
  5.459643*^6, 113.128, 41.2, 15.07, 9.167, 30155.152, 0.7, 287.959, 7.29, 
  23.1, 37.7, "", 5.82, 77.54, 0.86}, {"SVK", "Europe", "Slovakia", 
  "2020-04-28", 1384., 3., 26.429, 20., 2., 0.857, 253.496, 0.549, 4.841, 
  3.663, 0.366, 0.157, 0.59, "", "", "", "", "", "", "", "", 5472., 81338., 
  14.898, 1.002, 4063., 0.744, 0.005, 200., "tests performed", "", "", "", 
  "", "", "", "", "", "", 75., 5.459643*^6, 113.128, 41.2, 15.07, 9.167, 
  30155.152, 0.7, 287.959, 7.29, 23.1, 37.7, "", 5.82, 77.54, 0.86}, 
 {"SVK", "Europe", "Slovakia", "2020-04-29", 1391., 7., 21., 22., 2., 1.143, 
  254.779, 1.282, 3.846, 4.03, 0.366, 0.209, 0.56, "", "", "", "", "", "", 
  "", "", 4584., 85922., 15.738, 0.84, 4072., 0.746, 0.002, 500., 
  "tests performed", "", "", "", "", "", "", "", "", "", 75., 5.459643*^6, 
  113.128, 41.2, 15.07, 9.167, 30155.152, 0.7, 287.959, 7.29, 23.1, 37.7, "", 
  5.82, 77.54, 0.86}, {"SVK", "Europe", "Slovakia", "2020-04-30", 1396., 5., 
  10.143, 23., 1., 1.143, 255.694, 0.916, 1.858, 4.213, 0.183, 0.209, 0.53, 
  "", "", 51., 9.341, "", "", "", "", 5150., 91072., 16.681, 0.943, 4259., 
  0.78, 0.001, 1000., "tests performed", "", "", "", "", "", "", "", "", "", 
  75., 5.459643*^6, 113.128, 41.2, 15.07, 9.167, 30155.152, 0.7, 287.959, 
  7.29, 23.1, 37.7, "", 5.82, 77.54, 0.86}, {"SVK", "Europe", "Slovakia", 
  "2020-05-01", 1403., 7., 6.143, 23., 0., 0.857, 256.977, 1.282, 1.125, 
  4.213, 0., 0.157, 0.53, "", "", 43., 7.876, "", "", "", "", 3698., 94770., 
  17.358, 0.677, 4097., 0.75, 0.001, 1000., "tests performed", "", "", "", 
  "", "", "", "", "", "", 75., 5.459643*^6, 113.128, 41.2, 15.07, 9.167, 
  30155.152, 0.7, 287.959, 7.29, 23.1, 37.7, "", 5.82, 77.54, 0.86}, 
 {"SVK", "Europe", "Slovakia", "2020-05-02", 1407., 4., 4.857, 24., 1., 1., 
  257.709, 0.733, 0.89, 4.396, 0.183, 0.183, 0.53, "", "", 41., 7.51, "", "", 
  "", "", 1450., 96220., 17.624, 0.266, 3613., 0.662, 0.001, 1000., 
  "tests performed", "", "", "", "", "", "", "", "", "", 75., 5.459643*^6, 
  113.128, 41.2, 15.07, 9.167, 30155.152, 0.7, 287.959, 7.29, 23.1, 37.7, "", 
  5.82, 77.54, 0.86}, {"SVK", "Europe", "Slovakia", "2020-05-03", 1408., 1., 
  4.143, 24., 0., 0.857, 257.892, 0.183, 0.759, 4.396, 0., 0.157, 0.54, "", 
  "", 42., 7.693, "", "", "", "", 1584., 97804., 17.914, 0.29, 3386., 0.62, 
  0.001, 1000., "tests performed", "", "", "", "", "", "", "", "", "", 75., 
  5.459643*^6, 113.128, 41.2, 15.07, 9.167, 30155.152, 0.7, 287.959, 7.29, 
  23.1, 37.7, "", 5.82, 77.54, 0.86}, {"SVK", "Europe", "Slovakia", 
  "2020-05-04", 1413., 5., 4.571, 25., 1., 1., 258.808, 0.916, 0.837, 4.579, 
  0.183, 0.183, 0.54, "", "", 38., 6.96, "", "", "", "", 2060., 99864., 
  18.291, 0.377, 3428., 0.628, 0.002, 500., "tests performed", "", "", "", 
  "", "", "", "", "", "", 75., 5.459643*^6, 113.128, 41.2, 15.07, 9.167, 
  30155.152, 0.7, 287.959, 7.29, 23.1, 37.7, "", 5.82, 77.54, 0.86}, 
 {"SVK", "Europe", "Slovakia", "2020-05-05", 1421., 8., 5.286, 25., 0., 
  0.714, 260.273, 1.465, 0.968, 4.579, 0., 0.131, 0.55, "", "", 35., 6.411, 
  "", "", "", "", 4742., 104606., 19.16, 0.869, 3324., 0.609, 0.002, 500., 
  "tests performed", "", "", "", "", "", "", "", "", "", 75., 5.459643*^6, 
  113.128, 41.2, 15.07, 9.167, 30155.152, 0.7, 287.959, 7.29, 23.1, 37.7, "", 
  5.82, 77.54, 0.86}, {"SVK", "Europe", "Slovakia", "2020-05-06", 1429., 8., 
  5.429, 25., 0., 0.429, 261.739, 1.465, 0.994, 4.579, 0., 0.078, 0.55, "", 
  "", 34., 6.228, "", "", "", "", 5161., 109767., 20.105, 0.945, 3406., 
  0.624, 0.002, 500., "tests performed", "", "", "", "", "", "", "", "", "", 
  71.3, 5.459643*^6, 113.128, 41.2, 15.07, 9.167, 30155.152, 0.7, 287.959, 
  7.29, 23.1, 37.7, "", 5.82, 77.54, 0.86}, {"SVK", "Europe", "Slovakia", 
  "2020-05-07", 1445., 16., 7., 26., 1., 0.429, 264.669, 2.931, 1.282, 4.762, 
  0.183, 0.078, 0.56, "", "", 29., 5.312, "", "", "", "", 4694., 114461., 
  20.965, 0.86, 3341., 0.612, 0.002, 500., "tests performed", "", "", "", "", 
  "", "", "", "", "", 71.3, 5.459643*^6, 113.128, 41.2, 15.07, 9.167, 
  30155.152, 0.7, 287.959, 7.29, 23.1, 37.7, "", 5.82, 77.54, 0.86}, 
 {"SVK", "Europe", "Slovakia", "2020-05-08", 1455., 10., 7.429, 26., 0., 
  0.429, 266.501, 1.832, 1.361, 4.762, 0., 0.078, 0.56, "", "", 22., 4.03, 
  "", "", "", "", 3910., 118371., 21.681, 0.716, 3372., 0.618, 0.002, 500., 
  "tests performed", "", "", "", "", "", "", "", "", "", 71.3, 5.459643*^6, 
  113.128, 41.2, 15.07, 9.167, 30155.152, 0.7, 287.959, 7.29, 23.1, 37.7, "", 
  5.82, 77.54, 0.86}, {"SVK", "Europe", "Slovakia", "2020-05-09", 1455., 0., 
  6.857, 26., 0., 0.286, 266.501, 0., 1.256, 4.762, 0., 0.052, 0.56, "", "", 
  20., 3.663, "", "", "", "", 1488., 119859., 21.954, 0.273, 3377., 0.619, 
  0.002, 500., "tests performed", "", "", "", "", "", "", "", "", "", 71.3, 
  5.459643*^6, 113.128, 41.2, 15.07, 9.167, 30155.152, 0.7, 287.959, 7.29, 
  23.1, 37.7, "", 5.82, 77.54, 0.86}, {"SVK", "Europe", "Slovakia", 
  "2020-05-10", 1457., 2., 7., 26., 0., 0.286, 266.867, 0.366, 1.282, 4.762, 
  0., 0.052, 0.56, "", "", 20., 3.663, "", "", "", "", 786., 120645., 22.098, 
  0.144, 3263., 0.598, 0.002, 500., "tests performed", "", "", "", "", "", 
  "", "", "", "", 71.3, 5.459643*^6, 113.128, 41.2, 15.07, 9.167, 30155.152, 
  0.7, 287.959, 7.29, 23.1, 37.7, "", 5.82, 77.54, 0.86}, 
 {"SVK", "Europe", "Slovakia", "2020-05-11", 1457., 0., 6.286, 26., 0., 
  0.143, 266.867, 0., 1.151, 4.762, 0., 0.026, 0.57, "", "", 18., 3.297, "", 
  "", "", "", 2063., 122708., 22.475, 0.378, 3263., 0.598, 0.002, 500., 
  "tests performed", "", "", "", "", "", "", "", "", "", 71.3, 5.459643*^6, 
  113.128, 41.2, 15.07, 9.167, 30155.152, 0.7, 287.959, 7.29, 23.1, 37.7, "", 
  5.82, 77.54, 0.86}, {"SVK", "Europe", "Slovakia", "2020-05-12", 1465., 8., 
  6.286, 27., 1., 0.286, 268.333, 1.465, 1.151, 4.945, 0.183, 0.052, 0.58, 
  "", "", 18., 3.297, "", "", "", "", 4326., 127034., 23.268, 0.792, 3204., 
  0.587, 0.002, 500., "tests performed", "", "", "", "", "", "", "", "", "", 
  71.3, 5.459643*^6, 113.128, 41.2, 15.07, 9.167, 30155.152, 0.7, 287.959, 
  7.29, 23.1, 37.7, "", 5.82, 77.54, 0.86}, {"SVK", "Europe", "Slovakia", 
  "2020-05-13", 1469., 4., 5.714, 27., 0., 0.286, 269.065, 0.733, 1.047, 
  4.945, 0., 0.052, 0.58, "", "", 20., 3.663, "", "", "", "", 4876., 131910., 
  24.161, 0.893, 3163., 0.579, 0.001, 1000., "tests performed", "", "", "", 
  "", "", "", "", "", "", 71.3, 5.459643*^6, 113.128, 41.2, 15.07, 9.167, 
  30155.152, 0.7, 287.959, 7.29, 23.1, 37.7, "", 5.82, 77.54, 0.86}, 
 {"SVK", "Europe", "Slovakia", "2020-05-14", 1477., 8., 4.571, 27., 0., 
  0.143, 270.531, 1.465, 0.837, 4.945, 0., 0.026, 0.59, "", "", 21., 3.846, 
  "", "", "", "", 3992., 135902., 24.892, 0.731, 3063., 0.561, 0.001, 1000., 
  "tests performed", "", "", "", "", "", "", "", "", "", 71.3, 5.459643*^6, 
  113.128, 41.2, 15.07, 9.167, 30155.152, 0.7, 287.959, 7.29, 23.1, 37.7, "", 
  5.82, 77.54, 0.86}, {"SVK", "Europe", "Slovakia", "2020-05-15", 1480., 3., 
  3.571, 27., 0., 0.143, 271.08, 0.549, 0.654, 4.945, 0., 0.026, 0.6, "", "", 
  19., 3.48, "", "", "", "", 4084., 139986., 25.64, 0.748, 3088., 0.566, 
  0.002, 500., "tests performed", "", "", "", "", "", "", "", "", "", 71.3, 
  5.459643*^6, 113.128, 41.2, 15.07, 9.167, 30155.152, 0.7, 287.959, 7.29, 
  23.1, 37.7, "", 5.82, 77.54, 0.86}, {"SVK", "Europe", "Slovakia", 
  "2020-05-16", 1493., 13., 5.429, 28., 1., 0.286, 273.461, 2.381, 0.994, 
  5.129, 0.183, 0.052, 0.61, "", "", 19., 3.48, "", "", "", "", 2476., 
  142462., 26.094, 0.454, 3229., 0.591, 0.002, 500., "tests performed", "", 
  "", "", "", "", "", "", "", "", 71.3, 5.459643*^6, 113.128, 41.2, 15.07, 
  9.167, 30155.152, 0.7, 287.959, 7.29, 23.1, 37.7, "", 5.82, 77.54, 0.86}, 
 {"SVK", "Europe", "Slovakia", "2020-05-17", 1494., 1., 5.286, 28., 0., 
  0.286, 273.644, 0.183, 0.968, 5.129, 0., 0.052, 0.6, "", "", 18., 3.297, 
  "", "", "", "", 971., 143433., 26.271, 0.178, 3255., 0.596, 0.002, 500., 
  "tests performed", "", "", "", "", "", "", "", "", "", 71.3, 5.459643*^6, 
  113.128, 41.2, 15.07, 9.167, 30155.152, 0.7, 287.959, 7.29, 23.1, 37.7, "", 
  5.82, 77.54, 0.86}, {"SVK", "Europe", "Slovakia", "2020-05-18", 1495., 1., 
  5.429, 28., 0., 0.286, 273.827, 0.183, 0.994, 5.129, 0., 0.052, 0.59, "", 
  "", 15., 2.747, "", "", "", "", 2041., 145474., 26.645, 0.374, 3252., 
  0.596, 0.001, 1000., "tests performed", "", "", "", "", "", "", "", "", "", 
  71.3, 5.459643*^6, 113.128, 41.2, 15.07, 9.167, 30155.152, 0.7, 287.959, 
  7.29, 23.1, 37.7, "", 5.82, 77.54, 0.86}, {"SVK", "Europe", "Slovakia", 
  "2020-05-19", 1495., 0., 4.286, 28., 0., 0.143, 273.827, 0., 0.785, 5.129, 
  0., 0.026, 0.58, "", "", 15., 2.747, "", "", "", "", 3371., 148845., 
  27.263, 0.617, 3116., 0.571, 0.001, 1000., "tests performed", "", "", "", 
  "", "", "", "", "", "", 71.3, 5.459643*^6, 113.128, 41.2, 15.07, 9.167, 
  30155.152, 0.7, 287.959, 7.29, 23.1, 37.7, "", 5.82, 77.54, 0.86}, 
 {"SVK", "Europe", "Slovakia", "2020-05-20", 1496., 1., 3.857, 28., 0., 
  0.143, 274.011, 0.183, 0.706, 5.129, 0., 0.026, 0.58, "", "", 14., 2.564, 
  "", "", "", "", 2933., 151778., 27.8, 0.537, 2838., 0.52, 0.001, 1000., 
  "tests performed", "", "", "", "", "", "", "", "", "", 71.3, 5.459643*^6, 
  113.128, 41.2, 15.07, 9.167, 30155.152, 0.7, 287.959, 7.29, 23.1, 37.7, "", 
  5.82, 77.54, 0.86}, {"SVK", "Europe", "Slovakia", "2020-05-21", 1502., 6., 
  3.571, 28., 0., 0.143, 275.11, 1.099, 0.654, 5.129, 0., 0.026, 0.59, "", 
  "", 12., 2.198, "", "", "", "", 2751., 154529., 28.304, 0.504, 2661., 
  0.487, 0.001, 1000., "tests performed", "", "", "", "", "", "", "", "", "", 
  71.3, 5.459643*^6, 113.128, 41.2, 15.07, 9.167, 30155.152, 0.7, 287.959, 
  7.29, 23.1, 37.7, "", 5.82, 77.54, 0.86}, {"SVK", "Europe", "Slovakia", 
  "2020-05-22", 1503., 1., 3.286, 28., 0., 0.143, 275.293, 0.183, 0.602, 
  5.129, 0., 0.026, 0.61, "", "", 9., 1.648, "", "", "", "", 2236., 156765., 
  28.713, 0.41, 2397., 0.439, 0.001, 1000., "tests performed", "", "", "", 
  "", "", "", "", "", "", 71.3, 5.459643*^6, 113.128, 41.2, 15.07, 9.167, 
  30155.152, 0.7, 287.959, 7.29, 23.1, 37.7, "", 5.82, 77.54, 0.86}, 
 {"SVK", "Europe", "Slovakia", "2020-05-23", 1504., 1., 1.571, 28., 0., 0., 
  275.476, 0.183, 0.288, 5.129, 0., 0., 0.62, "", "", 10., 1.832, "", "", "", 
  "", 1649., 158414., 29.015, 0.302, 2279., 0.417, 0.001, 1000., 
  "tests performed", "", "", "", "", "", "", "", "", "", 71.3, 5.459643*^6, 
  113.128, 41.2, 15.07, 9.167, 30155.152, 0.7, 287.959, 7.29, 23.1, 37.7, "", 
  5.82, 77.54, 0.86}, {"SVK", "Europe", "Slovakia", "2020-05-24", 1509., 5., 
  2.143, 28., 0., 0., 276.392, 0.916, 0.392, 5.129, 0., 0., 0.65, "", "", 
  10., 1.832, "", "", "", "", 645., 159059., 29.134, 0.118, 2232., 0.409, 
  0.001, 1000., "tests performed", "", "", "", "", "", "", "", "", "", 71.3, 
  5.459643*^6, 113.128, 41.2, 15.07, 9.167, 30155.152, 0.7, 287.959, 7.29, 
  23.1, 37.7, "", 5.82, 77.54, 0.86}, {"SVK", "Europe", "Slovakia", 
  "2020-05-25", 1511., 2., 2.286, 28., 0., 0., 276.758, 0.366, 0.419, 5.129, 
  0., 0., 0.65, "", "", 10., 1.832, "", "", "", "", 1464., 160523., 29.402, 
  0.268, 2150., 0.394, 0.001, 1000., "tests performed", "", "", "", "", "", 
  "", "", "", "", 71.3, 5.459643*^6, 113.128, 41.2, 15.07, 9.167, 30155.152, 
  0.7, 287.959, 7.29, 23.1, 37.7, "", 5.82, 77.54, 0.86}, 
 {"SVK", "Europe", "Slovakia", "2020-05-26", 1513., 2., 2.571, 28., 0., 0., 
  277.124, 0.366, 0.471, 5.129, 0., 0., 0.65, "", "", 7., 1.282, "", "", "", 
  "", 2839., 163362., 29.922, 0.52, 2074., 0.38, 0.001, 1000., 
  "tests performed", "", "", "", "", "", "", "", "", "", 71.3, 5.459643*^6, 
  113.128, 41.2, 15.07, 9.167, 30155.152, 0.7, 287.959, 7.29, 23.1, 37.7, "", 
  5.82, 77.54, 0.86}, {"SVK", "Europe", "Slovakia", "2020-05-27", 1515., 2., 
  2.714, 28., 0., 0., 277.491, 0.366, 0.497, 5.129, 0., 0., 0.65, "", "", 6., 
  1.099, "", "", "", "", 2352., 165714., 30.353, 0.431, 1991., 0.365, 0.001, 
  1000., "tests performed", "", "", "", "", "", "", "", "", "", 71.3, 
  5.459643*^6, 113.128, 41.2, 15.07, 9.167, 30155.152, 0.7, 287.959, 7.29, 
  23.1, 37.7, "", 5.82, 77.54, 0.86}, {"SVK", "Europe", "Slovakia", 
  "2020-05-28", 1520., 5., 2.571, 28., 0., 0., 278.406, 0.916, 0.471, 5.129, 
  0., 0., 0.65, "", "", 8., 1.465, "", "", "", "", 1848., 167562., 30.691, 
  0.338, 1862., 0.341, 0.001, 1000., "tests performed", "", "", "", "", "", 
  "", "", "", "", 71.3, 5.459643*^6, 113.128, 41.2, 15.07, 9.167, 30155.152, 
  0.7, 287.959, 7.29, 23.1, 37.7, "", 5.82, 77.54, 0.86}, 
 {"SVK", "Europe", "Slovakia", "2020-05-29", 1520., 0., 2.429, 28., 0., 0., 
  278.406, 0., 0.445, 5.129, 0., 0., 0.66, "", "", 5., 0.916, "", "", "", "", 
  3433., 170995., 31.32, 0.629, 2033., 0.372, 0.001, 1000., 
  "tests performed", "", "", "", "", "", "", "", "", "", 71.3, 5.459643*^6, 
  113.128, 41.2, 15.07, 9.167, 30155.152, 0.7, 287.959, 7.29, 23.1, 37.7, "", 
  5.82, 77.54, 0.86}, {"SVK", "Europe", "Slovakia", "2020-05-30", 1521., 1., 
  2.429, 28., 0., 0., 278.59, 0.183, 0.445, 5.129, 0., 0., 0.67, "", "", 4., 
  0.733, "", "", "", "", 1606., 172601., 31.614, 0.294, 2027., 0.371, 0.001, 
  1000., "tests performed", "", "", "", "", "", "", "", "", "", 71.3, 
  5.459643*^6, 113.128, 41.2, 15.07, 9.167, 30155.152, 0.7, 287.959, 7.29, 
  23.1, 37.7, "", 5.82, 77.54, 0.86}, {"SVK", "Europe", "Slovakia", 
  "2020-05-31", 1521., 0., 1.714, 28., 0., 0., 278.59, 0., 0.314, 5.129, 0., 
  0., 0.69, "", "", 4., 0.733, "", "", "", "", 274., 172875., 31.664, 0.05, 
  1974., 0.362, 0.001, 1000., "tests performed", "", "", "", "", "", "", "", 
  "", "", 71.3, 5.459643*^6, 113.128, 41.2, 15.07, 9.167, 30155.152, 0.7, 
  287.959, 7.29, 23.1, 37.7, "", 5.82, 77.54, 0.86}, 
 {"SVK", "Europe", "Slovakia", "2020-06-01", 1522., 1., 1.571, 28., 0., 0., 
  278.773, 0.183, 0.288, 5.129, 0., 0., 0.71, "", "", 3., 0.549, "", "", "", 
  "", 6418., 179293., 32.84, 1.176, 2681., 0.491, 0., "", "tests performed", 
  "", "", "", "", "", "", "", "", "", 67.59, 5.459643*^6, 113.128, 41.2, 
  15.07, 9.167, 30155.152, 0.7, 287.959, 7.29, 23.1, 37.7, "", 5.82, 77.54, 
  0.86}, {"SVK", "Europe", "Slovakia", "2020-06-02", 1522., 0., 1.286, 28., 
  0., 0., 278.773, 0., 0.235, 5.129, 0., 0., 0.74, "", "", 3., 0.549, "", "", 
  "", "", 2336., 181629., 33.268, 0.428, 2610., 0.478, 0.001, 1000., 
  "tests performed", "", "", "", "", "", "", "", "", "", 67.59, 5.459643*^6, 
  113.128, 41.2, 15.07, 9.167, 30155.152, 0.7, 287.959, 7.29, 23.1, 37.7, "", 
  5.82, 77.54, 0.86}, {"SVK", "Europe", "Slovakia", "2020-06-03", 1525., 3., 
  1.429, 28., 0., 0., 279.322, 0.549, 0.262, 5.129, 0., 0., 0.76, "", "", 2., 
  0.366, "", "", "", "", 2135., 183764., 33.659, 0.391, 2579., 0.472, 0., "", 
  "tests performed", "", "", "", "", "", "", "", "", "", 50.93, 5.459643*^6, 
  113.128, 41.2, 15.07, 9.167, 30155.152, 0.7, 287.959, 7.29, 23.1, 37.7, "", 
  5.82, 77.54, 0.86}, {"SVK", "Europe", "Slovakia", "2020-06-04", 1526., 1., 
  0.857, 28., 0., 0., 279.505, 0.183, 0.157, 5.129, 0., 0., 0.79, "", "", 2., 
  0.366, "", "", "", "", 1832., 185596., 33.994, 0.336, 2576., 0.472, 0., "", 
  "tests performed", "", "", "", "", "", "", "", "", "", 50.93, 5.459643*^6, 
  113.128, 41.2, 15.07, 9.167, 30155.152, 0.7, 287.959, 7.29, 23.1, 37.7, "", 
  5.82, 77.54, 0.86}, {"SVK", "Europe", "Slovakia", "2020-06-05", 1526., 0., 
  0.857, 28., 0., 0., 279.505, 0., 0.157, 5.129, 0., 0., 0.83, "", "", 3., 
  0.549, "", "", "", "", 2639., 188235., 34.478, 0.483, 2463., 0.451, 0., "", 
  "tests performed", "", "", "", "", "", "", "", "", "", 48.15, 5.459643*^6, 
  113.128, 41.2, 15.07, 9.167, 30155.152, 0.7, 287.959, 7.29, 23.1, 37.7, "", 
  5.82, 77.54, 0.86}, {"SVK", "Europe", "Slovakia", "2020-06-06", 1528., 2., 
  1., 28., 0., 0., 279.872, 0.366, 0.183, 5.129, 0., 0., 0.88, "", "", 2., 
  0.366, "", "", "", "", 1180., 189415., 34.694, 0.216, 2402., 0.44, 0., "", 
  "tests performed", "", "", "", "", "", "", "", "", "", 48.15, 5.459643*^6, 
  113.128, 41.2, 15.07, 9.167, 30155.152, 0.7, 287.959, 7.29, 23.1, 37.7, "", 
  5.82, 77.54, 0.86}, {"SVK", "Europe", "Slovakia", "2020-06-07", 1528., 0., 
  1., 28., 0., 0., 279.872, 0., 0.183, 5.129, 0., 0., 0.93, "", "", 2., 
  0.366, "", "", "", "", 160., 189575., 34.723, 0.029, 2386., 0.437, 0., "", 
  "tests performed", "", "", "", "", "", "", "", "", "", 48.15, 5.459643*^6, 
  113.128, 41.2, 15.07, 9.167, 30155.152, 0.7, 287.959, 7.29, 23.1, 37.7, "", 
  5.82, 77.54, 0.86}, {"SVK", "Europe", "Slovakia", "2020-06-08", 1530., 2., 
  1.143, 28., 0., 0., 280.238, 0.366, 0.209, 5.129, 0., 0., 0.99, "", "", 2., 
  0.366, "", "", "", "", 851., 190426., 34.879, 0.156, 1590., 0.291, 0.001, 
  1000., "tests performed", "", "", "", "", "", "", "", "", "", 48.15, 
  5.459643*^6, 113.128, 41.2, 15.07, 9.167, 30155.152, 0.7, 287.959, 7.29, 
  23.1, 37.7, "", 5.82, 77.54, 0.86}, {"SVK", "Europe", "Slovakia", 
  "2020-06-09", 1531., 1., 1.286, 28., 0., 0., 280.421, 0.183, 0.235, 5.129, 
  0., 0., 1.04, "", "", 2., 0.366, "", "", "", "", 1545., 191971., 35.162, 
  0.283, 1477., 0.271, 0.001, 1000., "tests performed", "", "", "", "", "", 
  "", "", "", "", 48.15, 5.459643*^6, 113.128, 41.2, 15.07, 9.167, 30155.152, 
  0.7, 287.959, 7.29, 23.1, 37.7, "", 5.82, 77.54, 0.86}, 
 {"SVK", "Europe", "Slovakia", "2020-06-10", 1533., 2., 1.143, 28., 0., 0., 
  280.788, 0.366, 0.209, 5.129, 0., 0., 1.07, "", "", 2., 0.366, "", "", "", 
  "", 1500., 193471., 35.437, 0.275, 1387., 0.254, 0.002, 500., 
  "tests performed", "", "", "", "", "", "", "", "", "", 45.37, 5.459643*^6, 
  113.128, 41.2, 15.07, 9.167, 30155.152, 0.7, 287.959, 7.29, 23.1, 37.7, "", 
  5.82, 77.54, 0.86}, {"SVK", "Europe", "Slovakia", "2020-06-11", 1541., 8., 
  2.143, 28., 0., 0., 282.253, 1.465, 0.392, 5.129, 0., 0., 1.12, "", "", 2., 
  0.366, "", "", "", "", 1262., 194733., 35.668, 0.231, 1305., 0.239, 0.002, 
  500., "tests performed", "", "", "", "", "", "", "", "", "", 45.37, 
  5.459643*^6, 113.128, 41.2, 15.07, 9.167, 30155.152, 0.7, 287.959, 7.29, 
  23.1, 37.7, "", 5.82, 77.54, 0.86}, {"SVK", "Europe", "Slovakia", 
  "2020-06-12", 1542., 1., 2.286, 28., 0., 0., 282.436, 0.183, 0.419, 5.129, 
  0., 0., 1.17, "", "", 1., 0.183, "", "", "", "", 1511., 196244., 35.944, 
  0.277, 1144., 0.21, 0.002, 500., "tests performed", "", "", "", "", "", "", 
  "", "", "", 45.37, 5.459643*^6, 113.128, 41.2, 15.07, 9.167, 30155.152, 
  0.7, 287.959, 7.29, 23.1, 37.7, "", 5.82, 77.54, 0.86}, 
 {"SVK", "Europe", "Slovakia", "2020-06-13", 1545., 3., 2.429, 28., 0., 0., 
  282.986, 0.549, 0.445, 5.129, 0., 0., 1.24, "", "", 1., 0.183, "", "", "", 
  "", 479., 196723., 36.032, 0.088, 1044., 0.191, 0.003, 333.3, 
  "tests performed", "", "", "", "", "", "", "", "", "", 45.37, 5.459643*^6, 
  113.128, 41.2, 15.07, 9.167, 30155.152, 0.7, 287.959, 7.29, 23.1, 37.7, "", 
  5.82, 77.54, 0.86}, {"SVK", "Europe", "Slovakia", "2020-06-14", 1548., 3., 
  2.857, 28., 0., 0., 283.535, 0.549, 0.523, 5.129, 0., 0., 1.31, "", "", 1., 
  0.183, "", "", "", "", 47., 196770., 36.041, 0.009, 1028., 0.188, 0.003, 
  333.3, "tests performed", "", "", "", "", "", "", "", "", "", 41.67, 
  5.459643*^6, 113.128, 41.2, 15.07, 9.167, 30155.152, 0.7, 287.959, 7.29, 
  23.1, 37.7, "", 5.82, 77.54, 0.86}, {"SVK", "Europe", "Slovakia", 
  "2020-06-15", 1552., 4., 3.143, 28., 0., 0., 284.268, 0.733, 0.576, 5.129, 
  0., 0., 1.37, "", "", 1., 0.183, "", "", "", "", 847., 197617., 36.196, 
  0.155, 1027., 0.188, 0.003, 333.3, "tests performed", "", "", "", "", "", 
  "", "", "", "", 41.67, 5.459643*^6, 113.128, 41.2, 15.07, 9.167, 30155.152, 
  0.7, 287.959, 7.29, 23.1, 37.7, "", 5.82, 77.54, 0.86}, 
 {"SVK", "Europe", "Slovakia", "2020-06-16", 1552., 0., 3., 28., 0., 0., 
  284.268, 0., 0.549, 5.129, 0., 0., 1.42, "", "", 0., 0., "", "", "", "", 
  1163., 198780., 36.409, 0.213, 973., 0.178, 0.004, 250., "tests performed", 
  "", "", "", "", "", "", "", "", "", 41.67, 5.459643*^6, 113.128, 41.2, 
  15.07, 9.167, 30155.152, 0.7, 287.959, 7.29, 23.1, 37.7, "", 5.82, 77.54, 
  0.86}, {"SVK", "Europe", "Slovakia", "2020-06-17", 1561., 9., 4., 28., 0., 
  0., 285.916, 1.648, 0.733, 5.129, 0., 0., 1.48, "", "", 2., 0.366, "", "", 
  "", "", 787., 199567., 36.553, 0.144, 871., 0.16, 0.003, 333.3, 
  "tests performed", "", "", "", "", "", "", "", "", "", 41.67, 5.459643*^6, 
  113.128, 41.2, 15.07, 9.167, 30155.152, 0.7, 287.959, 7.29, 23.1, 37.7, "", 
  5.82, 77.54, 0.86}, {"SVK", "Europe", "Slovakia", "2020-06-18", 1562., 1., 
  3., 28., 0., 0., 286.099, 0.183, 0.549, 5.129, 0., 0., 1.51, "", "", 1., 
  0.183, "", "", "", "", 806., 200373., 36.701, 0.148, 806., 0.148, 0.006, 
  166.7, "tests performed", "", "", "", "", "", "", "", "", "", 41.67, 
  5.459643*^6, 113.128, 41.2, 15.07, 9.167, 30155.152, 0.7, 287.959, 7.29, 
  23.1, 37.7, "", 5.82, 77.54, 0.86}, {"SVK", "Europe", "Slovakia", 
  "2020-06-19", 1576., 14., 4.857, 28., 0., 0., 288.664, 2.564, 0.89, 5.129, 
  0., 0., 1.57, "", "", 2., 0.366, "", "", "", "", 1278., 201651., 36.935, 
  0.234, 772., 0.141, 0.008, 125., "tests performed", "", "", "", "", "", "", 
  "", "", "", 41.67, 5.459643*^6, 113.128, 41.2, 15.07, 9.167, 30155.152, 
  0.7, 287.959, 7.29, 23.1, 37.7, "", 5.82, 77.54, 0.86}, 
 {"SVK", "Europe", "Slovakia", "2020-06-20", 1586., 10., 5.857, 28., 0., 0., 
  290.495, 1.832, 1.073, 5.129, 0., 0., 1.57, "", "", 3., 0.549, "", "", "", 
  "", 301., 201952., 36.99, 0.055, 747., 0.137, 0.007, 142.9, 
  "tests performed", "", "", "", "", "", "", "", "", "", 38.89, 5.459643*^6, 
  113.128, 41.2, 15.07, 9.167, 30155.152, 0.7, 287.959, 7.29, 23.1, 37.7, "", 
  5.82, 77.54, 0.86}, {"SVK", "Europe", "Slovakia", "2020-06-21", 1587., 1., 
  5.571, 28., 0., 0., 290.678, 0.183, 1.02, 5.129, 0., 0., 1.57, "", "", 3., 
  0.549, "", "", "", "", 41., 201993., 36.997, 0.008, 746., 0.137, 0.007, 
  142.9, "tests performed", "", "", "", "", "", "", "", "", "", 38.89, 
  5.459643*^6, 113.128, 41.2, 15.07, 9.167, 30155.152, 0.7, 287.959, 7.29, 
  23.1, 37.7, "", 5.82, 77.54, 0.86}, {"SVK", "Europe", "Slovakia", 
  "2020-06-22", 1588., 1., 5.143, 28., 0., 0., 290.862, 0.183, 0.942, 5.129, 
  0., 0., 1.58, "", "", 3., 0.549, "", "", "", "", 661., 202654., 37.119, 
  0.121, 720., 0.132, 0.007, 142.9, "tests performed", "", "", "", "", "", 
  "", "", "", "", 38.89, 5.459643*^6, 113.128, 41.2, 15.07, 9.167, 30155.152, 
  0.7, 287.959, 7.29, 23.1, 37.7, "", 5.82, 77.54, 0.86}, 
 {"SVK", "Europe", "Slovakia", "2020-06-23", 1589., 1., 5.286, 28., 0., 0., 
  291.045, 0.183, 0.968, 5.129, 0., 0., 1.6, "", "", 4., 0.733, "", "", "", 
  "", 1257., 203911., 37.349, 0.23, 733., 0.134, 0.009, 111.1, 
  "tests performed", "", "", "", "", "", "", "", "", "", 38.89, 5.459643*^6, 
  113.128, 41.2, 15.07, 9.167, 30155.152, 0.7, 287.959, 7.29, 23.1, 37.7, "", 
  5.82, 77.54, 0.86}, {"SVK", "Europe", "Slovakia", "2020-06-24", 1607., 18., 
  6.571, 28., 0., 0., 294.342, 3.297, 1.204, 5.129, 0., 0., 1.64, "", "", 4., 
  0.733, "", "", "", "", 936., 204847., 37.52, 0.171, 754., 0.138, 0.013, 
  76.9, "tests performed", "", "", "", "", "", "", "", "", "", 38.89, 
  5.459643*^6, 113.128, 41.2, 15.07, 9.167, 30155.152, 0.7, 287.959, 7.29, 
  23.1, 37.7, "", 5.82, 77.54, 0.86}, {"SVK", "Europe", "Slovakia", 
  "2020-06-25", 1630., 23., 9.714, 28., 0., 0., 298.554, 4.213, 1.779, 5.129, 
  0., 0., 1.64, "", "", 5., 0.916, "", "", "", "", 1515., 206362., 37.798, 
  0.277, 856., 0.157, 0.011, 90.9, "tests performed", "", "", "", "", "", "", 
  "", "", "", 38.89, 5.459643*^6, 113.128, 41.2, 15.07, 9.167, 30155.152, 
  0.7, 287.959, 7.29, 23.1, 37.7, "", 5.82, 77.54, 0.86}, 
 {"SVK", "Europe", "Slovakia", "2020-06-26", 1643., 13., 9.571, 28., 0., 0., 
  300.935, 2.381, 1.753, 5.129, 0., 0., 1.6, "", "", 9., 1.648, "", "", "", 
  "", 1611., 207973., 38.093, 0.295, 903., 0.165, 0.011, 90.9, 
  "tests performed", "", "", "", "", "", "", "", "", "", 38.89, 5.459643*^6, 
  113.128, 41.2, 15.07, 9.167, 30155.152, 0.7, 287.959, 7.29, 23.1, 37.7, "", 
  5.82, 77.54, 0.86}, {"SVK", "Europe", "Slovakia", "2020-06-27", 1657., 14., 
  10.143, 28., 0., 0., 303.5, 2.564, 1.858, 5.129, 0., 0., 1.56, "", "", 9., 
  1.648, "", "", "", "", 931., 208904., 38.263, 0.171, 993., 0.182, 0.011, 
  90.9, "tests performed", "", "", "", "", "", "", "", "", "", 38.89, 
  5.459643*^6, 113.128, 41.2, 15.07, 9.167, 30155.152, 0.7, 287.959, 7.29, 
  23.1, 37.7, "", 5.82, 77.54, 0.86}, {"SVK", "Europe", "Slovakia", 
  "2020-06-28", 1664., 7., 11., 28., 0., 0., 304.782, 1.282, 2.015, 5.129, 
  0., 0., 1.53, "", "", 9., 1.648, "", "", "", "", 62., 208966., 38.275, 
  0.011, 996., 0.182, 0.011, 90.9, "tests performed", "", "", "", "", "", "", 
  "", "", "", 38.89, 5.459643*^6, 113.128, 41.2, 15.07, 9.167, 30155.152, 
  0.7, 287.959, 7.29, 23.1, 37.7, "", 5.82, 77.54, 0.86}, 
 {"SVK", "Europe", "Slovakia", "2020-06-29", 1665., 1., 11., 28., 0., 0., 
  304.965, 0.183, 2.015, 5.129, 0., 0., 1.5, "", "", 9., 1.648, "", "", "", 
  "", 784., 209750., 38.418, 0.144, 1014., 0.186, 0.011, 90.9, 
  "tests performed", "", "", "", "", "", "", "", "", "", 38.89, 5.459643*^6, 
  113.128, 41.2, 15.07, 9.167, 30155.152, 0.7, 287.959, 7.29, 23.1, 37.7, "", 
  5.82, 77.54, 0.86}, {"SVK", "Europe", "Slovakia", "2020-06-30", 1667., 2., 
  11.143, 28., 0., 0., 305.331, 0.366, 2.041, 5.129, 0., 0., 1.49, "", "", 
  5., 0.916, "", "", "", "", 2063., 211813., 38.796, 0.378, 1129., 0.207, 
  0.01, 100., "tests performed", "", "", "", "", "", "", "", "", "", 38.89, 
  5.459643*^6, 113.128, 41.2, 15.07, 9.167, 30155.152, 0.7, 287.959, 7.29, 
  23.1, 37.7, "", 5.82, 77.54, 0.86}, {"SVK", "Europe", "Slovakia", 
  "2020-07-01", 1687., 20., 11.429, 28., 0., 0., 308.995, 3.663, 2.093, 
  5.129, 0., 0., 1.48, "", "", 5., 0.916, "", "", "", "", 1708., 213521., 
  39.109, 0.313, 1239., 0.227, 0.008, 125., "tests performed", "", "", "", 
  "", "", "", "", "", "", 38.89, 5.459643*^6, 113.128, 41.2, 15.07, 9.167, 
  30155.152, 0.7, 287.959, 7.29, 23.1, 37.7, "", 5.82, 77.54, 0.86}, 
 {"SVK", "Europe", "Slovakia", "2020-07-02", 1700., 13., 10., 28., 0., 0., 
  311.376, 2.381, 1.832, 5.129, 0., 0., 1.48, "", "", 4., 0.733, "", "", "", 
  "", 1801., 215322., 39.439, 0.33, 1280., 0.234, 0.009, 111.1, 
  "tests performed", "", "", "", "", "", "", "", "", "", 38.89, 5.459643*^6, 
  113.128, 41.2, 15.07, 9.167, 30155.152, 0.7, 287.959, 7.29, 23.1, 37.7, "", 
  5.82, 77.54, 0.86}, {"SVK", "Europe", "Slovakia", "2020-07-03", 1720., 20., 
  11., 28., 0., 0., 315.039, 3.663, 2.015, 5.129, 0., 0., 1.48, "", "", 5., 
  0.916, "", "", "", "", 2216., 217538., 39.845, 0.406, 1366., 0.25, 0.01, 
  100., "tests performed", "", "", "", "", "", "", "", "", "", 38.89, 
  5.459643*^6, 113.128, 41.2, 15.07, 9.167, 30155.152, 0.7, 287.959, 7.29, 
  23.1, 37.7, "", 5.82, 77.54, 0.86}, {"SVK", "Europe", "Slovakia", 
  "2020-07-04", 1749., 29., 13.143, 28., 0., 0., 320.351, 5.312, 2.407, 
  5.129, 0., 0., 1.48, "", "", 5., 0.916, "", "", "", "", 808., 218346., 
  39.993, 0.148, 1349., 0.247, 0.011, 90.9, "tests performed", "", "", "", 
  "", "", "", "", "", "", 38.89, 5.459643*^6, 113.128, 41.2, 15.07, 9.167, 
  30155.152, 0.7, 287.959, 7.29, 23.1, 37.7, "", 5.82, 77.54, 0.86}, 
 {"SVK", "Europe", "Slovakia", "2020-07-05", 1764., 15., 14.286, 28., 0., 0., 
  323.098, 2.747, 2.617, 5.129, 0., 0., 1.45, "", "", 6., 1.099, "", "", "", 
  "", 50., 218396., 40.002, 0.009, 1347., 0.247, 0.011, 90.9, 
  "tests performed", "", "", "", "", "", "", "", "", "", 38.89, 5.459643*^6, 
  113.128, 41.2, 15.07, 9.167, 30155.152, 0.7, 287.959, 7.29, 23.1, 37.7, "", 
  5.82, 77.54, 0.86}, {"SVK", "Europe", "Slovakia", "2020-07-06", 1765., 1., 
  14.286, 28., 0., 0., 323.281, 0.183, 2.617, 5.129, 0., 0., 1.43, "", "", 
  6., 1.099, "", "", "", "", 873., 219269., 40.162, 0.16, 1360., 0.249, 
  0.011, 90.9, "tests performed", "", "", "", "", "", "", "", "", "", 38.89, 
  5.459643*^6, 113.128, 41.2, 15.07, 9.167, 30155.152, 0.7, 287.959, 7.29, 
  23.1, 37.7, "", 5.82, 77.54, 0.86}, {"SVK", "Europe", "Slovakia", 
  "2020-07-07", 1767., 2., 14.286, 28., 0., 0., 323.648, 0.366, 2.617, 5.129, 
  0., 0., 1.41, "", "", 7., 1.282, "", "", "", "", 2225., 221494., 40.569, 
  0.408, 1383., 0.253, 0.011, 90.9, "tests performed", "", "", "", "", "", 
  "", "", "", "", 38.89, 5.459643*^6, 113.128, 41.2, 15.07, 9.167, 30155.152, 
  0.7, 287.959, 7.29, 23.1, 37.7, "", 5.82, 77.54, 0.86}, 
 {"SVK", "Europe", "Slovakia", "2020-07-08", 1798., 31., 15.857, 28., 0., 0., 
  329.326, 5.678, 2.904, 5.129, 0., 0., 1.41, "", "", 7., 1.282, "", "", "", 
  "", 2284., 223778., 40.988, 0.418, 1465., 0.268, 0.015, 66.7, 
  "tests performed", "", "", "", "", "", "", "", "", "", 38.89, 5.459643*^6, 
  113.128, 41.2, 15.07, 9.167, 30155.152, 0.7, 287.959, 7.29, 23.1, 37.7, "", 
  5.82, 77.54, 0.86}, {"SVK", "Europe", "Slovakia", "2020-07-09", 1851., 53., 
  21.571, 28., 0., 0., 339.033, 9.708, 3.951, 5.129, 0., 0., 1.39, "", "", 
  7., 1.282, "", "", "", "", 2172., 225950., 41.385, 0.398, 1518., 0.278, 
  0.014, 71.4, "tests performed", "", "", "", "", "", "", "", "", "", 38.89, 
  5.459643*^6, 113.128, 41.2, 15.07, 9.167, 30155.152, 0.7, 287.959, 7.29, 
  23.1, 37.7, "", 5.82, 77.54, 0.86}, {"SVK", "Europe", "Slovakia", 
  "2020-07-10", 1870., 19., 21.429, 28., 0., 0., 342.513, 3.48, 3.925, 5.129, 
  0., 0., 1.34, "", "", 7., 1.282, "", "", "", "", 2879., 228829., 41.913, 
  0.527, 1613., 0.295, 0.013, 76.9, "tests performed", "", "", "", "", "", 
  "", "", "", "", 38.89, 5.459643*^6, 113.128, 41.2, 15.07, 9.167, 30155.152, 
  0.7, 287.959, 7.29, 23.1, 37.7, "", 5.82, 77.54, 0.86}, 
 {"SVK", "Europe", "Slovakia", "2020-07-11", 1893., 23., 20.571, 28., 0., 0., 
  346.726, 4.213, 3.768, 5.129, 0., 0., 1.3, "", "", 7., 1.282, "", "", "", 
  "", 960., 229789., 42.089, 0.176, 1635., 0.299, 0.012, 83.3, 
  "tests performed", "", "", "", "", "", "", "", "", "", 38.89, 5.459643*^6, 
  113.128, 41.2, 15.07, 9.167, 30155.152, 0.7, 287.959, 7.29, 23.1, 37.7, "", 
  5.82, 77.54, 0.86}, {"SVK", "Europe", "Slovakia", "2020-07-12", 1901., 8., 
  19.571, 28., 0., 0., 348.191, 1.465, 3.585, 5.129, 0., 0., 1.27, "", "", 
  7., 1.282, "", "", "", "", 279., 230068., 42.14, 0.051, 1667., 0.305, 
  0.012, 83.3, "tests performed", "", "", "", "", "", "", "", "", "", 38.89, 
  5.459643*^6, 113.128, 41.2, 15.07, 9.167, 30155.152, 0.7, 287.959, 7.29, 
  23.1, 37.7, "", 5.82, 77.54, 0.86}, {"SVK", "Europe", "Slovakia", 
  "2020-07-13", 1902., 1., 19.571, 28., 0., 0., 348.374, 0.183, 3.585, 5.129, 
  0., 0., 1.24, "", "", 7., 1.282, "", "", "", "", 1163., 231231., 42.353, 
  0.213, 1709., 0.313, 0.012, 83.3, "tests performed", "", "", "", "", "", 
  "", "", "", "", 38.89, 5.459643*^6, 113.128, 41.2, 15.07, 9.167, 30155.152, 
  0.7, 287.959, 7.29, 23.1, 37.7, "", 5.82, 77.54, 0.86}, 
 {"SVK", "Europe", "Slovakia", "2020-07-14", 1908., 6., 20.143, 28., 0., 0., 
  349.473, 1.099, 3.689, 5.129, 0., 0., 1.21, "", "", 7., 1.282, "", "", "", 
  "", 2205., 233436., 42.757, 0.404, 1706., 0.312, 0.011, 90.9, 
  "tests performed", "", "", "", "", "", "", "", "", "", 38.89, 5.459643*^6, 
  113.128, 41.2, 15.07, 9.167, 30155.152, 0.7, 287.959, 7.29, 23.1, 37.7, "", 
  5.82, 77.54, 0.86}, {"SVK", "Europe", "Slovakia", "2020-07-15", 1927., 19., 
  18.429, 28., 0., 0., 352.953, 3.48, 3.375, 5.129, 0., 0., 1.2, "", "", 6., 
  1.099, "", "", "", "", 2336., 235772., 43.185, 0.428, 1713., 0.314, 0.008, 
  125., "tests performed", "", "", "", "", "", "", "", "", "", 38.89, 
  5.459643*^6, 113.128, 41.2, 15.07, 9.167, 30155.152, 0.7, 287.959, 7.29, 
  23.1, 37.7, "", 5.82, 77.54, 0.86}, {"SVK", "Europe", "Slovakia", 
  "2020-07-16", 1951., 24., 14.286, 28., 0., 0., 357.349, 4.396, 2.617, 
  5.129, 0., 0., 1.19, "", "", 7., 1.282, "", "", "", "", 1862., 237634., 
  43.526, 0.341, 1669., 0.306, 0.008, 125., "tests performed", "", "", "", 
  "", "", "", "", "", "", 38.89, 5.459643*^6, 113.128, 41.2, 15.07, 9.167, 
  30155.152, 0.7, 287.959, 7.29, 23.1, 37.7, "", 5.82, 77.54, 0.86}, 
 {"SVK", "Europe", "Slovakia", "2020-07-17", 1965., 14., 13.571, 28., 0., 0., 
  359.914, 2.564, 2.486, 5.129, 0., 0., 1.2, "", "", 9., 1.648, "", "", "", 
  "", 2161., 239795., 43.921, 0.396, 1567., 0.287, 0.008, 125., 
  "tests performed", "", "", "", "", "", "", "", "", "", 38.89, 5.459643*^6, 
  113.128, 41.2, 15.07, 9.167, 30155.152, 0.7, 287.959, 7.29, 23.1, 37.7, "", 
  5.82, 77.54, 0.86}, {"SVK", "Europe", "Slovakia", "2020-07-18", 1976., 11., 
  11.857, 28., 0., 0., 361.928, 2.015, 2.172, 5.129, 0., 0., 1.21, "", "", 
  9., 1.648, "", "", "", "", 410., 240205., 43.996, 0.075, 1488., 0.273, 
  0.007, 142.9, "tests performed", "", "", "", "", "", "", "", "", "", 38.89, 
  5.459643*^6, 113.128, 41.2, 15.07, 9.167, 30155.152, 0.7, 287.959, 7.29, 
  23.1, 37.7, "", 5.82, 77.54, 0.86}, {"SVK", "Europe", "Slovakia", 
  "2020-07-19", 1979., 3., 11.143, 28., 0., 0., 362.478, 0.549, 2.041, 5.129, 
  0., 0., 1.24, "", "", 9., 1.648, "", "", "", "", 24., 240229., 44.001, 
  0.004, 1452., 0.266, 0.008, 125., "tests performed", "", "", "", "", "", 
  "", "", "", "", 38.89, 5.459643*^6, 113.128, 41.2, 15.07, 9.167, 30155.152, 
  0.7, 287.959, 7.29, 23.1, 37.7, "", 5.82, 77.54, 0.86}, 
 {"SVK", "Europe", "Slovakia", "2020-07-20", 1980., 1., 11.143, 28., 0., 0., 
  362.661, 0.183, 2.041, 5.129, 0., 0., 1.28, "", "", 9., 1.648, "", "", "", 
  "", 3333., 243562., 44.611, 0.61, 1762., 0.323, 0.009, 111.1, 
  "tests performed", "", "", "", "", "", "", "", "", "", 38.89, 5.459643*^6, 
  113.128, 41.2, 15.07, 9.167, 30155.152, 0.7, 287.959, 7.29, 23.1, 37.7, "", 
  5.82, 77.54, 0.86}, {"SVK", "Europe", "Slovakia", "2020-07-21", 2021., 41., 
  16.143, 28., 0., 0., 370.171, 7.51, 2.957, 5.129, 0., 0., 1.32, "", "", 
  10., 1.832, "", "", "", "", 2571., 246133., 45.082, 0.471, 1814., 0.332, 
  0.01, 100., "tests performed", "", "", "", "", "", "", "", "", "", 38.89, 
  5.459643*^6, 113.128, 41.2, 15.07, 9.167, 30155.152, 0.7, 287.959, 7.29, 
  23.1, 37.7, "", 5.82, 77.54, 0.86}, {"SVK", "Europe", "Slovakia", 
  "2020-07-22", 2058., 37., 18.714, 28., 0., 0., 376.948, 6.777, 3.428, 
  5.129, 0., 0., 1.31, "", "", 12., 2.198, "", "", "", "", 2251., 248384., 
  45.495, 0.412, 1802., 0.33, 0.011, 90.9, "tests performed", "", "", "", "", 
  "", "", "", "", "", 38.89, 5.459643*^6, 113.128, 41.2, 15.07, 9.167, 
  30155.152, 0.7, 287.959, 7.29, 23.1, 37.7, "", 5.82, 77.54, 0.86}, 
 {"SVK", "Europe", "Slovakia", "2020-07-23", 2089., 31., 19.714, 28., 0., 0., 
  382.626, 5.678, 3.611, 5.129, 0., 0., 1.29, "", "", 12., 2.198, "", "", "", 
  "", 2049., 250433., 45.87, 0.375, 1828., 0.335, 0.012, 83.3, 
  "tests performed", "", "", "", "", "", "", "", "", "", 38.89, 5.459643*^6, 
  113.128, 41.2, 15.07, 9.167, 30155.152, 0.7, 287.959, 7.29, 23.1, 37.7, "", 
  5.82, 77.54, 0.86}, {"SVK", "Europe", "Slovakia", "2020-07-24", 2118., 29., 
  21.857, 28., 0., 0., 387.937, 5.312, 4.003, 5.129, 0., 0., 1.29, "", "", 
  14., 2.564, "", "", "", "", 2275., 252708., 46.287, 0.417, 1845., 0.338, 
  0.013, 76.9, "tests performed", "", "", "", "", "", "", "", "", "", 38.89, 
  5.459643*^6, 113.128, 41.2, 15.07, 9.167, 30155.152, 0.7, 287.959, 7.29, 
  23.1, 37.7, "", 5.82, 77.54, 0.86}, {"SVK", "Europe", "Slovakia", 
  "2020-07-25", 2141., 23., 23.571, 28., 0., 0., 392.15, 4.213, 4.317, 5.129, 
  0., 0., 1.28, "", "", 14., 2.564, "", "", "", "", 767., 253475., 46.427, 
  0.14, 1896., 0.347, 0.015, 66.7, "tests performed", "", "", "", "", "", "", 
  "", "", "", 38.89, 5.459643*^6, 113.128, 41.2, 15.07, 9.167, 30155.152, 
  0.7, 287.959, 7.29, 23.1, 37.7, "", 5.82, 77.54, 0.86}, 
 {"SVK", "Europe", "Slovakia", "2020-07-26", 2179., 38., 28.571, 28., 0., 0., 
  399.11, 6.96, 5.233, 5.129, 0., 0., 1.28, "", "", 14., 2.564, "", "", "", 
  "", 216., 253691., 46.467, 0.04, 1923., 0.352, 0.015, 66.7, 
  "tests performed", "", "", "", "", "", "", "", "", "", 38.89, 5.459643*^6, 
  113.128, 41.2, 15.07, 9.167, 30155.152, 0.7, 287.959, 7.29, 23.1, 37.7, "", 
  5.82, 77.54, 0.86}, {"SVK", "Europe", "Slovakia", "2020-07-27", 2181., 2., 
  28.714, 28., 0., 0., 399.477, 0.366, 5.259, 5.129, 0., 0., 1.26, "", "", 
  14., 2.564, "", "", "", "", 1548., 255239., 46.75, 0.284, 1668., 0.306, 
  0.016, 62.5, "tests performed", "", "", "", "", "", "", "", "", "", 38.89, 
  5.459643*^6, 113.128, 41.2, 15.07, 9.167, 30155.152, 0.7, 287.959, 7.29, 
  23.1, 37.7, "", 5.82, 77.54, 0.86}, {"SVK", "Europe", "Slovakia", 
  "2020-07-28", 2204., 23., 26.143, 28., 0., 0., 403.689, 4.213, 4.788, 
  5.129, 0., 0., 1.25, "", "", 15., 2.747, "", "", "", "", 2296., 257535., 
  47.171, 0.421, 1629., 0.298, 0.016, 62.5, "tests performed", "", "", "", 
  "", "", "", "", "", "", 38.89, 5.459643*^6, 113.128, 41.2, 15.07, 9.167, 
  30155.152, 0.7, 287.959, 7.29, 23.1, 37.7, "", 5.82, 77.54, 0.86}, 
 {"SVK", "Europe", "Slovakia", "2020-07-29", 2245., 41., 26.714, 28., 0., 0., 
  411.199, 7.51, 4.893, 5.129, 0., 0., 1.23, "", "", 12., 2.198, "", "", "", 
  "", 1851., 259386., 47.51, 0.339, 1572., 0.288, 0.016, 62.5, 
  "tests performed", "", "", "", "", "", "", "", "", "", 38.89, 5.459643*^6, 
  113.128, 41.2, 15.07, 9.167, 30155.152, 0.7, 287.959, 7.29, 23.1, 37.7, "", 
  5.82, 77.54, 0.86}, {"SVK", "Europe", "Slovakia", "2020-07-30", 2265., 20., 
  25.143, 28., 0., 0., 414.862, 3.663, 4.605, 5.129, 0., 0., 1.22, "", "", 
  12., 2.198, "", "", "", "", 2176., 261562., 47.908, 0.399, 1590., 0.291, 
  0.016, 62.5, "tests performed", "", "", "", "", "", "", "", "", "", 38.89, 
  5.459643*^6, 113.128, 41.2, 15.07, 9.167, 30155.152, 0.7, 287.959, 7.29, 
  23.1, 37.7, "", 5.82, 77.54, 0.86}, {"SVK", "Europe", "Slovakia", 
  "2020-07-31", 2292., 27., 24.857, 29., 1., 0.143, 419.808, 4.945, 4.553, 
  5.312, 0.183, 0.026, 1.23, "", "", 10., 1.832, "", "", "", "", 2884., 
  264446., 48.437, 0.528, 1677., 0.307, 0.017, 58.8, "tests performed", "", 
  "", "", "", "", "", "", "", "", 38.89, 5.459643*^6, 113.128, 41.2, 15.07, 
  9.167, 30155.152, 0.7, 287.959, 7.29, 23.1, 37.7, "", 5.82, 77.54, 0.86}, 
 {"SVK", "Europe", "Slovakia", "2020-08-01", 2337., 45., 28., 29., 0., 0.143, 
  428.05, 8.242, 5.129, 5.312, 0., 0.026, 1.24, "", "", 10., 1.832, "", "", 
  "", "", 585., 265031., 48.544, 0.107, 1651., 0.302, 0.014, 71.4, 
  "tests performed", "", "", "", "", "", "", "", "", "", 38.89, 5.459643*^6, 
  113.128, 41.2, 15.07, 9.167, 30155.152, 0.7, 287.959, 7.29, 23.1, 37.7, "", 
  5.82, 77.54, 0.86}, {"SVK", "Europe", "Slovakia", "2020-08-02", 2344., 7., 
  23.571, 29., 0., 0.143, 429.332, 1.282, 4.317, 5.312, 0., 0.026, 1.24, "", 
  "", 10., 1.832, "", "", "", "", 766., 265797., 48.684, 0.14, 1729., 0.317, 
  0.014, 71.4, "tests performed", "", "", "", "", "", "", "", "", "", 38.89, 
  5.459643*^6, 113.128, 41.2, 15.07, 9.167, 30155.152, 0.7, 287.959, 7.29, 
  23.1, 37.7, "", 5.82, 77.54, 0.86}, {"SVK", "Europe", "Slovakia", 
  "2020-08-03", 2354., 10., 24.714, 29., 0., 0.143, 431.164, 1.832, 4.527, 
  5.312, 0., 0.026, 1.25, "", "", 10., 1.832, "", "", "", "", 1320., 267117., 
  48.926, 0.242, 1697., 0.311, 0.014, 71.4, "tests performed", "", "", "", 
  "", "", "", "", "", "", 38.89, 5.459643*^6, 113.128, 41.2, 15.07, 9.167, 
  30155.152, 0.7, 287.959, 7.29, 23.1, 37.7, "", 5.82, 77.54, 0.86}, 
 {"SVK", "Europe", "Slovakia", "2020-08-04", 2368., 14., 23.429, 29., 0., 
  0.143, 433.728, 2.564, 4.291, 5.312, 0., 0.026, 1.26, "", "", 12., 2.198, 
  "", "", "", "", 2538., 269655., 49.391, 0.465, 1731., 0.317, 0.014, 71.4, 
  "tests performed", "", "", "", "", "", "", "", "", "", 38.89, 5.459643*^6, 
  113.128, 41.2, 15.07, 9.167, 30155.152, 0.7, 287.959, 7.29, 23.1, 37.7, "", 
  5.82, 77.54, 0.86}, {"SVK", "Europe", "Slovakia", "2020-08-05", 2417., 49., 
  24.571, 29., 0., 0.143, 442.703, 8.975, 4.501, 5.312, 0., 0.026, 1.28, "", 
  "", 12., 2.198, "", "", "", "", 2667., 272322., 49.879, 0.488, 1848., 
  0.338, 0.017, 58.8, "tests performed", "", "", "", "", "", "", "", "", "", 
  38.89, 5.459643*^6, 113.128, 41.2, 15.07, 9.167, 30155.152, 0.7, 287.959, 
  7.29, 23.1, 37.7, "", 5.82, 77.54, 0.86}, {"SVK", "Europe", "Slovakia", 
  "2020-08-06", 2480., 63., 30.714, 29., 0., 0.143, 454.242, 11.539, 5.626, 
  5.312, 0., 0.026, 1.29, "", "", 14., 2.564, "", "", "", "", 2473., 274795., 
  50.332, 0.453, 1890., 0.346, 0.017, 58.8, "tests performed", "", "", "", 
  "", "", "", "", "", "", 38.89, 5.459643*^6, 113.128, 41.2, 15.07, 9.167, 
  30155.152, 0.7, 287.959, 7.29, 23.1, 37.7, "", 5.82, 77.54, 0.86}, 
 {"SVK", "Europe", "Slovakia", "2020-08-07", 2523., 43., 33., 31., 2., 0.286, 
  462.118, 7.876, 6.044, 5.678, 0.366, 0.052, 1.28, "", "", 24., 4.396, "", 
  "", "", "", 3099., 277894., 50.9, 0.568, 1921., 0.352, 0.017, 58.8, 
  "tests performed", "", "", "", "", "", "", "", "", "", 38.89, 5.459643*^6, 
  113.128, 41.2, 15.07, 9.167, 30155.152, 0.7, 287.959, 7.29, 23.1, 37.7, "", 
  5.82, 77.54, 0.86}, {"SVK", "Europe", "Slovakia", "2020-08-08", 2566., 43., 
  32.714, 31., 0., 0.286, 469.994, 7.876, 5.992, 5.678, 0., 0.052, 1.28, "", 
  "", 26., 4.762, "", "", "", "", 1068., 278962., 51.095, 0.196, 1990., 
  0.364, 0.018, 55.6, "tests performed", "", "", "", "", "", "", "", "", "", 
  38.89, 5.459643*^6, 113.128, 41.2, 15.07, 9.167, 30155.152, 0.7, 287.959, 
  7.29, 23.1, 37.7, "", 5.82, 77.54, 0.86}, {"SVK", "Europe", "Slovakia", 
  "2020-08-09", 2596., 30., 36., 31., 0., 0.286, 475.489, 5.495, 6.594, 
  5.678, 0., 0.052, 1.28, "", "", 27., 4.945, "", "", "", "", 564., 279526., 
  51.199, 0.103, 1961., 0.359, 0.018, 55.6, "tests performed", "", "", "", 
  "", "", "", "", "", "", 38.89, 5.459643*^6, 113.128, 41.2, 15.07, 9.167, 
  30155.152, 0.7, 287.959, 7.29, 23.1, 37.7, "", 5.82, 77.54, 0.86}, 
 {"SVK", "Europe", "Slovakia", "2020-08-10", 2599., 3., 35., 31., 0., 0.286, 
  476.038, 0.549, 6.411, 5.678, 0., 0.052, 1.29, "", "", 29., 5.312, "", "", 
  "", "", 1454., 280980., 51.465, 0.266, 1980., 0.363, 0.018, 55.6, 
  "tests performed", "", "", "", "", "", "", "", "", "", 38.89, 5.459643*^6, 
  113.128, 41.2, 15.07, 9.167, 30155.152, 0.7, 287.959, 7.29, 23.1, 37.7, "", 
  5.82, 77.54, 0.86}, {"SVK", "Europe", "Slovakia", "2020-08-11", 2615., 16., 
  35.286, 31., 0., 0.286, 478.969, 2.931, 6.463, 5.678, 0., 0.052, 1.29, "", 
  "", 38., 6.96, "", "", "", "", 3131., 284111., 52.038, 0.573, 2065., 0.378, 
  0.019, 52.6, "tests performed", "", "", "", "", "", "", "", "", "", 38.89, 
  5.459643*^6, 113.128, 41.2, 15.07, 9.167, 30155.152, 0.7, 287.959, 7.29, 
  23.1, 37.7, "", 5.82, 77.54, 0.86}, {"SVK", "Europe", "Slovakia", 
  "2020-08-12", 2690., 75., 39., 31., 0., 0.286, 492.706, 13.737, 7.143, 
  5.678, 0., 0.052, 1.31, "", "", 33., 6.044, "", "", "", "", 2741., 286852., 
  52.54, 0.502, 2076., 0.38, 0.018, 55.6, "tests performed", "", "", "", "", 
  "", "", "", "", "", 38.89, 5.459643*^6, 113.128, 41.2, 15.07, 9.167, 
  30155.152, 0.7, 287.959, 7.29, 23.1, 37.7, "", 5.82, 77.54, 0.86}, 
 {"SVK", "Europe", "Slovakia", "2020-08-13", 2739., 49., 37., 31., 0., 0.286, 
  501.681, 8.975, 6.777, 5.678, 0., 0.052, 1.31, "", "", 32., 5.861, "", "", 
  "", "", 2738., 289590., 53.042, 0.501, 2114., 0.387, 0.019, 52.6, 
  "tests performed", "", "", "", "", "", "", "", "", "", 38.89, 5.459643*^6, 
  113.128, 41.2, 15.07, 9.167, 30155.152, 0.7, 287.959, 7.29, 23.1, 37.7, "", 
  5.82, 77.54, 0.86}, {"SVK", "Europe", "Slovakia", "2020-08-14", 2801., 62., 
  39.714, 31., 0., 0., 513.037, 11.356, 7.274, 5.678, 0., 0., 1.31, "", "", 
  32., 5.861, "", "", "", "", 3235., 292825., 53.634, 0.593, 2133., 0.391, 
  0.019, 52.6, "tests performed", "", "", "", "", "", "", "", "", "", 38.89, 
  5.459643*^6, 113.128, 41.2, 15.07, 9.167, 30155.152, 0.7, 287.959, 7.29, 
  23.1, 37.7, "", 5.82, 77.54, 0.86}, {"SVK", "Europe", "Slovakia", 
  "2020-08-15", 2855., 54., 41.286, 31., 0., 0., 522.928, 9.891, 7.562, 
  5.678, 0., 0., 1.31, "", "", 33., 6.044, "", "", "", "", 2013., 294838., 
  54.003, 0.369, 2268., 0.415, 0.019, 52.6, "tests performed", "", "", "", 
  "", "", "", "", "", "", 38.89, 5.459643*^6, 113.128, 41.2, 15.07, 9.167, 
  30155.152, 0.7, 287.959, 7.29, 23.1, 37.7, "", 5.82, 77.54, 0.86}, 
 {"SVK", "Europe", "Slovakia", "2020-08-16", 2902., 47., 43.714, 31., 0., 0., 
  531.537, 8.609, 8.007, 5.678, 0., 0., 1.32, "", "", 35., 6.411, "", "", "", 
  "", 481., 295319., 54.091, 0.088, 2256., 0.413, 0.02, 50., 
  "tests performed", "", "", "", "", "", "", "", "", "", 33.33, 5.459643*^6, 
  113.128, 41.2, 15.07, 9.167, 30155.152, 0.7, 287.959, 7.29, 23.1, 37.7, "", 
  5.82, 77.54, 0.86}, {"SVK", "Europe", "Slovakia", "2020-08-17", 2907., 5., 
  44., 31., 0., 0., 532.452, 0.916, 8.059, 5.678, 0., 0., 1.33, "", "", 37., 
  6.777, "", "", "", "", 1583., 296902., 54.381, 0.29, 2275., 0.417, 0.019, 
  52.6, "tests performed", "", "", "", "", "", "", "", "", "", 33.33, 
  5.459643*^6, 113.128, 41.2, 15.07, 9.167, 30155.152, 0.7, 287.959, 7.29, 
  23.1, 37.7, "", 5.82, 77.54, 0.86}, {"SVK", "Europe", "Slovakia", 
  "2020-08-18", 2922., 15., 43.857, 31., 0., 0., 535.2, 2.747, 8.033, 5.678, 
  0., 0., 1.34, "", "", 38., 6.96, "", "", "", "", 3684., 300586., 55.056, 
  0.675, 2354., 0.431, 0.02, 50., "tests performed", "", "", "", "", "", "", 
  "", "", "", 33.33, 5.459643*^6, 113.128, 41.2, 15.07, 9.167, 30155.152, 
  0.7, 287.959, 7.29, 23.1, 37.7, "", 5.82, 77.54, 0.86}, 
 {"SVK", "Europe", "Slovakia", "2020-08-19", 3022., 100., 47.429, 33., 2., 
  0.286, 553.516, 18.316, 8.687, 6.044, 0.366, 0.052, 1.35, "", "", 40., 
  7.326, "", "", "", "", 3435., 304021., 55.685, 0.629, 2453., 0.449, 0.021, 
  47.6, "tests performed", "", "", "", "", "", "", "", "", "", 33.33, 
  5.459643*^6, 113.128, 41.2, 15.07, 9.167, 30155.152, 0.7, 287.959, 7.29, 
  23.1, 37.7, "", 5.82, 77.54, 0.86}, {"SVK", "Europe", "Slovakia", 
  "2020-08-20", 3102., 80., 51.857, 33., 0., 0.286, 568.169, 14.653, 9.498, 
  6.044, 0., 0.052, 1.36, "", "", 41., 7.51, "", "", "", "", 3245., 307266., 
  56.28, 0.594, 2525., 0.462, 0.024, 41.7, "tests performed", "", "", "", "", 
  "", "", "", "", "", 33.33, 5.459643*^6, 113.128, 41.2, 15.07, 9.167, 
  30155.152, 0.7, 287.959, 7.29, 23.1, 37.7, "", 5.82, 77.54, 0.86}, 
 {"SVK", "Europe", "Slovakia", "2020-08-21", 3225., 123., 60.571, 33., 0., 
  0.286, 590.698, 22.529, 11.094, 6.044, 0., 0.052, 1.35, "", "", 39., 7.143, 
  "", "", "", "", 3833., 311099., 56.982, 0.702, 2611., 0.478, 0.025, 40., 
  "tests performed", "", "", "", "", "", "", "", "", "", 33.33, 5.459643*^6, 
  113.128, 41.2, 15.07, 9.167, 30155.152, 0.7, 287.959, 7.29, 23.1, 37.7, "", 
  5.82, 77.54, 0.86}, {"SVK", "Europe", "Slovakia", "2020-08-22", 3316., 91., 
  65.857, 33., 0., 0.286, 607.366, 16.668, 12.063, 6.044, 0., 0.052, 1.34, 
  "", "", 38., 6.96, "", "", "", "", 1723., 312822., 57.297, 0.316, 2569., 
  0.471, 0.025, 40., "tests performed", "", "", "", "", "", "", "", "", "", 
  33.33, 5.459643*^6, 113.128, 41.2, 15.07, 9.167, 30155.152, 0.7, 287.959, 
  7.29, 23.1, 37.7, "", 5.82, 77.54, 0.86}, {"SVK", "Europe", "Slovakia", 
  "2020-08-23", 3356., 40., 64.857, 33., 0., 0.286, 614.692, 7.326, 11.879, 
  6.044, 0., 0.052, 1.33, "", "", 37., 6.777, "", "", "", "", 929., 313751., 
  57.467, 0.17, 2633., 0.482, 0.028, 35.7, "tests performed", "", "", "", "", 
  "", "", "", "", "", 33.33, 5.459643*^6, 113.128, 41.2, 15.07, 9.167, 
  30155.152, 0.7, 287.959, 7.29, 23.1, 37.7, "", 5.82, 77.54, 0.86}, 
 {"SVK", "Europe", "Slovakia", "2020-08-24", 3424., 68., 73.857, 33., 0., 
  0.286, 627.147, 12.455, 13.528, 6.044, 0., 0.052, 1.32, "", "", 38., 6.96, 
  "", "", "", "", 2103., 315854., 57.853, 0.385, 2707., 0.496, 0.028, 35.7, 
  "tests performed", "", "", "", "", "", "", "", "", "", 33.33, 5.459643*^6, 
  113.128, 41.2, 15.07, 9.167, 30155.152, 0.7, 287.959, 7.29, 23.1, 37.7, "", 
  5.82, 77.54, 0.86}, {"SVK", "Europe", "Slovakia", "2020-08-25", 3452., 28., 
  75.714, 33., 0., 0.286, 632.276, 5.129, 13.868, 6.044, 0., 0.052, 1.3, "", 
  "", 39., 7.143, "", "", "", "", 4090., 319944., 58.602, 0.749, 2765., 
  0.506, 0.027, 37., "tests performed", "", "", "", "", "", "", "", "", "", 
  33.33, 5.459643*^6, 113.128, 41.2, 15.07, 9.167, 30155.152, 0.7, 287.959, 
  7.29, 23.1, 37.7, "", 5.82, 77.54, 0.86}, {"SVK", "Europe", "Slovakia", 
  "2020-08-26", 3536., 84., 73.429, 33., 0., 0., 647.661, 15.386, 13.449, 
  6.044, 0., 0., 1.28, "", "", 47., 8.609, "", "", "", "", 3636., 323580., 
  59.268, 0.666, 2794., 0.512, 0.027, 37., "tests performed", "", "", "", "", 
  "", "", "", "", "", 33.33, 5.459643*^6, 113.128, 41.2, 15.07, 9.167, 
  30155.152, 0.7, 287.959, 7.29, 23.1, 37.7, "", 5.82, 77.54, 0.86}, 
 {"SVK", "Europe", "Slovakia", "2020-08-27", 3626., 90., 74.857, 33., 0., 0., 
  664.146, 16.485, 13.711, 6.044, 0., 0., 1.28, "", "", 44., 8.059, "", "", 
  "", "", 4360., 327940., 60.066, 0.799, 2953., 0.541, 0.024, 41.7, 
  "tests performed", "", "", "", "", "", "", "", "", "", 33.33, 5.459643*^6, 
  113.128, 41.2, 15.07, 9.167, 30155.152, 0.7, 287.959, 7.29, 23.1, 37.7, "", 
  5.82, 77.54, 0.86}, {"SVK", "Europe", "Slovakia", "2020-08-28", 3728., 
  102., 71.857, 33., 0., 0., 682.829, 18.683, 13.162, 6.044, 0., 0., 1.27, 
  "", "", 47., 8.609, "", "", "", "", 4453., 332393., 60.882, 0.816, 3042., 
  0.557, 0.025, 40., "tests performed", "", "", "", "", "", "", "", "", "", 
  33.33, 5.459643*^6, 113.128, 41.2, 15.07, 9.167, 30155.152, 0.7, 287.959, 
  7.29, 23.1, 37.7, "", 5.82, 77.54, 0.86}, {"SVK", "Europe", "Slovakia", 
  "2020-08-29", 3842., 114., 75.143, 33., 0., 0., 703.709, 20.88, 13.763, 
  6.044, 0., 0., 1.28, "", "", 46., 8.425, "", "", "", "", 1951., 334344., 
  61.239, 0.357, 3075., 0.563, 0.024, 41.7, "tests performed", "", "", "", 
  "", "", "", "", "", "", 33.33, 5.459643*^6, 113.128, 41.2, 15.07, 9.167, 
  30155.152, 0.7, 287.959, 7.29, 23.1, 37.7, "", 5.82, 77.54, 0.86}, 
 {"SVK", "Europe", "Slovakia", "2020-08-30", 3876., 34., 74.286, 33., 0., 0., 
  709.937, 6.228, 13.606, 6.044, 0., 0., 1.28, "", "", 47., 8.609, "", "", 
  "", "", 588., 334932., 61.347, 0.108, 3026., 0.554, 0.023, 43.5, 
  "tests performed", "", "", "", "", "", "", "", "", "", 33.33, 5.459643*^6, 
  113.128, 41.2, 15.07, 9.167, 30155.152, 0.7, 287.959, 7.29, 23.1, 37.7, "", 
  5.82, 77.54, 0.86}, {"SVK", "Europe", "Slovakia", "2020-08-31", 3917., 41., 
  70.429, 33., 0., 0., 717.446, 7.51, 12.9, 6.044, 0., 0., 1.28, "", "", 60., 
  10.99, "", "", "", "", 2763., 337695., 61.853, 0.506, 3120., 0.571, 0.025, 
  40., "tests performed", "", "", "", "", "", "", "", "", "", 33.33, 
  5.459643*^6, 113.128, 41.2, 15.07, 9.167, 30155.152, 0.7, 287.959, 7.29, 
  23.1, 37.7, "", 5.82, 77.54, 0.86}, {"SVK", "Europe", "Slovakia", 
  "2020-09-01", 3989., 72., 76.714, 33., 0., 0., 730.634, 13.188, 14.051, 
  6.044, 0., 0., 1.29, "", "", 62., 11.356, "", "", "", "", 2428., 340123., 
  62.298, 0.445, 2883., 0.528, 0.025, 40., "tests performed", "", "", "", "", 
  "", "", "", "", "", 33.33, 5.459643*^6, 113.128, 41.2, 15.07, 9.167, 
  30155.152, 0.7, 287.959, 7.29, 23.1, 37.7, "", 5.82, 77.54, 0.86}, 
 {"SVK", "Europe", "Slovakia", "2020-09-02", 4042., 53., 72.286, 33., 0., 0., 
  740.341, 9.708, 13.24, 6.044, 0., 0., 1.29, "", "", 64., 11.722, "", "", 
  "", "", 3519., 343642., 62.942, 0.645, 2866., 0.525, 0.027, 37., 
  "tests performed", "", "", "", "", "", "", "", "", "", 29.63, 5.459643*^6, 
  113.128, 41.2, 15.07, 9.167, 30155.152, 0.7, 287.959, 7.29, 23.1, 37.7, "", 
  5.82, 77.54, 0.86}, {"SVK", "Europe", "Slovakia", "2020-09-03", 4163., 
  121., 76.714, 37., 4., 0.571, 762.504, 22.163, 14.051, 6.777, 0.733, 0.105, 
  1.31, "", "", 66., 12.089, "", "", "", "", 4772., 348414., 63.816, 0.874, 
  2925., 0.536, 0.028, 35.7, "tests performed", "", "", "", "", "", "", "", 
  "", "", 31.02, 5.459643*^6, 113.128, 41.2, 15.07, 9.167, 30155.152, 0.7, 
  287.959, 7.29, 23.1, 37.7, "", 5.82, 77.54, 0.86}, 
 {"SVK", "Europe", "Slovakia", "2020-09-04", 4300., 137., 81.714, 37., 0., 
  0.571, 787.597, 25.093, 14.967, 6.777, 0., 0.105, 1.33, "", "", 66., 
  12.089, "", "", "", "", 5947., 354361., 64.906, 1.089, 3138., 0.575, 0.031, 
  32.3, "tests performed", "", "", "", "", "", "", "", "", "", 28.7, 
  5.459643*^6, 113.128, 41.2, 15.07, 9.167, 30155.152, 0.7, 287.959, 7.29, 
  23.1, 37.7, "", 5.82, 77.54, 0.86}, {"SVK", "Europe", "Slovakia", 
  "2020-09-05", 4526., 226., 97.714, 37., 0., 0.571, 828.992, 41.395, 17.898, 
  6.777, 0., 0.105, 1.34, "", "", 71., 13.005, "", "", "", "", 2462., 
  356823., 65.356, 0.451, 3211., 0.588, 0.033, 30.3, "tests performed", "", 
  "", "", "", "", "", "", "", "", 28.7, 5.459643*^6, 113.128, 41.2, 15.07, 
  9.167, 30155.152, 0.7, 287.959, 7.29, 23.1, 37.7, "", 5.82, 77.54, 0.86}, 
 {"SVK", "Europe", "Slovakia", "2020-09-06", 4614., 88., 105.429, 37., 0., 
  0.571, 845.11, 16.118, 19.311, 6.777, 0., 0.105, 1.34, "", "", 83., 15.202, 
  "", "", "", "", 922., 357745., 65.525, 0.169, 3259., 0.597, 0.032, 31.2, 
  "tests performed", "", "", "", "", "", "", "", "", "", 28.7, 5.459643*^6, 
  113.128, 41.2, 15.07, 9.167, 30155.152, 0.7, 287.959, 7.29, 23.1, 37.7, "", 
  5.82, 77.54, 0.86}, {"SVK", "Europe", "Slovakia", "2020-09-07", 4636., 22., 
  102.714, 37., 0., 0.571, 849.14, 4.03, 18.813, 6.777, 0., 0.105, 1.33, "", 
  "", 83., 15.202, "", "", "", "", 2891., 360636., 66.055, 0.53, 3277., 0.6, 
  0.032, 31.2, "tests performed", "", "", "", "", "", "", "", "", "", 28.7, 
  5.459643*^6, 113.128, 41.2, 15.07, 9.167, 30155.152, 0.7, 287.959, 7.29, 
  23.1, 37.7, "", 5.82, 77.54, 0.86}, {"SVK", "Europe", "Slovakia", 
  "2020-09-08", 4727., 91., 105.429, 37., 0., 0.571, 865.808, 16.668, 19.311, 
  6.777, 0., 0.105, 1.33, "", "", 91., 16.668, "", "", "", "", 5309., 
  365945., 67.027, 0.972, 3689., 0.676, 0.033, 30.3, "tests performed", "", 
  "", "", "", "", "", "", "", "", 28.7, 5.459643*^6, 113.128, 41.2, 15.07, 
  9.167, 30155.152, 0.7, 287.959, 7.29, 23.1, 37.7, "", 5.82, 77.54, 0.86}, 
 {"SVK", "Europe", "Slovakia", "2020-09-09", 4888., 161., 120.857, 37., 0., 
  0.571, 895.297, 29.489, 22.136, 6.777, 0., 0.105, 1.34, "", "", 87., 
  15.935, "", "", "", "", 5021., 370966., 67.947, 0.92, 3903., 0.715, 0.033, 
  30.3, "tests performed", "", "", "", "", "", "", "", "", "", 28.7, 
  5.459643*^6, 113.128, 41.2, 15.07, 9.167, 30155.152, 0.7, 287.959, 7.29, 
  23.1, 37.7, "", 5.82, 77.54, 0.86}, {"SVK", "Europe", "Slovakia", 
  "2020-09-10", 5066., 178., 129., 37., 0., 0., 927.899, 32.603, 23.628, 
  6.777, 0., 0., 1.33, "", "", 86., 15.752, "", "", "", "", 4266., 375232., 
  68.728, 0.781, 3831., 0.702, 0.035, 28.6, "tests performed", "", "", "", 
  "", "", "", "", "", "", 28.7, 5.459643*^6, 113.128, 41.2, 15.07, 9.167, 
  30155.152, 0.7, 287.959, 7.29, 23.1, 37.7, "", 5.82, 77.54, 0.86}, 
 {"SVK", "Europe", "Slovakia", "2020-09-11", 5252., 186., 136., 37., 0., 0., 
  961.968, 34.068, 24.91, 6.777, 0., 0., 1.33, "", "", 89., 16.301, "", "", 
  "", "", 6191., 381423., 69.862, 1.134, 3866., 0.708, 0.034, 29.4, 
  "tests performed", "", "", "", "", "", "", "", "", "", 31.48, 5.459643*^6, 
  113.128, 41.2, 15.07, 9.167, 30155.152, 0.7, 287.959, 7.29, 23.1, 37.7, "", 
  5.82, 77.54, 0.86}, {"SVK", "Europe", "Slovakia", "2020-09-12", 5453., 
  201., 132.429, 38., 1., 0.143, 998.783, 36.816, 24.256, 6.96, 0.183, 0.026, 
  1.33, "", "", 86., 15.752, "", "", "", "", 3080., 384503., 70.426, 0.564, 
  3954., 0.724, 0.033, 30.3, "tests performed", "", "", "", "", "", "", "", 
  "", "", 31.48, 5.459643*^6, 113.128, 41.2, 15.07, 9.167, 30155.152, 0.7, 
  287.959, 7.29, 23.1, 37.7, "", 5.82, 77.54, 0.86}, 
 {"SVK", "Europe", "Slovakia", "2020-09-13", 5532., 79., 131.143, 38., 0., 
  0.143, 1013.253, 14.47, 24.02, 6.96, 0., 0.026, 1.33, "", "", 93., 17.034, 
  "", "", "", "", 1425., 385928., 70.687, 0.261, 4026., 0.737, 0.033, 30.3, 
  "tests performed", "", "", "", "", "", "", "", "", "", 31.48, 5.459643*^6, 
  113.128, 41.2, 15.07, 9.167, 30155.152, 0.7, 287.959, 7.29, 23.1, 37.7, "", 
  5.82, 77.54, 0.86}, {"SVK", "Europe", "Slovakia", "2020-09-14", 5580., 48., 
  134.857, 38., 0., 0.143, 1022.045, 8.792, 24.701, 6.96, 0., 0.026, 1.34, 
  "", "", 93., 17.034, "", "", "", "", 4323., 390251., 71.479, 0.792, 4231., 
  0.775, 0.035, 28.6, "tests performed", "", "", "", "", "", "", "", "", "", 
  31.48, 5.459643*^6, 113.128, 41.2, 15.07, 9.167, 30155.152, 0.7, 287.959, 
  7.29, 23.1, 37.7, "", 5.82, 77.54, 0.86}, {"SVK", "Europe", "Slovakia", 
  "2020-09-15", 5768., 188., 148.714, 38., 0., 0.143, 1056.479, 34.434, 
  27.239, 6.96, 0., 0.026, 1.35, "", "", 91., 16.668, "", "", "", "", 3235., 
  393486., 72.072, 0.593, 3934., 0.721, 0.035, 28.6, "tests performed", "", 
  "", "", "", "", "", "", "", "", 31.48, 5.459643*^6, 113.128, 41.2, 15.07, 
  9.167, 30155.152, 0.7, 287.959, 7.29, 23.1, 37.7, "", 5.82, 77.54, 0.86}, 
 {"SVK", "Europe", "Slovakia", "2020-09-16", 5860., 92., 138.857, 38., 0., 
  0.143, 1073.33, 16.851, 25.433, 6.96, 0., 0.026, 1.34, "", "", 91., 16.668, 
  "", "", "", "", 4027., 397513., 72.809, 0.738, 3792., 0.695, 0.036, 27.8, 
  "tests performed", "", "", "", "", "", "", "", "", "", 31.48, 5.459643*^6, 
  113.128, 41.2, 15.07, 9.167, 30155.152, 0.7, 287.959, 7.29, 23.1, 37.7, "", 
  5.82, 77.54, 0.86}, {"SVK", "Europe", "Slovakia", "2020-09-17", 6021., 
  161., 136.429, 39., 1., 0.286, 1102.819, 29.489, 24.989, 7.143, 0.183, 
  0.052, 1.36, "", "", 94., 17.217, "", "", "", "", 5542., 403055., 73.824, 
  1.015, 3975., 0.728, 0.036, 27.8, "tests performed", "", "", "", "", "", 
  "", "", "", "", 31.48, 5.459643*^6, 113.128, 41.2, 15.07, 9.167, 30155.152, 
  0.7, 287.959, 7.29, 23.1, 37.7, "", 5.82, 77.54, 0.86}, 
 {"SVK", "Europe", "Slovakia", "2020-09-18", 6256., 235., 143.429, 39., 0., 
  0.286, 1145.862, 43.043, 26.271, 7.143, 0., 0.052, 1.39, "", "", 85., 
  15.569, "", "", "", "", 5750., 408805., 74.878, 1.053, 3912., 0.717, 0.04, 
  25., "tests performed", "", "", "", "", "", "", "", "", "", 31.48, 
  5.459643*^6, 113.128, 41.2, 15.07, 9.167, 30155.152, 0.7, 287.959, 7.29, 
  23.1, 37.7, "", 5.82, 77.54, 0.86}, {"SVK", "Europe", "Slovakia", 
  "2020-09-19", 6546., 290., 156.143, 39., 0., 0.143, 1198.979, 53.117, 
  28.599, 7.143, 0., 0.026, 1.41, "", "", 80., 14.653, "", "", "", "", 3443., 
  412248., 75.508, 0.631, 3964., 0.726, 0.041, 24.4, "tests performed", "", 
  "", "", "", "", "", "", "", "", 31.48, 5.459643*^6, 113.128, 41.2, 15.07, 
  9.167, 30155.152, 0.7, 287.959, 7.29, 23.1, 37.7, "", 5.82, 77.54, 0.86}, 
 {"SVK", "Europe", "Slovakia", "2020-09-20", 6677., 131., 163.571, 39., 0., 
  0.143, 1222.974, 23.994, 29.96, 7.143, 0., 0.026, 1.43, "", "", 83., 
  15.202, "", "", "", "", 1952., 414200., 75.866, 0.358, 4039., 0.74, 0.042, 
  23.8, "tests performed", "", "", "", "", "", "", "", "", "", 31.48, 
  5.459643*^6, 113.128, 41.2, 15.07, 9.167, 30155.152, 0.7, 287.959, 7.29, 
  23.1, 37.7, "", 5.82, 77.54, 0.86}, {"SVK", "Europe", "Slovakia", 
  "2020-09-21", 6756., 79., 168., 39., 0., 0.143, 1237.444, 14.47, 30.771, 
  7.143, 0., 0.026, 1.45, "", "", 107., 19.598, "", "", "", "", 2664., 
  416864., 76.354, 0.488, 3802., 0.696, 0.044, 22.7, "tests performed", "", 
  "", "", "", "", "", "", "", "", 31.48, 5.459643*^6, 113.128, 41.2, 15.07, 
  9.167, 30155.152, 0.7, 287.959, 7.29, 23.1, 37.7, "", 5.82, 77.54, 0.86}, 
 {"SVK", "Europe", "Slovakia", "2020-09-22", 6931., 175., 166.143, 40., 1., 
  0.286, 1269.497, 32.053, 30.431, 7.326, 0.183, 0.052, 1.48, "", "", 108., 
  19.782, "", "", "", "", 6231., 423095., 77.495, 1.141, 4230., 0.775, 0.048, 
  20.8, "tests performed", "", "", "", "", "", "", "", "", "", 31.48, 
  5.459643*^6, 113.128, 41.2, 15.07, 9.167, 30155.152, 0.7, 287.959, 7.29, 
  23.1, 37.7, "", 5.82, 77.54, 0.86}, {"SVK", "Europe", "Slovakia", 
  "2020-09-23", 7269., 338., 201.286, 41., 1., 0.429, 1331.406, 61.909, 
  36.868, 7.51, 0.183, 0.078, 1.5, "", "", 108., 19.782, "", "", "", "", 
  5213., 428308., 78.45, 0.955, 4399., 0.806, 0.052, 19.2, "tests performed", 
  "", "", "", "", "", "", "", "", "", 31.48, 5.459643*^6, 113.128, 41.2, 
  15.07, 9.167, 30155.152, 0.7, 287.959, 7.29, 23.1, 37.7, "", 5.82, 77.54, 
  0.86}, {"SVK", "Europe", "Slovakia", "2020-09-24", 7629., 360., 229.714, 
  41., 0., 0.286, 1397.344, 65.938, 42.075, 7.51, 0., 0.052, 1.52, "", "", 
  113., 20.697, "", "", "", "", 5540., 433848., 79.465, 1.015, 4399., 0.806, 
  0.058, 17.2, "tests performed", "", "", "", "", "", "", "", "", "", 31.48, 
  5.459643*^6, 113.128, 41.2, 15.07, 9.167, 30155.152, 0.7, 287.959, 7.29, 
  23.1, 37.7, "", 5.82, 77.54, 0.86}, {"SVK", "Europe", "Slovakia", 
  "2020-09-25", 8048., 419., 256., 41., 0., 0.286, 1474.089, 76.745, 46.89, 
  7.51, 0., 0.052, 1.54, "", "", 143., 26.192, "", "", "", "", 6483., 
  440331., 80.652, 1.187, 4504., 0.825, 0.065, 15.4, "tests performed", "", 
  "", "", "", "", "", "", "", "", 31.48, 5.459643*^6, 113.128, 41.2, 15.07, 
  9.167, 30155.152, 0.7, 287.959, 7.29, 23.1, 37.7, "", 5.82, 77.54, 0.86}, 
 {"SVK", "Europe", "Slovakia", "2020-09-26", 8600., 552., 293.429, 44., 3., 
  0.714, 1575.195, 101.106, 53.745, 8.059, 0.549, 0.131, 1.55, "", "", 154., 
  28.207, "", "", "", "", 5655., 445986., 81.688, 1.036, 4820., 0.883, 0.071, 
  14.1, "tests performed", "", "", "", "", "", "", "", "", "", 31.48, 
  5.459643*^6, 113.128, 41.2, 15.07, 9.167, 30155.152, 0.7, 287.959, 7.29, 
  23.1, 37.7, "", 5.82, 77.54, 0.86}, {"SVK", "Europe", "Slovakia", 
  "2020-09-27", 9078., 478., 343., 44., 0., 0.714, 1662.746, 87.552, 62.825, 
  8.059, 0., 0.131, 1.55, "", "", 153., 28.024, "", "", "", "", 1954., 
  447940., 82.046, 0.358, 4820., 0.883, 0.077, 13., "tests performed", "", 
  "", "", "", "", "", "", "", "", 31.48, 5.459643*^6, 113.128, 41.2, 15.07, 
  9.167, 30155.152, 0.7, 287.959, 7.29, 23.1, 37.7, "", 5.82, 77.54, 0.86}, 
 {"SVK", "Europe", "Slovakia", "2020-09-28", 9343., 265., 369.571, 44., 0., 
  0.714, 1711.284, 48.538, 67.692, 8.059, 0., 0.131, 1.55, "", "", 169., 
  30.954, "", "", "", "", 2561., 450501., 82.515, 0.469, 4805., 0.88, 0.079, 
  12.7, "tests performed", "", "", "", "", "", "", "", "", "", 31.48, 
  5.459643*^6, 113.128, 41.2, 15.07, 9.167, 30155.152, 0.7, 287.959, 7.29, 
  23.1, 37.7, "", 5.82, 77.54, 0.86}, {"SVK", "Europe", "Slovakia", 
  "2020-09-29", 9574., 231., 377.571, 45., 1., 0.714, 1753.595, 42.31, 
  69.157, 8.242, 0.183, 0.131, 1.54, "", "", 185., 33.885, "", "", "", "", 
  7350., 457851., 83.861, 1.346, 4965., 0.909, 0.083, 12., "tests performed", 
  "", "", "", "", "", "", "", "", "", 31.48, 5.459643*^6, 113.128, 41.2, 
  15.07, 9.167, 30155.152, 0.7, 287.959, 7.29, 23.1, 37.7, "", 5.82, 77.54, 
  0.86}, {"SVK", "Europe", "Slovakia", "2020-09-30", 10141., 567., 410.286, 
  48., 3., 1., 1857.447, 103.853, 75.149, 8.792, 0.549, 0.183, 1.54, "", "", 
  195., 35.717, "", "", "", "", 9170., 467021., 85.541, 1.68, 5530., 1.013, 
  0.085, 11.8, "tests performed", "", "", "", "", "", "", "", "", "", 31.48, 
  5.459643*^6, 113.128, 41.2, 15.07, 9.167, 30155.152, 0.7, 287.959, 7.29, 
  23.1, 37.7, "", 5.82, 77.54, 0.86}, {"SVK", "Europe", "Slovakia", 
  "2020-10-01", 10938., 797., 472.714, 48., 0., 1., 2003.428, 145.98, 86.583, 
  8.792, 0., 0.183, 1.54, "", "", 191., 34.984, "", "", "", "", 7824., 
  474845., 86.974, 1.433, 5857., 1.073, 0.087, 11.5, "tests performed", "", 
  "", "", "", "", "", "", "", "", 45.83, 5.459643*^6, 113.128, 41.2, 15.07, 
  9.167, 30155.152, 0.7, 287.959, 7.29, 23.1, 37.7, "", 5.82, 77.54, 0.86}, 
 {"SVK", "Europe", "Slovakia", "2020-10-02", 11617., 679., 509.857, 54., 6., 
  1.857, 2127.795, 124.367, 93.387, 9.891, 1.099, 0.34, 1.53, "", "", 213., 
  39.014, "", "", "", "", 9492., 484337., 88.712, 1.739, 6287., 1.152, 0.085, 
  11.8, "tests performed", "", "", "", "", "", "", "", "", "", 45.83, 
  5.459643*^6, 113.128, 41.2, 15.07, 9.167, 30155.152, 0.7, 287.959, 7.29, 
  23.1, 37.7, "", 5.82, 77.54, 0.86}, {"SVK", "Europe", "Slovakia", 
  "2020-10-03", 12321., 704., 531.571, 54., 0., 1.429, 2256.741, 128.946, 
  97.364, 9.891, 0., 0.262, 1.52, "", "", 214., 39.197, "", "", "", "", 
  8565., 492902., 90.281, 1.569, 6702., 1.228, 0.087, 11.5, 
  "tests performed", "", "", "", "", "", "", "", "", "", 45.83, 5.459643*^6, 
  113.128, 41.2, 15.07, 9.167, 30155.152, 0.7, 287.959, 7.29, 23.1, 37.7, "", 
  5.82, 77.54, 0.86}, {"SVK", "Europe", "Slovakia", "2020-10-04", 13139., 
  818., 580.143, 55., 1., 1.571, 2406.568, 149.827, 106.26, 10.074, 0.183, 
  0.288, 1.53, "", "", 218., 39.929, "", "", "", "", 3382., 496284., 90.9, 
  0.619, 6906., 1.265, 0.086, 11.6, "tests performed", "", "", "", "", "", 
  "", "", "", "", 45.83, 5.459643*^6, 113.128, 41.2, 15.07, 9.167, 30155.152, 
  0.7, 287.959, 7.29, 23.1, 37.7, "", 5.82, 77.54, 0.86}, 
 {"SVK", "Europe", "Slovakia", "2020-10-05", 13492., 353., 592.714, 55., 0., 
  1.571, 2471.224, 64.656, 108.563, 10.074, 0., 0.288, 1.52, "", "", 240., 
  43.959, "", "", "", "", 3750., 500034., 91.587, 0.687, 7076., 1.296, 0.086, 
  11.6, "tests performed", "", "", "", "", "", "", "", "", "", 47.22, 
  5.459643*^6, 113.128, 41.2, 15.07, 9.167, 30155.152, 0.7, 287.959, 7.29, 
  23.1, 37.7, "", 5.82, 77.54, 0.86}, {"SVK", "Europe", "Slovakia", 
  "2020-10-06", 13812., 320., 605.429, 55., 0., 1.429, 2529.836, 58.612, 
  110.892, 10.074, 0., 0.262, 1.51, "", "", 256., 46.89, "", "", "", "", 
  8679., 508713., 93.177, 1.59, 7266., 1.331, 0.089, 11.2, "tests performed", 
  "", "", "", "", "", "", "", "", "", 47.22, 5.459643*^6, 113.128, 41.2, 
  15.07, 9.167, 30155.152, 0.7, 287.959, 7.29, 23.1, 37.7, "", 5.82, 77.54, 
  0.86}, {"SVK", "Europe", "Slovakia", "2020-10-07", 14689., 877., 649.714, 
  55., 0., 1., 2690.469, 160.633, 119.003, 10.074, 0., 0.183, 1.51, "", "", 
  276., 50.553, "", "", "", "", 9518., 518231., 94.92, 1.743, 7316., 1.34, 
  0.093, 10.8, "tests performed", "", "", "", "", "", "", "", "", "", 47.22, 
  5.459643*^6, 113.128, 41.2, 15.07, 9.167, 30155.152, 0.7, 287.959, 7.29, 
  23.1, 37.7, "", 5.82, 77.54, 0.86}, {"SVK", "Europe", "Slovakia", 
  "2020-10-08", 15726., 1037., 684., 57., 2., 1.286, 2880.408, 189.939, 
  125.283, 10.44, 0.366, 0.235, 1.51, "", "", 298., 54.582, "", "", "", "", 
  10136., 528367., 96.777, 1.857, 7646., 1.4, 0.099, 10.1, "tests performed", 
  "", "", "", "", "", "", "", "", "", 47.22, 5.459643*^6, 113.128, 41.2, 
  15.07, 9.167, 30155.152, 0.7, 287.959, 7.29, 23.1, 37.7, "", 5.82, 77.54, 
  0.86}, {"SVK", "Europe", "Slovakia", "2020-10-09", 16910., 1184., 756.143, 
  57., 0., 0.429, 3097.272, 216.864, 138.497, 10.44, 0., 0.078, 1.51, "", "", 
  295., 54.033, "", "", "", "", 11123., 539490., 98.814, 2.037, 7879., 1.443, 
  0.117, 8.5, "tests performed", "", "", "", "", "", "", "", "", "", 47.22, 
  5.459643*^6, 113.128, 41.2, 15.07, 9.167, 30155.152, 0.7, 287.959, 7.29, 
  23.1, 37.7, "", 5.82, 77.54, 0.86}, {"SVK", "Europe", "Slovakia", 
  "2020-10-10", 18797., 1887., 925.143, 61., 4., 1., 3442.899, 345.627, 
  169.451, 11.173, 0.733, 0.183, 1.51, "", "", 298., 54.582, "", "", "", "", 
  8959., 548449., 100.455, 1.641, 7935., 1.453, 0.121, 8.3, 
  "tests performed", "", "", "", "", "", "", "", "", "", 47.22, 5.459643*^6, 
  113.128, 41.2, 15.07, 9.167, 30155.152, 0.7, 287.959, 7.29, 23.1, 37.7, "", 
  5.82, 77.54, 0.86}, {"SVK", "Europe", "Slovakia", "2020-10-11", 19851., 
  1054., 958.857, 61., 0., 0.857, 3635.952, 193.053, 175.626, 11.173, 0., 
  0.157, 1.49, "", "", 303., 55.498, "", "", "", "", 3998., 552447., 101.187, 
  0.732, 8023., 1.47, 0.122, 8.2, "tests performed", "", "", "", "", "", "", 
  "", "", "", 47.22, 5.459643*^6, 113.128, 41.2, 15.07, 9.167, 30155.152, 
  0.7, 287.959, 7.29, 23.1, 37.7, "", 5.82, 77.54, 0.86}, 
 {"SVK", "Europe", "Slovakia", "2020-10-12", 20355., 504., 980.429, 61., 0., 
  0.857, 3728.266, 92.314, 179.577, 11.173, 0., 0.157, 1.48, "", "", 306., 
  56.048, "", "", "", "", 5583., 558030., 102.21, 1.023, 8285., 1.517, 0.123, 
  8.1, "tests performed", "", "", "", "", "", "", "", "", "", 47.22, 
  5.459643*^6, 113.128, 41.2, 15.07, 9.167, 30155.152, 0.7, 287.959, 7.29, 
  23.1, 37.7, "", 5.82, 77.54, 0.86}, {"SVK", "Europe", "Slovakia", 
  "2020-10-13", 20886., 531., 1010.571, 61., 0., 0.857, 3825.525, 97.259, 
  185.098, 11.173, 0., 0.157, 1.46, "", "", 350., 64.107, "", "", "", "", 
  11380., 569410., 104.294, 2.084, 8671., 1.588, 0.127, 7.9, 
  "tests performed", "", "", "", "", "", "", "", "", "", 50., 5.459643*^6, 
  113.128, 41.2, 15.07, 9.167, 30155.152, 0.7, 287.959, 7.29, 23.1, 37.7, "", 
  5.82, 77.54, 0.86}, {"SVK", "Europe", "Slovakia", "2020-10-14", 22296., 
  1410., 1086.714, 66., 5., 1.571, 4083.784, 258.259, 199.045, 12.089, 0.916, 
  0.288, 1.45, "", "", 375., 68.686, "", "", "", "", 13431., 582841., 
  106.754, 2.46, 9230., 1.691, 0.134, 7.5, "tests performed", "", "", "", "", 
  "", "", "", "", "", 50., 5.459643*^6, 113.128, 41.2, 15.07, 9.167, 
  30155.152, 0.7, 287.959, 7.29, 23.1, 37.7, "", 5.82, 77.54, 0.86}, 
 {"SVK", "Europe", "Slovakia", "2020-10-15", 24225., 1929., 1214.143, 71., 
  5., 2., 4437.103, 353.32, 222.385, 13.005, 0.916, 0.366, 1.45, "", "", 
  413., 75.646, "", "", "", "", 14382., 597223., 109.389, 2.634, 9837., 
  1.802, 0.139, 7.2, "tests performed", "", "", "", "", "", "", "", "", "", 
  53.7, 5.459643*^6, 113.128, 41.2, 15.07, 9.167, 30155.152, 0.7, 287.959, 
  7.29, 23.1, 37.7, "", 5.82, 77.54, 0.86}, {"SVK", "Europe", "Slovakia", 
  "2020-10-16", 26300., 2075., 1341.429, 71., 0., 2., 4817.165, 380.061, 
  245.699, 13.005, 0., 0.366, 1.43, "", "", 469., 85.903, "", "", "", "", 
  12224., 609447., 111.628, 2.239, 9994., 1.831, 0.138, 7.2, 
  "tests performed", "", "", "", "", "", "", "", "", "", 53.7, 5.459643*^6, 
  113.128, 41.2, 15.07, 9.167, 30155.152, 0.7, 287.959, 7.29, 23.1, 37.7, "", 
  5.82, 77.54, 0.86}, {"SVK", "Europe", "Slovakia", "2020-10-17", 28268., 
  1968., 1353., 82., 11., 3., 5177.628, 360.463, 247.818, 15.019, 2.015, 
  0.549, 1.42, "", "", 481., 88.101, "", "", "", "", 10858., 620305., 
  113.616, 1.989, 10265., 1.88, 0.142, 7., "tests performed", "", "", "", "", 
  "", "", "", "", "", 53.7, 5.459643*^6, 113.128, 41.2, 15.07, 9.167, 
  30155.152, 0.7, 287.959, 7.29, 23.1, 37.7, "", 5.82, 77.54, 0.86}, 
 {"SVK", "Europe", "Slovakia", "2020-10-18", 29835., 1567., 1426.286, 88., 
  6., 3.857, 5464.643, 287.015, 261.242, 16.118, 1.099, 0.706, 1.4, "", "", 
  560., 102.571, "", "", "", "", 5117., 625422., 114.554, 0.937, 10425., 
  1.909, 0.145, 6.9, "tests performed", "", "", "", "", "", "", "", "", "", 
  53.7, 5.459643*^6, 113.128, 41.2, 15.07, 9.167, 30155.152, 0.7, 287.959, 
  7.29, 23.1, 37.7, "", 5.82, 77.54, 0.86}, {"SVK", "Europe", "Slovakia", 
  "2020-10-19", 30695., 860., 1477.143, 92., 4., 4.429, 5622.162, 157.519, 
  270.557, 16.851, 0.733, 0.811, 1.38, "", "", 560., 102.571, "", "", "", "", 
  6738., 632160., 115.788, 1.234, 10590., 1.94, 0.145, 6.9, 
  "tests performed", "", "", "", "", "", "", "", "", "", 53.7, 5.459643*^6, 
  113.128, 41.2, 15.07, 9.167, 30155.152, 0.7, 287.959, 7.29, 23.1, 37.7, "", 
  5.82, 77.54, 0.86}, {"SVK", "Europe", "Slovakia", "2020-10-20", 31400., 
  705., 1502., 98., 6., 5.286, 5751.292, 129.129, 275.11, 17.95, 1.099, 
  0.968, 1.36, "", "", 622., 113.927, "", "", "", "", 14446., 646606., 
  118.434, 2.646, 11028., 2.02, 0.149, 6.7, "tests performed", "", "", "", 
  "", "", "", "", "", "", 53.7, 5.459643*^6, 113.128, 41.2, 15.07, 9.167, 
  30155.152, 0.7, 287.959, 7.29, 23.1, 37.7, "", 5.82, 77.54, 0.86}, 
 {"SVK", "Europe", "Slovakia", "2020-10-21", 33602., 2202., 1615.143, 98., 
  0., 4.571, 6154.615, 403.323, 295.833, 17.95, 0., 0.837, 1.35, "", "", 
  668., 122.352, "", "", "", "", 10319., 656925., 120.324, 1.89, 10583., 
  1.938, 0.153, 6.5, "tests performed", "", "", "", "", "", "", "", "", "", 
  53.7, 5.459643*^6, 113.128, 41.2, 15.07, 9.167, 30155.152, 0.7, 287.959, 
  7.29, 23.1, 37.7, "", 5.82, 77.54, 0.86}, {"SVK", "Europe", "Slovakia", 
  "2020-10-22", 35330., 1728., 1586.429, 115., 17., 6.286, 6471.119, 316.504, 
  290.574, 21.064, 3.114, 1.151, 1.34, "", "", 674., 123.451, "", "", "", "", 
  15507., 672432., 123.164, 2.84, 10744., 1.968, 0.159, 6.3, 
  "tests performed", "", "", "", "", "", "", "", "", "", 73.15, 5.459643*^6, 
  113.128, 41.2, 15.07, 9.167, 30155.152, 0.7, 287.959, 7.29, 23.1, 37.7, "", 
  5.82, 77.54, 0.86}, {"SVK", "Europe", "Slovakia", "2020-10-23", 37911., 
  2581., 1658.714, 134., 19., 9., 6943.861, 472.742, 303.814, 24.544, 3.48, 
  1.648, 1.33, "", "", 765., 140.119, "", "", "", "", 15686., 688118., 
  126.037, 2.873, 11239., 2.059, 0.165, 6.1, "tests performed", "", "", "", 
  "", "", "", "", "", "", 73.15, 5.459643*^6, 113.128, 41.2, 15.07, 9.167, 
  30155.152, 0.7, 287.959, 7.29, 23.1, 37.7, "", 5.82, 77.54, 0.86}, 
 {"SVK", "Europe", "Slovakia", "2020-10-24", 40801., 2890., 1790.429, 159., 
  25., 11., 7473.199, 529.339, 327.939, 29.123, 4.579, 2.015, 1.33, "", "", 
  891., 163.197, "", "", "", "", 17242., 705360., 129.195, 3.158, 12151., 
  2.226, 0.17, 5.9, "tests performed", "", "", "", "", "", "", "", "", "", 
  73.15, 5.459643*^6, 113.128, 41.2, 15.07, 9.167, 30155.152, 0.7, 287.959, 
  7.29, 23.1, 37.7, "", 5.82, 77.54, 0.86}, {"SVK", "Europe", "Slovakia", 
  "2020-10-25", 43843., 3042., 2001.143, 159., 0., 10.143, 8030.379, 557.179, 
  366.534, 29.123, 0., 1.858, 1.31, "", "", 973., 178.217, "", "", "", "", 
  6904., 712264., 130.46, 1.265, 12406., 2.272, 0.172, 5.8, 
  "tests performed", "", "", "", "", "", "", "", "", "", 73.15, 5.459643*^6, 
  113.128, 41.2, 15.07, 9.167, 30155.152, 0.7, 287.959, 7.29, 23.1, 37.7, "", 
  5.82, 77.54, 0.86}, {"SVK", "Europe", "Slovakia", "2020-10-26", 45155., 
  1312., 2065.714, 165., 6., 10.429, 8270.687, 240.309, 378.361, 30.222, 
  1.099, 1.91, 1.29, "", "", 1025., 187.741, "", "", "", "", 8060., 720324., 
  131.936, 1.476, 12595., 2.307, 0.174, 5.7, "tests performed", "", "", "", 
  "", "", "", "", "", "", 73.15, 5.459643*^6, 113.128, 41.2, 15.07, 9.167, 
  30155.152, 0.7, 287.959, 7.29, 23.1, 37.7, "", 5.82, 77.54, 0.86}, 
 {"SVK", "Europe", "Slovakia", "2020-10-27", 46056., 901., 2093.714, 176., 
  11., 11.143, 8435.716, 165.029, 383.489, 32.237, 2.015, 2.041, 1.26, "", 
  "", 1087., 199.097, "", "", "", "", 17678., 738002., 135.174, 3.238, 
  13057., 2.392, 0.177, 5.6, "tests performed", "", "", "", "", "", "", "", 
  "", "", 73.15, 5.459643*^6, 113.128, 41.2, 15.07, 9.167, 30155.152, 0.7, 
  287.959, 7.29, 23.1, 37.7, "", 5.82, 77.54, 0.86}, 
 {"SVK", "Europe", "Slovakia", "2020-10-28", 48943., 2887., 2191.571, 184., 
  8., 12.286, 8964.506, 528.789, 401.413, 33.702, 1.465, 2.25, 1.24, "", "", 
  1150., 210.636, "", "", "", "", 16770., 754772., 138.246, 3.072, 13978., 
  2.56, 0.178, 5.6, "tests performed", "", "", "", "", "", "", "", "", "", 
  73.15, 5.459643*^6, 113.128, 41.2, 15.07, 9.167, 30155.152, 0.7, 287.959, 
  7.29, 23.1, 37.7, "", 5.82, 77.54, 0.86}, {"SVK", "Europe", "Slovakia", 
  "2020-10-29", 51728., 2785., 2342.571, 200., 16., 12.143, 9474.612, 
  510.107, 429.07, 36.632, 2.931, 2.224, 1.21, "", "", 1237., 226.572, "", 
  "", "", "", 22741., 777513., 142.411, 4.165, 15012., 2.75, 0.174, 5.7, 
  "tests performed", "", "", "", "", "", "", "", "", "", 73.15, 5.459643*^6, 
  113.128, 41.2, 15.07, 9.167, 30155.152, 0.7, 287.959, 7.29, 23.1, 37.7, "", 
  5.82, 77.54, 0.86}, {"SVK", "Europe", "Slovakia", "2020-10-30", 55091., 
  3363., 2454.286, 212., 12., 11.143, 10090.587, 615.974, 449.532, 38.83, 
  2.198, 2.041, 1.19, "", "", 1320., 241.774, "", "", "", "", 59440., 
  836953., 153.298, 10.887, 21262., 3.894, 0.124, 8.1, "tests performed", "", 
  "", "", "", "", "", "", "", "", 73.15, 5.459643*^6, 113.128, 41.2, 15.07, 
  9.167, 30155.152, 0.7, 287.959, 7.29, 23.1, 37.7, "", 5.82, 77.54, 0.86}, 
 {"SVK", "Europe", "Slovakia", "2020-10-31", 57664., 2573., 2409., 219., 7., 
  8.571, 10561.863, 471.276, 441.238, 40.113, 1.282, 1.57, 1.17, "", "", 
  1360., 249.101, "", "", "", "", 111623., 948576., 173.743, 20.445, 34745., 
  6.364, 0.076, 13.2, "tests performed", "", "", "", "", "", "", "", "", "", 
  73.15, 5.459643*^6, 113.128, 41.2, 15.07, 9.167, 30155.152, 0.7, 287.959, 
  7.29, 23.1, 37.7, "", 5.82, 77.54, 0.86}, {"SVK", "Europe", "Slovakia", 
  "2020-11-01", 59946., 2282., 2300.429, 219., 0., 8.571, 10979.839, 417.976, 
  421.351, 40.113, 0., 1.57, 1.15, "", "", 1376., 252.031, "", "", "", "", 
  51653., 1.000229*^6, 183.204, 9.461, 41138., 7.535, 0.068, 14.7, 
  "tests performed", "", "", "", "", "", "", "", "", "", 73.15, 5.459643*^6, 
  113.128, 41.2, 15.07, 9.167, 30155.152, 0.7, 287.959, 7.29, 23.1, 37.7, "", 
  5.82, 77.54, 0.86}, {"SVK", "Europe", "Slovakia", "2020-11-02", 61829., 
  1883., 2382., 219., 0., 7.714, 11324.733, 344.894, 436.292, 40.113, 0., 
  1.413, 1.13, "", "", 1405., 257.343, "", "", "", "", 45695., 1.045924*^6, 
  191.574, 8.37, 46514., 8.52, 0.066, 15.2, "tests performed", "", "", "", 
  "", "", "", "", "", "", 73.15, 5.459643*^6, 113.128, 41.2, 15.07, 9.167, 
  30155.152, 0.7, 287.959, 7.29, 23.1, 37.7, "", 5.82, 77.54, 0.86}, 
 {"SVK", "Europe", "Slovakia", "2020-11-03", 63556., 1727., 2500., 235., 16., 
  8.429, 11641.054, 316.321, 457.905, 43.043, 2.931, 1.544, 1.1, "", "", 
  1392., 254.962, "", "", "", "", 18660., 1.064584*^6, 194.992, 3.418, 
  46655., 8.545, 0.066, 15.2, "tests performed", "", "", "", "", "", "", "", 
  "", "", 73.15, 5.459643*^6, 113.128, 41.2, 15.07, 9.167, 30155.152, 0.7, 
  287.959, 7.29, 23.1, 37.7, "", 5.82, 77.54, 0.86}, 
 {"SVK", "Europe", "Slovakia", "2020-11-04", 66772., 3216., 2547., 261., 26., 
  11., 12230.104, 589.05, 466.514, 47.805, 4.762, 2.015, 1.07, "", "", 1444., 
  264.486, "", "", "", "", 16470., 1.081054*^6, 198.008, 3.017, 46612., 
  8.538, 0.063, 15.9, "tests performed", "", "", "", "", "", "", "", "", "", 
  73.15, 5.459643*^6, 113.128, 41.2, 15.07, 9.167, 30155.152, 0.7, 287.959, 
  7.29, 23.1, 37.7, "", 5.82, 77.54, 0.86}, {"SVK", "Europe", "Slovakia", 
  "2020-11-05", 68734., 1962., 2429.429, 286., 25., 12.286, 12589.468, 
  359.364, 444.979, 52.384, 4.579, 2.25, 1.04, "", "", 1441., 263.937, "", 
  "", "", "", 13730., 1.094784*^6, 200.523, 2.515, 45324., 8.302, 0.061, 
  16.4, "tests performed", "", "", "", "", "", "", "", "", "", 73.15, 
  5.459643*^6, 113.128, 41.2, 15.07, 9.167, 30155.152, 0.7, 287.959, 7.29, 
  23.1, 37.7, "", 5.82, 77.54, 0.86}, {"SVK", "Europe", "Slovakia", 
  "2020-11-06", 71088., 2354., 2285.286, 317., 31., 15., 13020.632, 431.164, 
  418.578, 58.062, 5.678, 2.747, 1.02, "", "", 1440., 263.754, "", "", "", 
  "", 50290., 1.145074*^6, 209.734, 9.211, 44017., 8.062, 0.063, 15.9, 
  "tests performed", "", "", "", "", "", "", "", "", "", 73.15, 5.459643*^6, 
  113.128, 41.2, 15.07, 9.167, 30155.152, 0.7, 287.959, 7.29, 23.1, 37.7, "", 
  5.82, 77.54, 0.86}, {"SVK", "Europe", "Slovakia", "2020-11-07", 73667., 
  2579., 2286.143, 351., 34., 18.857, 13493.007, 472.375, 418.735, 64.29, 
  6.228, 3.454, 1., "", "", 1453., 266.135, "", "", "", "", 60654., 
  1.205728*^6, 220.844, 11.11, 36736., 6.729, 0.071, 14.1, "tests performed", 
  "", "", "", "", "", "", "", "", "", 73.15, 5.459643*^6, 113.128, 41.2, 
  15.07, 9.167, 30155.152, 0.7, 287.959, 7.29, 23.1, 37.7, "", 5.82, 77.54, 
  0.86}, {"SVK", "Europe", "Slovakia", "2020-11-08", 75495., 1828., 2221.286, 
  351., 0., 18.857, 13827.827, 334.82, 406.855, 64.29, 0., 3.454, 0.99, "", 
  "", 1526., 279.505, "", "", "", "", 17128., 1.222856*^6, 223.981, 3.137, 
  31804., 5.825, 0.075, 13.3, "tests performed", "", "", "", "", "", "", "", 
  "", "", 73.15, 5.459643*^6, 113.128, 41.2, 15.07, 9.167, 30155.152, 0.7, 
  287.959, 7.29, 23.1, 37.7, "", 5.82, 77.54, 0.86}, 
 {"SVK", "Europe", "Slovakia", "2020-11-09", 76072., 577., 2034.714, 366., 
  15., 21., 13933.512, 105.685, 372.683, 67.037, 2.747, 3.846, 0.97, "", "", 
  1499., 274.56, "", "", "", "", 24469., 1.247325*^6, 228.463, 4.482, 28772., 
  5.27, 0.079, 12.7, "tests performed", "", "", "", "", "", "", "", "", "", 
  73.15, 5.459643*^6, 113.128, 41.2, 15.07, 9.167, 30155.152, 0.7, 287.959, 
  7.29, 23.1, 37.7, "", 5.82, 77.54, 0.86}, {"SVK", "Europe", "Slovakia", 
  "2020-11-10", 77123., 1051., 1938.143, 390., 24., 22.143, 14126.015, 
  192.503, 354.994, 71.433, 4.396, 4.056, 0.96, "", "", 1550., 283.901, "", 
  "", "", "", 19383., 1.266708*^6, 232.013, 3.55, 28875., 5.289, 0.073, 13.7, 
  "tests performed", "", "", "", "", "", "", "", "", "", 73.15, 5.459643*^6, 
  113.128, 41.2, 15.07, 9.167, 30155.152, 0.7, 287.959, 7.29, 23.1, 37.7, "", 
  5.82, 77.54, 0.86}, {"SVK", "Europe", "Slovakia", "2020-11-11", 79181., 
  2058., 1772.714, 414., 24., 21.857, 14502.963, 376.948, 324.694, 75.829, 
  4.396, 4.003, 0.95, "", "", 1553., 284.451, "", "", "", "", 17204., 
  1.283912*^6, 235.164, 3.151, 28980., 5.308, 0.076, 13.2, "tests performed", 
  "", "", "", "", "", "", "", "", "", 73.15, 5.459643*^6, 113.128, 41.2, 
  15.07, 9.167, 30155.152, 0.7, 287.959, 7.29, 23.1, 37.7, "", 5.82, 77.54, 
  0.86}, {"SVK", "Europe", "Slovakia", "2020-11-12", 81772., 2591., 1862.571, 
  464., 50., 25.429, 14977.536, 474.573, 341.153, 84.987, 9.158, 4.658, 0.94, 
  "", "", 1528., 279.872, "", "", "", "", 16372., 1.300284*^6, 238.163, 
  2.999, 29357., 5.377, 0.074, 13.5, "tests performed", "", "", "", "", "", 
  "", "", "", "", 73.15, 5.459643*^6, 113.128, 41.2, 15.07, 9.167, 30155.152, 
  0.7, 287.959, 7.29, 23.1, 37.7, "", 5.82, 77.54, 0.86}, 
 {"SVK", "Europe", "Slovakia", "2020-11-13", 83796., 2024., 1815.429, 491., 
  27., 24.857, 15348.256, 370.72, 332.518, 89.933, 4.945, 4.553, 0.93, "", 
  "", 1474., 269.981, "", "", "", "", 16887., 1.317171*^6, 241.256, 3.093, 
  24585., 4.503, 0.083, 12., "tests performed", "", "", "", "", "", "", "", 
  "", "", 73.15, 5.459643*^6, 113.128, 41.2, 15.07, 9.167, 30155.152, 0.7, 
  287.959, 7.29, 23.1, 37.7, "", 5.82, 77.54, 0.86}, 
 {"SVK", "Europe", "Slovakia", "2020-11-14", 85567., 1771., 1700., 510., 19., 
  22.714, 15672.636, 324.38, 311.376, 93.413, 3.48, 4.16, 0.92, "", "", 
  1418., 259.724, "", "", "", "", 11997., 1.329168*^6, 243.453, 2.197, 
  17634., 3.23, 0.107, 9.3, "tests performed", "", "", "", "", "", "", "", 
  "", "", 73.15, 5.459643*^6, 113.128, 41.2, 15.07, 9.167, 30155.152, 0.7, 
  287.959, 7.29, 23.1, 37.7, "", 5.82, 77.54, 0.86}, 
 {"SVK", "Europe", "Slovakia", "2020-11-15", 86767., 1200., 1610.286, 510., 
  0., 22.714, 15892.431, 219.795, 294.943, 93.413, 0., 4.16, 0.92, "", "", 
  1509., 276.392, "", "", "", "", 3016., 1.332184*^6, 244.006, 0.552, 15618., 
  2.861, 0.119, 8.4, "tests performed", "", "", "", "", "", "", "", "", "", 
  73.15, 5.459643*^6, 113.128, 41.2, 15.07, 9.167, 30155.152, 0.7, 287.959, 
  7.29, 23.1, 37.7, "", 5.82, 77.54, 0.86}, {"SVK", "Europe", "Slovakia", 
  "2020-11-16", 87276., 509., 1600.571, 526., 16., 22.857, 15985.661, 93.23, 
  293.164, 96.343, 2.931, 4.187, 0.92, "", "", 1546., 283.169, "", "", "", 
  "", 13479., 1.345663*^6, 246.475, 2.469, 14048., 2.573, 0.127, 7.9, 
  "tests performed", "", "", "", "", "", "", "", "", "", 69.44, 5.459643*^6, 
  113.128, 41.2, 15.07, 9.167, 30155.152, 0.7, 287.959, 7.29, 23.1, 37.7, "", 
  5.82, 77.54, 0.86}, {"SVK", "Europe", "Slovakia", "2020-11-17", 88602., 
  1326., 1639.857, 557., 31., 23.857, 16228.534, 242.873, 300.36, 102.021, 
  5.678, 4.37, 0.92, "", "", 1558., 285.367, "", "", "", "", 9752., 
  1.355415*^6, 248.261, 1.786, 12672., 2.321, 0.133, 7.5, "tests performed", 
  "", "", "", "", "", "", "", "", "", 69.44, 5.459643*^6, 113.128, 41.2, 
  15.07, 9.167, 30155.152, 0.7, 287.959, 7.29, 23.1, 37.7, "", 5.82, 77.54, 
  0.86}, {"SVK", "Europe", "Slovakia", "2020-11-18", 89913., 1311., 1533.143, 
  579., 22., 23.571, 16468.659, 240.126, 280.814, 106.051, 4.03, 4.317, 0.91, 
  "", "", 1527., 279.689, "", "", "", "", 14459., 1.369874*^6, 250.909, 
  2.648, 12280., 2.249, 0.131, 7.6, "tests performed", "", "", "", "", "", 
  "", "", "", "", 69.44, 5.459643*^6, 113.128, 41.2, 15.07, 9.167, 30155.152, 
  0.7, 287.959, 7.29, 23.1, 37.7, "", 5.82, 77.54, 0.86}, 
 {"SVK", "Europe", "Slovakia", "2020-11-19", 91578., 1665., 1400.857, 579., 
  0., 16.429, 16773.624, 304.965, 256.584, 106.051, 0., 3.009, 0.92, "", "", 
  1501., 274.926, "", "", "", "", 22029., 1.391903*^6, 254.944, 4.035, 
  13088., 2.397, 0.127, 7.9, "tests performed", "", "", "", "", "", "", "", 
  "", "", 69.44, 5.459643*^6, 113.128, 41.2, 15.07, 9.167, 30155.152, 0.7, 
  287.959, 7.29, 23.1, 37.7, "", 5.82, 77.54, 0.86}, 
 {"SVK", "Europe", "Slovakia", "2020-11-20", 93396., 1818., 1371.429, 614., 
  35., 17.571, 17106.613, 332.989, 251.194, 112.462, 6.411, 3.218, 0.92, "", 
  "", 1469., 269.065, "", "", "", "", 28664., 1.420567*^6, 260.194, 5.25, 
  14771., 2.705, 0.118, 8.5, "tests performed", "", "", "", "", "", "", "", 
  "", "", 69.44, 5.459643*^6, 113.128, 41.2, 15.07, 9.167, 30155.152, 0.7, 
  287.959, 7.29, 23.1, 37.7, "", 5.82, 77.54, 0.86}, 
 {"SVK", "Europe", "Slovakia", "2020-11-21", 95257., 1861., 1384.286, 644., 
  30., 19.143, 17447.478, 340.865, 253.549, 117.956, 5.495, 3.506, 0.93, "", 
  "", 1485., 271.996, "", "", "", "", 14976., 1.435543*^6, 262.937, 2.743, 
  15196., 2.783, 0.114, 8.8, "tests performed", "", "", "", "", "", "", "", 
  "", "", 69.44, 5.459643*^6, 113.128, 41.2, 15.07, 9.167, 30155.152, 0.7, 
  287.959, 7.29, 23.1, 37.7, "", 5.82, 77.54, 0.86}, 
 {"SVK", "Europe", "Slovakia", "2020-11-22", 96241., 984., 1353.429, 671., 
  27., 23., 17627.709, 180.232, 247.897, 122.902, 4.945, 4.213, 0.94, "", "", 
  1508., 276.209, "", "", "", "", 3474., 1.439017*^6, 263.573, 0.636, 15262., 
  2.795, 0.111, 9., "tests performed", "", "", "", "", "", "", "", "", "", 
  69.44, 5.459643*^6, 113.128, 41.2, 15.07, 9.167, 30155.152, 0.7, 287.959, 
  7.29, 23.1, 37.7, "", 5.82, 77.54, 0.86}, {"SVK", "Europe", "Slovakia", 
  "2020-11-23", 96472., 231., 1313.714, 693., 22., 23.857, 17670.02, 42.31, 
  240.623, 126.931, 4.03, 4.37, 0.95, "", "", 1488., 272.545, "", "", "", "", 
  49752., 1.488769*^6, 272.686, 9.113, 20444., 3.745, 0.085, 11.8, 
  "tests performed", "", "", "", "", "", "", "", "", "", 69.44, 5.459643*^6, 
  113.128, 41.2, 15.07, 9.167, 30155.152, 0.7, 287.959, 7.29, 23.1, 37.7, "", 
  5.82, 77.54, 0.86}, {"SVK", "Europe", "Slovakia", "2020-11-24", 97493., 
  1021., 1270.143, 709., 16., 21.714, 17857.028, 187.009, 232.642, 129.862, 
  2.931, 3.977, 0.97, "", "", 1491., 273.095, "", "", "", "", 28591., 
  1.51736*^6, 277.923, 5.237, 23135., 4.237, 0.083, 12., "tests performed", 
  "", "", "", "", "", "", "", "", "", 69.44, 5.459643*^6, 113.128, 41.2, 
  15.07, 9.167, 30155.152, 0.7, 287.959, 7.29, 23.1, 37.7, "", 5.82, 77.54, 
  0.86}, {"SVK", "Europe", "Slovakia", "2020-11-25", 99304., 1811., 1341.571, 
  732., 23., 21.857, 18188.735, 331.707, 245.725, 134.075, 4.213, 4.003, 
  0.98, "", "", 1472., 269.615, "", "", "", "", 25449., 1.542809*^6, 282.584, 
  4.661, 24705., 4.525, 0.081, 12.3, "tests performed", "", "", "", "", "", 
  "", "", "", "", 69.44, 5.459643*^6, 113.128, 41.2, 15.07, 9.167, 30155.152, 
  0.7, 287.959, 7.29, 23.1, 37.7, "", 5.82, 77.54, 0.86}, 
 {"SVK", "Europe", "Slovakia", "2020-11-26", 101257., 1953., 1382.714, 749., 
  17., 24.286, 18546.451, 357.716, 253.261, 137.188, 3.114, 4.448, 0.99, "", 
  "", 1480., 271.08, "", "", "", "", 26374., 1.569183*^6, 287.415, 4.831, 
  25326., 4.639, 0.079, 12.7, "tests performed", "", "", "", "", "", "", "", 
  "", "", 69.44, 5.459643*^6, 113.128, 41.2, 15.07, 9.167, 30155.152, 0.7, 
  287.959, 7.29, 23.1, 37.7, "", 5.82, 77.54, 0.86}, 
 {"SVK", "Europe", "Slovakia", "2020-11-27", 103106., 1849., 1387.143, 771., 
  22., 22.429, 18885.118, 338.667, 254.072, 141.218, 4.03, 4.108, 1., "", "", 
  1475., 270.164, "", "", "", "", 27421., 1.596604*^6, 292.437, 5.022, 
  25148., 4.606, 0.079, 12.7, "tests performed", "", "", "", "", "", "", "", 
  "", "", 69.44, 5.459643*^6, 113.128, 41.2, 15.07, 9.167, 30155.152, 0.7, 
  287.959, 7.29, 23.1, 37.7, "", 5.82, 77.54, 0.86}, 
 {"SVK", "Europe", "Slovakia", "2020-11-28", 104632., 1526., 1339.286, 798., 
  27., 22., 19164.623, 279.505, 245.306, 146.163, 4.945, 4.03, 1.01, "", "", 
  1487., 272.362, "", "", "", "", 17241., 1.613845*^6, 295.595, 3.158, 
  25472., 4.666, 0.079, 12.7, "tests performed", "", "", "", "", "", "", "", 
  "", "", 69.44, 5.459643*^6, 113.128, 41.2, 15.07, 9.167, 30155.152, 0.7, 
  287.959, 7.29, 23.1, 37.7, "", 5.82, 77.54, 0.86}, 
 {"SVK", "Europe", "Slovakia", "2020-11-29", 105733., 1101., 1356., 816., 
  18., 20.714, 19366.285, 201.662, 248.368, 149.46, 3.297, 3.794, 1.03, "", 
  "", 1550., 283.901, "", "", "", "", 3843., 1.617688*^6, 296.299, 0.704, 
  25524., 4.675, 0.08, 12.5, "tests performed", "", "", "", "", "", "", "", 
  "", "", 69.44, 5.459643*^6, 113.128, 41.2, 15.07, 9.167, 30155.152, 0.7, 
  287.959, 7.29, 23.1, 37.7, "", 5.82, 77.54, 0.86}, 
 {"SVK", "Europe", "Slovakia", "2020-11-30", 105929., 196., 1351., 839., 23., 
  20.857, 19402.184, 35.9, 247.452, 153.673, 4.213, 3.82, 1.04, "", "", 
  1582., 289.763, "", "", "", "", 53835., 1.671523*^6, 306.16, 9.861, 26108., 
  4.782, 0.084, 11.9, "tests performed", "", "", "", "", "", "", "", "", "", 
  69.44, 5.459643*^6, 113.128, 41.2, 15.07, 9.167, 30155.152, 0.7, 287.959, 
  7.29, 23.1, 37.7, "", 5.82, 77.54, 0.86}, {"SVK", "Europe", "Slovakia", 
  "2020-12-01", 107183., 1254., 1384.286, 868., 29., 22.714, 19631.87, 
  229.685, 253.549, 158.985, 5.312, 4.16, 1.06, "", "", 1613., 295.441, "", 
  "", "", "", 41364., 1.712887*^6, 313.736, 7.576, 27932., 5.116, 0.083, 12., 
  "tests performed", "", "", "", "", "", "", "", "", "", 69.44, 5.459643*^6, 
  113.128, 41.2, 15.07, 9.167, 30155.152, 0.7, 287.959, 7.29, 23.1, 37.7, "", 
  5.82, 77.54, 0.86}, {"SVK", "Europe", "Slovakia", "2020-12-02", 109226., 
  2043., 1417.429, 898., 30., 23.714, 20006.07, 374.2, 259.619, 164.48, 
  5.495, 4.344, 1.08, "", "", 1643., 300.935, "", "", "", "", 42312., 
  1.755199*^6, 321.486, 7.75, 30341., 5.557, 0.081, 12.3, "tests performed", 
  "", "", "", "", "", "", "", "", "", 69.44, 5.459643*^6, 113.128, 41.2, 
  15.07, 9.167, 30155.152, 0.7, 287.959, 7.29, 23.1, 37.7, "", 5.82, 77.54, 
  0.86}, {"SVK", "Europe", "Slovakia", "2020-12-03", 111208., 1982., 
  1421.571, 930., 32., 25.857, 20369.097, 363.027, 260.378, 170.341, 5.861, 
  4.736, 1.09, "", "", 1675., 306.797, "", "", "", "", 39940., 1.795139*^6, 
  328.802, 7.315, 32279., 5.912, 0.079, 12.7, "tests performed", "", "", "", 
  "", "", "", "", "", "", 69.44, 5.459643*^6, 113.128, 41.2, 15.07, 9.167, 
  30155.152, 0.7, 287.959, 7.29, 23.1, 37.7, "", 5.82, 77.54, 0.86}, 
 {"SVK", "Europe", "Slovakia", "2020-12-04", 113392., 2184., 1469.429, 957., 
  27., 26.571, 20769.124, 400.026, 269.144, 175.286, 4.945, 4.867, 1.11, "", 
  "", 1711., 313.39, "", "", "", "", 43189., 1.838328*^6, 336.712, 7.911, 
  34532., 6.325, 0.078, 12.8, "tests performed", "", "", "", "", "", "", "", 
  "", "", 69.44, 5.459643*^6, 113.128, 41.2, 15.07, 9.167, 30155.152, 0.7, 
  287.959, 7.29, 23.1, 37.7, "", 5.82, 77.54, 0.86}, 
 {"SVK", "Europe", "Slovakia", "2020-12-05", 115462., 2070., 1547.143, 981., 
  24., 26.143, 21148.269, 379.146, 283.378, 179.682, 4.396, 4.788, 1.12, "", 
  "", 1728., 316.504, "", "", "", "", 18696., 1.857024*^6, 340.137, 3.424, 
  34740., 6.363, 0.078, 12.8, "tests performed", "", "", "", "", "", "", "", 
  "", "", 69.44, 5.459643*^6, 113.128, 41.2, 15.07, 9.167, 30155.152, 0.7, 
  287.959, 7.29, 23.1, 37.7, "", 5.82, 77.54, 0.86}, 
 {"SVK", "Europe", "Slovakia", "2020-12-06", 116731., 1269., 1571.143, 996., 
  15., 25.714, 21380.702, 232.433, 287.774, 182.43, 2.747, 4.71, 1.14, "", 
  "", 1769., 324.014, "", "", "", "", 6833., 1.863857*^6, 341.388, 1.252, 
  35167., 6.441, 0.079, 12.7, "tests performed", "", "", "", "", "", "", "", 
  "", "", 69.44, 5.459643*^6, 113.128, 41.2, 15.07, 9.167, 30155.152, 0.7, 
  287.959, 7.29, 23.1, 37.7, "", 5.82, 77.54, 0.86}, 
 {"SVK", "Europe", "Slovakia", "2020-12-07", 117283., 552., 1622., 1018., 
  22., 25.571, 21481.808, 101.106, 297.089, 186.459, 4.03, 4.684, 1.15, "", 
  "", 1796., 328.959, "", "", "", "", 41324., 1.905181*^6, 348.957, 7.569, 
  33380., 6.114, 0.087, 11.5, "tests performed", "", "", "", "", "", "", "", 
  "", "", 69.44, 5.459643*^6, 113.128, 41.2, 15.07, 9.167, 30155.152, 0.7, 
  287.959, 7.29, 23.1, 37.7, "", 5.82, 77.54, 0.86}, 
 {"SVK", "Europe", "Slovakia", "2020-12-08", 119232., 1949., 1721.286, 1046., 
  28., 25.429, 21838.791, 356.983, 315.274, 191.588, 5.129, 4.658, 1.16, "", 
  "", 1862., 341.048, "", "", "", "", 55973., 1.961154*^6, 359.209, 10.252, 
  35467., 6.496, 0.09, 11.1, "tests performed", "", "", "", "", "", "", "", 
  "", "", 69.44, 5.459643*^6, 113.128, 41.2, 15.07, 9.167, 30155.152, 0.7, 
  287.959, 7.29, 23.1, 37.7, "", 5.82, 77.54, 0.86}, 
 {"SVK", "Europe", "Slovakia", "2020-12-09", 121796., 2564., 1795.714, 1084., 
  38., 26.571, 22308.418, 469.628, 328.907, 198.548, 6.96, 4.867, 1.17, "", 
  "", 1900., 348.008, "", "", "", "", 50013., 2.011167*^6, 368.37, 9.16, 
  36567., 6.698, 0.094, 10.6, "tests performed", "", "", "", "", "", "", "", 
  "", "", 69.44, 5.459643*^6, 113.128, 41.2, 15.07, 9.167, 30155.152, 0.7, 
  287.959, 7.29, 23.1, 37.7, "", 5.82, 77.54, 0.86}, 
 {"SVK", "Europe", "Slovakia", "2020-12-10", 124921., 3125., 1959., 1104., 
  20., 24.857, 22880.8, 572.382, 358.815, 202.211, 3.663, 4.553, 1.18, "", 
  "", 1932., 353.869, "", "", "", "", 57758., 2.068925*^6, 378.949, 10.579, 
  39112., 7.164, 0.095, 10.5, "tests performed", "", "", "", "", "", "", "", 
  "", "", 69.44, 5.459643*^6, 113.128, 41.2, 15.07, 9.167, 30155.152, 0.7, 
  287.959, 7.29, 23.1, 37.7, "", 5.82, 77.54, 0.86}, 
 {"SVK", "Europe", "Slovakia", "2020-12-11", 127087., 2166., 1956.429, 1122., 
  18., 23.571, 23277.529, 396.729, 358.344, 205.508, 3.297, 4.317, 1.18, "", 
  "", 1937., 354.785, "", "", "", "", 64386., 2.133311*^6, 390.742, 11.793, 
  42140., 7.718, 0.099, 10.1, "tests performed", "", "", "", "", "", "", "", 
  "", "", 61.11, 5.459643*^6, 113.128, 41.2, 15.07, 9.167, 30155.152, 0.7, 
  287.959, 7.29, 23.1, 37.7, "", 5.82, 77.54, 0.86}, 
 {"SVK", "Europe", "Slovakia", "2020-12-12", 130794., 3707., 2190.286, 1148., 
  26., 23.857, 23956.511, 678.982, 401.177, 210.27, 4.762, 4.37, 1.19, "", 
  "", 1955., 358.082, "", "", "", "", 27258., 2.160569*^6, 395.734, 4.993, 
  43364., 7.943, 0.101, 9.9, "tests performed", "", "", "", "", "", "", "", 
  "", "", 61.11, 5.459643*^6, 113.128, 41.2, 15.07, 9.167, 30155.152, 0.7, 
  287.959, 7.29, 23.1, 37.7, "", 5.82, 77.54, 0.86}, 
 {"SVK", "Europe", "Slovakia", "2020-12-13", 132984., 2190., 2321.857, 1175., 
  27., 25.571, 24357.637, 401.125, 425.276, 215.216, 4.945, 4.684, 1.18, "", 
  "", 2037., 373.101, "", "", "", "", 4108., 2.164677*^6, 396.487, 0.752, 
  42974., 7.871, 0.102, 9.8, "tests performed", "", "", "", "", "", "", "", 
  "", "", 61.11, 5.459643*^6, 113.128, 41.2, 15.07, 9.167, 30155.152, 0.7, 
  287.959, 7.29, 23.1, 37.7, "", 5.82, 77.54, 0.86}, 
 {"SVK", "Europe", "Slovakia", "2020-12-14", 133489., 505., 2315.143, 1205., 
  30., 26.714, 24450.133, 92.497, 424.047, 220.71, 5.495, 4.893, 1.18, "", 
  "", 2093., 383.358, "", "", "", "", 53663., 2.21834*^6, 406.316, 9.829, 
  44737., 8.194, 0.102, 9.8, "tests performed", "", "", "", "", "", "", "", 
  "", "", 61.11, 5.459643*^6, 113.128, 41.2, 15.07, 9.167, 30155.152, 0.7, 
  287.959, 7.29, 23.1, 37.7, "", 5.82, 77.54, 0.86}, 
 {"SVK", "Europe", "Slovakia", "2020-12-15", 135523., 2034., 2327.286, 1251., 
  46., 29.286, 24822.685, 372.552, 426.271, 229.136, 8.425, 5.364, 1.17, "", 
  "", 2105., 385.556, "", "", "", "", 72044., 2.290384*^6, 419.512, 13.196, 
  47033., 8.615, 0.104, 9.6, "tests performed", "", "", "", "", "", "", "", 
  "", "", 61.11, 5.459643*^6, 113.128, 41.2, 15.07, 9.167, 30155.152, 0.7, 
  287.959, 7.29, 23.1, 37.7, "", 5.82, 77.54, 0.86}, 
 {"SVK", "Europe", "Slovakia", "2020-12-16", 139088., 3565., 2470.286, 1309., 
  58., 32.143, 25475.658, 652.973, 452.463, 239.759, 10.623, 5.887, 1.17, "", 
  "", 2149., 393.615, "", "", "", "", 74021., 2.364405*^6, 433.07, 13.558, 
  50463., 9.243, 0.101, 9.9, "tests performed", "", "", "", "", "", "", "", 
  "", "", 61.11, 5.459643*^6, 113.128, 41.2, 15.07, 9.167, 30155.152, 0.7, 
  287.959, 7.29, 23.1, 37.7, "", 5.82, 77.54, 0.86}, 
 {"SVK", "Europe", "Slovakia", "2020-12-17", 142133., 3045., 2458.857, 1378., 
  69., 39.143, 26033.387, 557.729, 450.37, 252.397, 12.638, 7.169, 1.16, "", 
  "", 2197., 402.407, "", "", "", "", 77338., 2.441743*^6, 447.235, 14.165, 
  53260., 9.755, 0.103, 9.7, "tests performed", "", "", "", "", "", "", "", 
  "", "", 61.11, 5.459643*^6, 113.128, 41.2, 15.07, 9.167, 30155.152, 0.7, 
  287.959, 7.29, 23.1, 37.7, "", 5.82, 77.54, 0.86}, 
 {"SVK", "Europe", "Slovakia", "2020-12-18", 146124., 3991., 2719.571, 1440., 
  62., 45.429, 26764.387, 731., 498.123, 263.754, 11.356, 8.321, 1.15, "", 
  "", 2157., 395.081, "", "", "", "", 79275., 2.521018*^6, 461.755, 14.52, 
  55387., 10.145, 0.099, 10.1, "tests performed", "", "", "", "", "", "", "", 
  "", "", 61.11, 5.459643*^6, 113.128, 41.2, 15.07, 9.167, 30155.152, 0.7, 
  287.959, 7.29, 23.1, 37.7, "", 5.82, 77.54, 0.86}, 
 {"SVK", "Europe", "Slovakia", "2020-12-19", 149275., 3151., 2640.143, 1510., 
  70., 51.714, 27341.531, 577.144, 483.574, 276.575, 12.821, 9.472, 1.14, "", 
  "", 2155., 394.714, "", "", "", "", 27578., 2.548596*^6, 466.806, 5.051, 
  55432., 10.153, 0.099, 10.1, "tests performed", "", "", "", "", "", "", "", 
  "", "", 58.33, 5.459643*^6, 113.128, 41.2, 15.07, 9.167, 30155.152, 0.7, 
  287.959, 7.29, 23.1, 37.7, "", 5.82, 77.54, 0.86}, 
 {"SVK", "Europe", "Slovakia", "2020-12-20", 151336., 2061., 2621.714, 1555., 
  45., 54.286, 27719.029, 377.497, 480.199, 284.817, 8.242, 9.943, 1.13, "", 
  "", 2210., 404.788, "", "", "", "", 21562., 2.570158*^6, 470.756, 3.949, 
  57926., 10.61, 0.098, 10.2, "tests performed", "", "", "", "", "", "", "", 
  "", "", 58.33, 5.459643*^6, 113.128, 41.2, 15.07, 9.167, 30155.152, 0.7, 
  287.959, 7.29, 23.1, 37.7, "", 5.82, 77.54, 0.86}, 
 {"SVK", "Europe", "Slovakia", "2020-12-21", 152555., 1219., 2723.714, 1618., 
  63., 59., 27942.303, 223.275, 498.881, 296.356, 11.539, 10.807, 1.12, "", 
  "", 2310., 423.105, "", "", "", "", 96441., 2.666599*^6, 488.42, 17.664, 
  64037., 11.729, 0.098, 10.2, "tests performed", "", "", "", "", "", "", "", 
  "", "", 58.33, 5.459643*^6, 113.128, 41.2, 15.07, 9.167, 30155.152, 0.7, 
  287.959, 7.29, 23.1, 37.7, "", 5.82, 77.54, 0.86}, 
 {"SVK", "Europe", "Slovakia", "2020-12-22", 155218., 2663., 2813.571, 1618., 
  0., 52.429, 28430.064, 487.761, 515.34, 296.356, 0., 9.603, 1.1, "", "", 
  2328., 426.402, "", "", "", "", 101527., 2.768126*^6, 507.016, 18.596, 
  68249., 12.501, 0.096, 10.4, "tests performed", "", "", "", "", "", "", "", 
  "", "", 58.33, 5.459643*^6, 113.128, 41.2, 15.07, 9.167, 30155.152, 0.7, 
  287.959, 7.29, 23.1, 37.7, "", 5.82, 77.54, 0.86}, 
 {"SVK", "Europe", "Slovakia", "2020-12-23", 158905., 3687., 2831., 1686., 
  68., 53.857, 29105.383, 675.319, 518.532, 308.811, 12.455, 9.865, 1.09, "", 
  "", 2220., 406.62, "", "", "", "", 108290., 2.876416*^6, 526.851, 19.835, 
  73144., 13.397, 0.091, 11., "tests performed", "", "", "", "", "", "", "", 
  "", "", 58.33, 5.459643*^6, 113.128, 41.2, 15.07, 9.167, 30155.152, 0.7, 
  287.959, 7.29, 23.1, 37.7, "", 5.82, 77.54, 0.86}, 
 {"SVK", "Europe", "Slovakia", "2020-12-24", 161562., 2657., 2775.571, 1732., 
  46., 50.571, 29592.045, 486.662, 508.38, 317.237, 8.425, 9.263, 1.07, "", 
  "", 2182., 399.66, "", "", "", "", 35788., 2.912204*^6, 533.406, 6.555, 
  67209., 12.31, 0.093, 10.8, "tests performed", "", "", "", "", "", "", "", 
  "", "", 58.33, 5.459643*^6, 113.128, 41.2, 15.07, 9.167, 30155.152, 0.7, 
  287.959, 7.29, 23.1, 37.7, "", 5.82, 77.54, 0.86}, 
 {"SVK", "Europe", "Slovakia", "2020-12-25", 165608., 4046., 2783.429, 1732., 
  0., 41.714, 30333.119, 741.074, 509.819, 317.237, 0., 7.64, 1.06, "", "", 
  2255., 413.031, "", "", "", "", 6137., 2.918341*^6, 534.53, 1.124, 56760., 
  10.396, 0.096, 10.4, "tests performed", "", "", "", "", "", "", "", "", "", 
  58.33, 5.459643*^6, 113.128, 41.2, 15.07, 9.167, 30155.152, 0.7, 287.959, 
  7.29, 23.1, 37.7, "", 5.82, 77.54, 0.86}, {"SVK", "Europe", "Slovakia", 
  "2020-12-26", 166649., 1041., 2482., 1732., 0., 31.714, 30523.791, 190.672, 
  454.608, 317.237, 0., 5.809, 1.05, "", "", 2317., 424.387, "", "", "", "", 
  5995., 2.924336*^6, 535.628, 1.098, 53677., 9.832, 0.096, 10.4, 
  "tests performed", "", "", "", "", "", "", "", "", "", 58.33, 5.459643*^6, 
  113.128, 41.2, 15.07, 9.167, 30155.152, 0.7, 287.959, 7.29, 23.1, 37.7, "", 
  5.82, 77.54, 0.86}, {"SVK", "Europe", "Slovakia", "2020-12-27", 167523., 
  874., 2312.429, 1773., 41., 31.143, 30683.874, 160.084, 423.549, 324.747, 
  7.51, 5.704, 1.06, "", "", 2426., 444.351, "", "", "", "", 5826., 
  2.930162*^6, 536.695, 1.067, 51429., 9.42, 0.098, 10.2, "tests performed", 
  "", "", "", "", "", "", "", "", "", 58.33, 5.459643*^6, 113.128, 41.2, 
  15.07, 9.167, 30155.152, 0.7, 287.959, 7.29, 23.1, 37.7, "", 5.82, 77.54, 
  0.86}, {"SVK", "Europe", "Slovakia", "2020-12-28", 168092., 569., 2219.571, 
  1879., 106., 37.286, 30788.094, 104.219, 406.541, 344.162, 19.415, 6.829, 
  1.07, "", "", 2546., 466.331, "", "", "", "", 75769., 3.005931*^6, 550.573, 
  13.878, 48476., 8.879, 0.101, 9.9, "tests performed", "", "", "", "", "", 
  "", "", "", "", 58.33, 5.459643*^6, 113.128, 41.2, 15.07, 9.167, 30155.152, 
  0.7, 287.959, 7.29, 23.1, 37.7, "", 5.82, 77.54, 0.86}, 
 {"SVK", "Europe", "Slovakia", "2020-12-29", 170187., 2095., 2138.429, 1983., 
  104., 52.143, 31171.818, 383.725, 391.679, 363.211, 19.049, 9.551, 1.08, 
  "", "", 2606., 477.321, "", "", "", "", 84496., 3.090427*^6, 566.049, 
  15.476, 46043., 8.433, 0.108, 9.3, "tests performed", "", "", "", "", "", 
  "", "", "", "", 58.33, 5.459643*^6, 113.128, 41.2, 15.07, 9.167, 30155.152, 
  0.7, 287.959, 7.29, 23.1, 37.7, "", 5.82, 77.54, 0.86}, 
 {"SVK", "Europe", "Slovakia", "2020-12-30", 173228., 3041., 2046.143, 2065., 
  82., 54.143, 31728.815, 556.996, 374.776, 378.23, 15.019, 9.917, 1.09, "", 
  "", 2659., 487.028, "", "", "", "", 94382., 3.184809*^6, 583.336, 17.287, 
  44056., 8.069, 0.127, 7.9, "tests performed", "", "", "", "", "", "", "", 
  "", "", 58.33, 5.459643*^6, 113.128, 41.2, 15.07, 9.167, 30155.152, 0.7, 
  287.959, 7.29, 23.1, 37.7, "", 5.82, 77.54, 0.86}, 
 {"SVK", "Europe", "Slovakia", "2020-12-31", 179543., 6315., 2568.714, 2138., 
  73., 58., 32885.484, 1156.669, 470.491, 391.601, 13.371, 10.623, 1.11, "", 
  "", 2650., 485.38, "", "", "", "", 95413., 3.280222*^6, 600.813, 17.476, 
  52574., 9.63, 0.122, 8.2, "tests performed", "", "", "", "", "", "", "", 
  "", "", 58.33, 5.459643*^6, 113.128, 41.2, 15.07, 9.167, 30155.152, 0.7, 
  287.959, 7.29, 23.1, 37.7, "", 5.82, 77.54, 0.86}, 
 {"SVK", "Europe", "Slovakia", "2021-01-01", 184508., 4965., 2700., 2250., 
  112., 74., 33794.884, 909.4, 494.538, 412.115, 20.514, 13.554, 1.09, "", 
  "", 2590., 474.39, "", "", "", "", 14682., 3.294904*^6, 603.502, 2.689, 
  53795., 9.853, 0.122, 8.2, "tests performed", "", "", "", "", "", "", "", 
  "", "", 61.11, 5.459643*^6, 113.128, 41.2, 15.07, 9.167, 30155.152, 0.7, 
  287.959, 7.29, 23.1, 37.7, "", 5.82, 77.54, 0.86}, 
 {"SVK", "Europe", "Slovakia", "2021-01-02", 186244., 1736., 2799.286, 2250., 
  0., 74., 34112.853, 317.97, 512.723, 412.115, 0., 13.554, 1.07, "", "", 
  2653., 485.929, "", "", "", "", 10466., 3.30537*^6, 605.419, 1.917, 54433., 
  9.97, 0.122, 8.2, "tests performed", "", "", "", "", "", "", "", "", "", 
  61.11, 5.459643*^6, 113.128, 41.2, 15.07, 9.167, 30155.152, 0.7, 287.959, 
  7.29, 23.1, 37.7, "", 5.82, 77.54, 0.86}, {"SVK", "Europe", "Slovakia", 
  "2021-01-03", 187463., 1219., 2848.571, 2317., 67., 77.714, 34336.128, 
  223.275, 521.75, 424.387, 12.272, 14.234, 1.06, "", "", 2756., 504.795, "", 
  "", "", "", 6513., 3.311883*^6, 606.612, 1.193, 54532., 9.988, 0.122, 8.2, 
  "tests performed", "", "", "", "", "", "", "", "", "", 61.11, 5.459643*^6, 
  113.128, 41.2, 15.07, 9.167, 30155.152, 0.7, 287.959, 7.29, 23.1, 37.7, "", 
  5.82, 77.54, 0.86}, {"SVK", "Europe", "Slovakia", "2021-01-04", 188099., 
  636., 2858.143, 2521., 204., 91.714, 34452.619, 116.491, 523.504, 461.752, 
  37.365, 16.799, 1.05, "", "", 2848., 521.646, "", "", "", "", 88863., 
  3.400746*^6, 622.888, 16.276, 56402., 10.331, 0.122, 8.2, 
  "tests performed", 0., 0., "", "", "", 0., 0., "", "", 61.11, 5.459643*^6, 
  113.128, 41.2, 15.07, 9.167, 30155.152, 0.7, 287.959, 7.29, 23.1, 37.7, "", 
  5.82, 77.54, 0.86}, {"SVK", "Europe", "Slovakia", "2021-01-05", 191088., 
  2989., 2985.857, 2603., 82., 88.571, 35000.091, 547.472, 546.896, 476.771, 
  15.019, 16.223, 1.05, "", "", 2830., 518.349, "", "", "", "", 93453., 
  3.494199*^6, 640.005, 17.117, 57682., 10.565, 0.123, 8.1, 
  "tests performed", 425., 425., "", 425., 425., 0.01, 0.01, "", 78., 61.11, 
  5.459643*^6, 113.128, 41.2, 15.07, 9.167, 30155.152, 0.7, 287.959, 7.29, 
  23.1, 37.7, "", 5.82, 77.54, 0.86}, {"SVK", "Europe", "Slovakia", 
  "2021-01-06", 196047., 4959., 3259.857, 2657., 54., 84.571, 35908.392, 
  908.301, 597.082, 486.662, 9.891, 15.49, 1.04, "", "", 2875., 526.591, "", 
  "", "", "", 24063., 3.518262*^6, 644.412, 4.407, 47636., 8.725, 0.122, 8.2, 
  "tests performed", 6618., 6618., "", 6193., 3309., 0.12, 0.12, "", 606., 
  61.11, 5.459643*^6, 113.128, 41.2, 15.07, 9.167, 30155.152, 0.7, 287.959, 
  7.29, 23.1, 37.7, "", 5.82, 77.54, 0.86}, {"SVK", "Europe", "Slovakia", 
  "2021-01-07", 198184., 2137., 2663., 2717., 60., 82.714, 36299.809, 
  391.418, 487.761, 497.652, 10.99, 15.15, 1.02, "", "", 2903., 531.72, "", 
  "", "", "", 88698., 3.60696*^6, 660.659, 16.246, 46677., 8.549, 0.118, 8.5, 
  "tests performed", 13661., 13661., "", 7043., 4554., 0.25, 0.25, "", 834., 
  69.44, 5.459643*^6, 113.128, 41.2, 15.07, 9.167, 30155.152, 0.7, 287.959, 
  7.29, 23.1, 37.7, "", 5.82, 77.54, 0.86}, {"SVK", "Europe", "Slovakia", 
  "2021-01-08", 201164., 2980., 2379.429, 2788., 71., 76.857, 36845.633, 
  545.823, 435.821, 510.656, 13.005, 14.077, 1.02, "", "", 2884., 528.24, "", 
  "", "", "", 95770., 3.70273*^6, 678.2, 17.541, 58261., 10.671, 0.109, 9.2, 
  "tests performed", 20702., 20702., "", 7041., 5176., 0.38, 0.38, "", 948., 
  69.44, 5.459643*^6, 113.128, 41.2, 15.07, 9.167, 30155.152, 0.7, 287.959, 
  7.29, 23.1, 37.7, "", 5.82, 77.54, 0.86}, {"SVK", "Europe", "Slovakia", 
  "2021-01-09", 205236., 4072., 2713.143, 2836., 48., 83.714, 37591.469, 
  745.836, 496.945, 519.448, 8.792, 15.333, 1.01, "", "", 2910., 533.002, "", 
  "", "", "", 74396., 3.777126*^6, 691.827, 13.627, 67394., 12.344, 0.101, 
  9.9, "tests performed", 22311., 22311., "", 1609., 4462., 0.41, 0.41, "", 
  817., 69.44, 5.459643*^6, 113.128, 41.2, 15.07, 9.167, 30155.152, 0.7, 
  287.959, 7.29, 23.1, 37.7, "", 5.82, 77.54, 0.86}, 
 {"SVK", "Europe", "Slovakia", "2021-01-10", 208209., 2973., 2963.714, 2918., 
  82., 85.857, 38136.01, 544.541, 542.84, 534.467, 15.019, 15.726, 1., "", 
  "", 3015., 552.234, "", "", "", "", 32657., 3.809783*^6, 697.808, 5.982, 
  71129., 13.028, 0.097, 10.3, "tests performed", 25356., 25356., "", 3045., 
  4226., 0.46, 0.46, "", 774., 69.44, 5.459643*^6, 113.128, 41.2, 15.07, 
  9.167, 30155.152, 0.7, 287.959, 7.29, 23.1, 37.7, "", 5.82, 77.54, 0.86}, 
 {"SVK", "Europe", "Slovakia", "2021-01-11", 209069., 860., 2995.714, 3007., 
  89., 69.429, 38293.529, 157.519, 548.701, 550.769, 16.301, 12.717, 0.99, 
  "", "", 3093., 566.521, "", "", "", "", 88740., 3.898523*^6, 714.062, 
  16.254, 71111., 13.025, 0.088, 11.4, "tests performed", 29411., 29411., "", 
  4055., 4202., 0.54, 0.54, "", 770., 73.15, 5.459643*^6, 113.128, 41.2, 
  15.07, 9.167, 30155.152, 0.7, 287.959, 7.29, 23.1, 37.7, "", 5.82, 77.54, 
  0.86}, {"SVK", "Europe", "Slovakia", "2021-01-12", 211479., 2410., 2913., 
  3102., 95., 71.286, 38734.95, 441.421, 533.551, 568.169, 17.4, 13.057, 
  0.97, "", "", 3065., 561.392, "", "", "", "", 80876., 3.979399*^6, 728.875, 
  14.813, 69314., 12.696, 0.081, 12.3, "tests performed", 39977., 39977., "", 
  10566., 5650., 0.73, 0.73, "", 1035., 73.15, 5.459643*^6, 113.128, 41.2, 
  15.07, 9.167, 30155.152, 0.7, 287.959, 7.29, 23.1, 37.7, "", 5.82, 77.54, 
  0.86}, {"SVK", "Europe", "Slovakia", "2021-01-13", 215055., 3576., 
  2715.429, 3163., 61., 72.286, 39389.938, 654.988, 497.364, 579.342, 11.173, 
  13.24, 0.95, "", "", 3019., 552.967, "", "", "", "", 69226., 4.048625*^6, 
  741.555, 12.68, 75766., 13.877, 0.078, 12.8, "tests performed", 46727., 
  46727., "", 6750., 5730., 0.86, 0.86, "", 1050., 73.15, 5.459643*^6, 
  113.128, 41.2, 15.07, 9.167, 30155.152, 0.7, 287.959, 7.29, 23.1, 37.7, "", 
  5.82, 77.54, 0.86}, {"SVK", "Europe", "Slovakia", "2021-01-14", 217978., 
  2923., 2827.714, 3260., 97., 77.571, 39925.321, 535.383, 517.93, 597.109, 
  17.767, 14.208, 0.93, "", "", 3032., 555.348, "", "", "", "", 62781., 
  4.111406*^6, 753.054, 11.499, 72064., 13.199, 0.075, 13.3, 
  "tests performed", 54183., 54183., "", 7456., 5789., 0.99, 0.99, "", 1060., 
  73.15, 5.459643*^6, 113.128, 41.2, 15.07, 9.167, 30155.152, 0.7, 287.959, 
  7.29, 23.1, 37.7, "", 5.82, 77.54, 0.86}, {"SVK", "Europe", "Slovakia", 
  "2021-01-15", 220707., 2729., 2791.857, 3362., 102., 82., 40425.171, 
  499.85, 511.363, 615.791, 18.683, 15.019, 0.92, "", "", 3038., 556.447, "", 
  "", "", "", 75282., 4.186688*^6, 766.843, 13.789, 69137., 12.663, 0.07, 
  14.3, "tests performed", 62037., 62037., "", 7854., 5905., 1.14, 1.14, "", 
  1082., 73.15, 5.459643*^6, 113.128, 41.2, 15.07, 9.167, 30155.152, 0.7, 
  287.959, 7.29, 23.1, 37.7, "", 5.82, 77.54, 0.86}, 
 {"SVK", "Europe", "Slovakia", "2021-01-16", 222752., 2045., 2502.286, 3417., 
  55., 83., 40799.737, 374.567, 458.324, 625.865, 10.074, 15.202, 0.91, "", 
  "", 3051., 558.828, "", "", "", "", 52295., 4.238983*^6, 776.421, 9.578, 
  65980., 12.085, 0.067, 14.9, "tests performed", 63399., 63399., "", 1362., 
  5870., 1.16, 1.16, "", 1075., 73.15, 5.459643*^6, 113.128, 41.2, 15.07, 
  9.167, 30155.152, 0.7, 287.959, 7.29, 23.1, 37.7, "", 5.82, 77.54, 0.86}, 
 {"SVK", "Europe", "Slovakia", "2021-01-17", 223325., 573., 2159.429, 3474., 
  57., 79.429, 40904.689, 104.952, 395.526, 636.305, 10.44, 14.548, 0.91, "", 
  "", 3149., 576.778, "", "", "", "", 47666., 4.286649*^6, 785.152, 8.731, 
  68124., 12.478, 0.067, 14.9, "tests performed", 63453., 63453., "", 54., 
  5442., 1.16, 1.16, "", 997., 73.15, 5.459643*^6, 113.128, 41.2, 15.07, 
  9.167, 30155.152, 0.7, 287.959, 7.29, 23.1, 37.7, "", 5.82, 77.54, 0.86}, 
 {"SVK", "Europe", "Slovakia", "2021-01-18", 224385., 1060., 2188., 3526., 
  52., 74.143, 41098.841, 194.152, 400.759, 645.83, 9.524, 13.58, 0.91, "", 
  "", 3200., 586.119, "", "", "", "", 83817., 4.370466*^6, 800.504, 15.352, 
  67420., 12.349, 0.066, 15.2, "tests performed", 71985., 71301., 684., 
  8532., 6082., 1.32, 1.31, 0.01, 1114., 73.15, 5.459643*^6, 113.128, 41.2, 
  15.07, 9.167, 30155.152, 0.7, 287.959, 7.29, 23.1, 37.7, "", 5.82, 77.54, 
  0.86}, {"SVK", "Europe", "Slovakia", "2021-01-19", 226294., 1909., 
  2116.429, 3637., 111., 76.429, 41448.498, 349.657, 387.65, 666.161, 20.331, 
  13.999, 0.91, "", "", 3121., 571.649, "", "", "", "", 103086., 4.473552*^6, 
  819.385, 18.881, 70593., 12.93, 0.06, 16.7, "tests performed", 79936., 
  78791., 1145., 7951., 5708., 1.46, 1.44, 0.02, 1045., 73.15, 5.459643*^6, 
  113.128, 41.2, 15.07, 9.167, 30155.152, 0.7, 287.959, 7.29, 23.1, 37.7, "", 
  5.82, 77.54, 0.86}, {"SVK", "Europe", "Slovakia", "2021-01-20", 228778., 
  2484., 1960.429, 3737., 100., 82., 41903.472, 454.975, 359.076, 684.477, 
  18.316, 15.019, 0.9, "", "", 3082., 564.506, "", "", "", "", 122410., 
  4.595962*^6, 841.806, 22.421, 78191., 14.322, 0.053, 18.9, 
  "tests performed", 87818., 85809., 2009., 7882., 5870., 1.61, 1.57, 0.04, 
  1075., 73.15, 5.459643*^6, 113.128, 41.2, 15.07, 9.167, 30155.152, 0.7, 
  287.959, 7.29, 23.1, 37.7, "", 5.82, 77.54, 0.86}, 
 {"SVK", "Europe", "Slovakia", "2021-01-21", 231242., 2464., 1894.857, 3801., 
  64., 77.286, 42354.784, 451.312, 347.066, 696.199, 11.722, 14.156, 0.9, "", 
  "", 3074., 563.04, "", "", "", "", 228675., 4.824637*^6, 883.691, 41.885, 
  101890., 18.662, 0.04, 25., "tests performed", 95137., 92480., 2657., 
  7319., 5851., 1.74, 1.69, 0.05, 1072., 73.15, 5.459643*^6, 113.128, 41.2, 
  15.07, 9.167, 30155.152, 0.7, 287.959, 7.29, 23.1, 37.7, "", 5.82, 77.54, 
  0.86}, {"SVK", "Europe", "Slovakia", "2021-01-22", 233027., 1785., 1760., 
  3894., 93., 76., 42681.728, 326.944, 322.365, 713.233, 17.034, 13.92, 0.91, 
  "", "", 3064., 561.209, "", "", "", "", 270449., 5.095086*^6, 933.227, 
  49.536, 129771., 23.769, 0.032, 31.2, "tests performed", 101907., 99117., 
  2790., 6770., 5696., 1.87, 1.82, 0.05, 1043., 73.15, 5.459643*^6, 113.128, 
  41.2, 15.07, 9.167, 30155.152, 0.7, 287.959, 7.29, 23.1, 37.7, "", 5.82, 
  77.54, 0.86}, {"SVK", "Europe", "Slovakia", "2021-01-23", 234571., 1544., 
  1688.429, 3965., 71., 78.286, 42964.531, 282.802, 309.256, 726.238, 13.005, 
  14.339, 0.92, "", "", 3113., 570.184, "", "", "", "", 791030., 5.886116*^6, 
  1078.114, 144.887, 235305., 43.099, 0.022, 45.5, "tests performed", 
  102183., 99393., 2790., 276., 5541., 1.87, 1.82, 0.05, 1015., 73.15, 
  5.459643*^6, 113.128, 41.2, 15.07, 9.167, 30155.152, 0.7, 287.959, 7.29, 
  23.1, 37.7, "", 5.82, 77.54, 0.86}, {"SVK", "Europe", "Slovakia", 
  "2021-01-24", 236476., 1905., 1878.714, 4068., 103., 84.857, 43313.455, 
  348.924, 344.109, 745.104, 18.866, 15.543, 0.93, "", "", 3227., 591.064, 
  "", "", "", "", 422095., 6.308211*^6, 1155.426, 77.312, 288795., 52.896, 
  0.018, 55.6, "tests performed", 102183., 99393., 2790., 0., 5533., 1.87, 
  1.82, 0.05, 1013., 73.15, 5.459643*^6, 113.128, 41.2, 15.07, 9.167, 
  30155.152, 0.7, 287.959, 7.29, 23.1, 37.7, "", 5.82, 77.54, 0.86}, 
 {"SVK", "Europe", "Slovakia", "2021-01-25", 237027., 551., 1806., 4068., 0., 
  77.429, 43414.377, 100.922, 330.791, 745.104, 0., 14.182, 0.94, "", "", 
  3262., 597.475, "", "", "", "", 235268., 6.543479*^6, 1198.518, 43.092, 
  310430., 56.859, 0.017, 58.8, "tests performed", 111144., 106061., 5083., 
  8961., 5594., 2.04, 1.94, 0.09, 1025., 73.15, 5.459643*^6, 113.128, 41.2, 
  15.07, 9.167, 30155.152, 0.7, 287.959, 7.29, 23.1, 37.7, "", 5.82, 77.54, 
  0.86}, {"SVK", "Europe", "Slovakia", "2021-01-26", 238617., 1590., 
  1760.429, 4260., 192., 89., 43705.605, 291.228, 322.444, 780.271, 35.167, 
  16.301, 0.95, "", "", 3286., 601.871, "", "", "", "", 195072., 6.738551*^6, 
  1234.248, 35.73, 323571., 59.266, 0.016, 62.5, "tests performed", 118372., 
  113033., 5339., 7228., 5491., 2.17, 2.07, 0.1, 1006., 73.15, 5.459643*^6, 
  113.128, 41.2, 15.07, 9.167, 30155.152, 0.7, 287.959, 7.29, 23.1, 37.7, "", 
  5.82, 77.54, 0.86}, {"SVK", "Europe", "Slovakia", "2021-01-27", 241392., 
  2775., 1802., 4361., 101., 89.143, 44213.88, 508.275, 330.058, 798.77, 
  18.499, 16.328, 0.95, "", "", 3292., 602.97, "", "", "", "", 83144., 
  6.821695*^6, 1249.476, 15.229, 317962., 58.239, 0.016, 62.5, 
  "tests performed", 125435., 119824., 5611., 7063., 5374., 2.3, 2.19, 0.1, 
  984., 73.15, 5.459643*^6, 113.128, 41.2, 15.07, 9.167, 30155.152, 0.7, 
  287.959, 7.29, 23.1, 37.7, "", 5.82, 77.54, 0.86}, 
 {"SVK", "Europe", "Slovakia", "2021-01-28", 243427., 2035., 1740.714, 4411., 
  50., 87.143, 44586.615, 372.735, 318.833, 807.928, 9.158, 15.961, 0.96, "", 
  "", 3287., 602.054, "", "", "", "", 82905., 6.9046*^6, 1264.661, 15.185, 
  297138., 54.424, 0.017, 58.8, "tests performed", 135307., 128174., 7133., 
  9872., 5739., 2.48, 2.35, 0.13, 1051., 73.15, 5.459643*^6, 113.128, 41.2, 
  15.07, 9.167, 30155.152, 0.7, 287.959, 7.29, 23.1, 37.7, "", 5.82, 77.54, 
  0.86}, {"SVK", "Europe", "Slovakia", "2021-01-29", 246008., 2581., 
  1854.429, 4495., 84., 85.857, 45059.356, 472.742, 339.661, 823.314, 15.386, 
  15.726, 0.97, "", "", 3248., 594.911, "", "", "", "", 165529., 7.070129*^6, 
  1294.98, 30.319, 282149., 51.679, 0.018, 55.6, "tests performed", 147106., 
  137639., 9467., 11799., 6457., 2.69, 2.52, 0.17, 1183., 73.15, 5.459643*^6, 
  113.128, 41.2, 15.07, 9.167, 30155.152, 0.7, 287.959, 7.29, 23.1, 37.7, "", 
  5.82, 77.54, 0.86}, {"SVK", "Europe", "Slovakia", "2021-01-30", 248190., 
  2182., 1945.571, 4565., 70., 85.714, 45459.016, 399.66, 356.355, 836.135, 
  12.821, 15.7, 0.98, "", "", 3239., 593.262, "", "", "", "", 492991., 
  7.56312*^6, 1385.277, 90.297, 239572., 43.881, 0.02, 50., 
  "tests performed", 148498., 139028., 9470., 1392., 6616., 2.72, 2.55, 0.17, 
  1212., 73.15, 5.459643*^6, 113.128, 41.2, 15.07, 9.167, 30155.152, 0.7, 
  287.959, 7.29, 23.1, 37.7, "", 5.82, 77.54, 0.86}, 
 {"SVK", "Europe", "Slovakia", "2021-01-31", 249913., 1723., 1919.571, 4642., 
  77., 82., 45774.605, 315.588, 351.593, 850.239, 14.103, 15.019, 0.98, "", 
  "", 3333., 610.479, "", "", "", "", 257315., 7.820435*^6, 1432.408, 47.13, 
  216032., 39.569, 0.022, 45.5, "tests performed", 148779., 139141., 9638., 
  281., 6657., 2.73, 2.55, 0.18, 1219., 73.15, 5.459643*^6, 113.128, 41.2, 
  15.07, 9.167, 30155.152, 0.7, 287.959, 7.29, 23.1, 37.7, "", 5.82, 77.54, 
  0.86}, {"SVK", "Europe", "Slovakia", "2021-02-01", 250357., 444., 1904.286, 
  4711., 69., 91.857, 45855.929, 81.324, 348.793, 862.877, 12.638, 16.825, 
  0.99, "", "", 3359., 615.242, "", "", "", "", 202830., 8.023265*^6, 
  1469.559, 37.151, 211398., 38.72, 0.023, 43.5, "tests performed", 160539., 
  147992., 12547., 11760., 7056., 2.94, 2.71, 0.23, 1292., 73.15, 
  5.459643*^6, 113.128, 41.2, 15.07, 9.167, 30155.152, 0.7, 287.959, 7.29, 
  23.1, 37.7, "", 5.82, 77.54, 0.86}, {"SVK", "Europe", "Slovakia", 
  "2021-02-02", 252094., 1737., 1925.286, 4784., 73., 74.857, 46174.081, 
  318.153, 352.639, 876.248, 13.371, 13.711, 0.99, "", "", 3352., 613.96, "", 
  "", "", "", 162864., 8.186129*^6, 1499.389, 29.831, 206797., 37.877, 0.024, 
  41.7, "tests performed", 172796., 156804., 15992., 12257., 7775., 3.16, 
  2.87, 0.29, 1424., 73.15, 5.459643*^6, 113.128, 41.2, 15.07, 9.167, 
  30155.152, 0.7, 287.959, 7.29, 23.1, 37.7, "", 5.82, 77.54, 0.86}, 
 {"SVK", "Europe", "Slovakia", "2021-02-03", 254826., 2732., 1919.143, 4889., 
  105., 75.429, 46674.48, 500.399, 351.514, 895.48, 19.232, 13.816, 1., "", 
  "", 3413., 625.132, "", "", "", "", 93258., 8.279387*^6, 1516.47, 17.081, 
  208242., 38.142, 0.025, 40., "tests performed", 184501., 166179., 18322., 
  11705., 8438., 3.38, 3.04, 0.34, 1546., 73.15, 5.459643*^6, 113.128, 41.2, 
  15.07, 9.167, 30155.152, 0.7, 287.959, 7.29, 23.1, 37.7, "", 5.82, 77.54, 
  0.86}, {"SVK", "Europe", "Slovakia", "2021-02-04", 256903., 2077., 
  1925.143, 4976., 87., 80.714, 47054.908, 380.428, 352.613, 911.415, 15.935, 
  14.784, 1., "", "", 3376., 618.355, "", "", "", "", 116374., 8.395761*^6, 
  1537.786, 21.315, 213023., 39.018, 0.025, 40., "tests performed", 198922., 
  175049., 23873., 14421., 9088., 3.64, 3.21, 0.44, 1665., 73.15, 
  5.459643*^6, 113.128, 41.2, 15.07, 9.167, 30155.152, 0.7, 287.959, 7.29, 
  23.1, 37.7, "", 5.82, 77.54, 0.86}, {"SVK", "Europe", "Slovakia", 
  "2021-02-05", 259533., 2630., 1932.143, 5050., 74., 79.286, 47536.625, 
  481.716, 353.895, 924.969, 13.554, 14.522, 1.01, "", "", 3331., 610.113, 
  "", "", "", "", 234996., 8.630757*^6, 1580.828, 43.042, 222947., 40.835, 
  0.024, 41.7, "tests performed", 213967., 183429., 30538., 15045., 9552., 
  3.92, 3.36, 0.56, 1750., 73.15, 5.459643*^6, 113.128, 41.2, 15.07, 9.167, 
  30155.152, 0.7, 287.959, 7.29, 23.1, 37.7, "", 5.82, 77.54, 0.86}, 
 {"SVK", "Europe", "Slovakia", "2021-02-06", 261774., 2241., 1940.571, 5135., 
  85., 81.429, 47947.091, 410.466, 355.439, 940.538, 15.569, 14.915, 1.01, 
  "", "", 3378., 618.722, "", "", "", "", 670729., 9.301486*^6, 1703.68, 
  122.852, 248338., 45.486, 0.022, 45.5, "tests performed", 216751., 185517., 
  31234., 2784., 9750., 3.97, 3.4, 0.57, 1786., 73.15, 5.459643*^6, 113.128, 
  41.2, 15.07, 9.167, 30155.152, 0.7, 287.959, 7.29, 23.1, 37.7, "", 5.82, 
  77.54, 0.86}, {"SVK", "Europe", "Slovakia", "2021-02-07", 263326., 1552., 
  1916.143, 5199., 64., 79.571, 48231.359, 284.268, 350.965, 952.26, 11.722, 
  14.574, 1.02, "", "", 3439., 629.895, "", "", "", "", 391040., 9.692526*^6, 
  1775.304, 71.624, 267442., 48.985, 0.02, 50., "tests performed", 216931., 
  185697., 31234., 180., 9736., 3.97, 3.4, 0.57, 1783., 73.15, 5.459643*^6, 
  113.128, 41.2, 15.07, 9.167, 30155.152, 0.7, 287.959, 7.29, 23.1, 37.7, "", 
  5.82, 77.54, 0.86}, {"SVK", "Europe", "Slovakia", "2021-02-08", 264083., 
  757., 1960.857, 5271., 72., 80., 48370.012, 138.654, 359.155, 965.448, 
  13.188, 14.653, 1.02, "", "", 3451., 632.093, "", "", "", "", 292916., 
  9.985442*^6, 1828.955, 53.651, 280311., 51.342, 0.02, 50., 
  "tests performed", 228213., 193093., 35120., 11282., 9668., 4.18, 3.54, 
  0.64, 1771., 71.3, 5.459643*^6, 113.128, 41.2, 15.07, 9.167, 30155.152, 
  0.7, 287.959, 7.29, 23.1, 37.7, "", 5.82, 77.54, 0.86}, 
 {"SVK", "Europe", "Slovakia", "2021-02-09", 265807., 1724., 1959., 5382., 
  111., 85.429, 48685.784, 315.772, 358.815, 985.779, 20.331, 15.647, 1.02, 
  "", "", 3502., 641.434, "", "", "", "", 192882., 1.0178324*^7, 1864.284, 
  35.329, 284599., 52.128, 0.019, 52.6, "tests performed", 243072., 200412., 
  42660., 14859., 10039., 4.45, 3.67, 0.78, 1839., 71.3, 5.459643*^6, 
  113.128, 41.2, 15.07, 9.167, 30155.152, 0.7, 287.959, 7.29, 23.1, 37.7, "", 
  5.82, 77.54, 0.86}, {"SVK", "Europe", "Slovakia", "2021-02-10", 268986., 
  3179., 2022.857, 5502., 120., 87.571, 49268.057, 582.273, 370.511, 
  1007.758, 21.979, 16.04, 1.03, "", "", 3444., 630.81, "", "", "", "", 
  145044., 1.0323368*^7, 1890.85, 26.567, 291997., 53.483, 0.019, 52.6, 
  "tests performed", 256031., 206757., 49274., 12959., 10219., 4.69, 3.79, 
  0.9, 1872., 71.3, 5.459643*^6, 113.128, 41.2, 15.07, 9.167, 30155.152, 0.7, 
  287.959, 7.29, 23.1, 37.7, "", 5.82, 77.54, 0.86}, 
 {"SVK", "Europe", "Slovakia", "2021-02-11", 271473., 2487., 2081.429, 5629., 
  127., 93.286, 49723.581, 455.524, 381.239, 1031.02, 23.262, 17.086, 1.03, 
  "", "", 3561., 652.24, "", "", "", "", 146389., 1.0469757*^7, 1917.663, 
  26.813, 296285., 54.268, 0.018, 55.6, "tests performed", 269821., 213946., 
  55875., 13790., 10128., 4.94, 3.92, 1.02, 1855., 71.3, 5.459643*^6, 
  113.128, 41.2, 15.07, 9.167, 30155.152, 0.7, 287.959, 7.29, 23.1, 37.7, "", 
  5.82, 77.54, 0.86}, {"SVK", "Europe", "Slovakia", "2021-02-12", 273904., 
  2431., 2053., 5733., 104., 97.571, 50168.848, 445.267, 376.032, 1050.069, 
  19.049, 17.871, 1.03, "", "", 3530., 646.562, "", "", "", "", 306304., 
  1.0776061*^7, 1973.767, 56.103, 306472., 56.134, 0.018, 55.6, 
  "tests performed", 283909., 221641., 62268., 14088., 9992., 5.2, 4.06, 
  1.14, 1830., 71.3, 5.459643*^6, 113.128, 41.2, 15.07, 9.167, 30155.152, 
  0.7, 287.959, 7.29, 23.1, 37.7, "", 5.82, 77.54, 0.86}, 
 {"SVK", "Europe", "Slovakia", "2021-02-13", 276234., 2330., 2065.714, 5812., 
  79., 96.714, 50595.616, 426.768, 378.361, 1064.538, 14.47, 17.714, 1.02, 
  "", "", 3553., 650.775, "", "", "", "", 682623., 1.1458684*^7, 2098.797, 
  125.031, 308171., 56.445, 0.018, 55.6, "tests performed", 288218., 225531., 
  62687., 4309., 10210., 5.28, 4.13, 1.15, 1870., 71.3, 5.459643*^6, 113.128, 
  41.2, 15.07, 9.167, 30155.152, 0.7, 287.959, 7.29, 23.1, 37.7, "", 5.82, 
  77.54, 0.86}, {"SVK", "Europe", "Slovakia", "2021-02-14", 277682., 1448., 
  2050.857, 5885., 73., 98., 50860.835, 265.219, 375.639, 1077.909, 13.371, 
  17.95, 1.02, "", "", 3625., 663.963, "", "", "", "", 349429., 1.1808113*^7, 
  2162.799, 64.002, 302227., 55.357, 0.018, 55.6, "tests performed", 299026., 
  236134., 62892., 10808., 11728., 5.48, 4.33, 1.15, 2148., 71.3, 
  5.459643*^6, 113.128, 41.2, 15.07, 9.167, 30155.152, 0.7, 287.959, 7.29, 
  23.1, 37.7, "", 5.82, 77.54, 0.86}, {"SVK", "Europe", "Slovakia", 
  "2021-02-15", 278254., 572., 2024.429, 5952., 67., 97.286, 50965.603, 
  104.769, 370.799, 1090.181, 12.272, 17.819, 1.03, "", "", 3678., 673.67, 
  "", "", "", "", 241164., 1.2049277*^7, 2206.972, 44.172, 294834., 54.002, 
  0.018, 55.6, "tests performed", 312549., 242860., 69689., 13523., 12048., 
  5.72, 4.45, 1.28, 2207., 71.3, 5.459643*^6, 113.128, 41.2, 15.07, 9.167, 
  30155.152, 0.7, 287.959, 7.29, 23.1, 37.7, "", 5.82, 77.54, 0.86}, 
 {"SVK", "Europe", "Slovakia", "2021-02-16", 279696., 1442., 1984.143, 6063., 
  111., 97.286, 51229.723, 264.12, 363.42, 1110.512, 20.331, 17.819, 1.03, 
  "", "", 3624., 663.78, "", "", "", "", 172722., 1.2221999*^7, 2238.608, 
  31.636, 291954., 53.475, 0.018, 55.6, "tests performed", 323881., 247844., 
  76037., 11332., 11544., 5.93, 4.54, 1.39, 2114., 71.3, 5.459643*^6, 
  113.128, 41.2, 15.07, 9.167, 30155.152, 0.7, 287.959, 7.29, 23.1, 37.7, "", 
  5.82, 77.54, 0.86}, {"SVK", "Europe", "Slovakia", "2021-02-17", 282864., 
  3168., 1982.571, 6168., 105., 95.143, 51809.981, 580.258, 363.132, 
  1129.744, 19.232, 17.427, 1.03, "", "", 3596., 658.651, "", "", "", "", 
  138448., 1.2360447*^7, 2263.966, 25.358, 291011., 53.302, 0.018, 55.6, 
  "tests performed", 335499., 253404., 82095., 11618., 11353., 6.15, 4.64, 
  1.5, 2079., 71.3, 5.459643*^6, 113.128, 41.2, 15.07, 9.167, 30155.152, 0.7, 
  287.959, 7.29, 23.1, 37.7, "", 5.82, 77.54, 0.86}, 
 {"SVK", "Europe", "Slovakia", "2021-02-18", 285419., 2555., 1992.286, 6271., 
  103., 91.714, 52277.96, 467.979, 364.911, 1148.61, 18.866, 16.799, 1.04, 
  "", "", 3617., 662.498, "", "", "", "", 160857., 1.2521304*^7, 2293.429, 
  29.463, 293078., 53.681, 0.018, 55.6, "tests performed", 346690., 257998., 
  88692., 11191., 10981., 6.35, 4.73, 1.62, 2011., 71.3, 5.459643*^6, 
  113.128, 41.2, 15.07, 9.167, 30155.152, 0.7, 287.959, 7.29, 23.1, 37.7, "", 
  5.82, 77.54, 0.86}, {"SVK", "Europe", "Slovakia", "2021-02-19", 287752., 
  2333., 1978.286, 6350., 79., 88.143, 52705.278, 427.317, 362.347, 1163.08, 
  14.47, 16.144, 1.04, "", "", 3569., 653.706, "", "", "", "", 321202., 
  1.2842506*^7, 2352.261, 58.832, 295206., 54.071, 0.018, 55.6, 
  "tests performed", 359867., 264331., 95536., 13177., 10851., 6.59, 4.84, 
  1.75, 1987., 71.3, 5.459643*^6, 113.128, 41.2, 15.07, 9.167, 30155.152, 
  0.7, 287.959, 7.29, 23.1, 37.7, "", 5.82, 77.54, 0.86}, 
 {"SVK", "Europe", "Slovakia", "2021-02-20", 290457., 2705., 2031.857, 6424., 
  74., 87.429, 53200.731, 495.454, 372.159, 1176.634, 13.554, 16.014, 1.04, 
  "", "", 3552., 650.592, "", "", "", "", 732234., 1.357474*^7, 2486.379, 
  134.118, 302294., 55.369, 0.018, 55.6, "tests performed", 366510., 270691., 
  95819., 6643., 11185., 6.71, 4.96, 1.76, 2049., 71.3, 5.459643*^6, 113.128, 
  41.2, 15.07, 9.167, 30155.152, 0.7, 287.959, 7.29, 23.1, 37.7, "", 5.82, 
  77.54, 0.86}, {"SVK", "Europe", "Slovakia", "2021-02-21", 292143., 1686., 
  2065.857, 6505., 81., 88.571, 53509.543, 308.811, 378.387, 1191.47, 14.836, 
  16.223, 1.04, "", "", 3659., 670.19, "", "", "", "", 319864., 1.3894604*^7, 
  2544.966, 58.587, 298070., 54.595, 0.018, 55.6, "tests performed", 372826., 
  277007., 95819., 6316., 10543., 6.83, 5.07, 1.76, 1931., 71.3, 5.459643*^6, 
  113.128, 41.2, 15.07, 9.167, 30155.152, 0.7, 287.959, 7.29, 23.1, 37.7, "", 
  5.82, 77.54, 0.86}, {"SVK", "Europe", "Slovakia", "2021-02-22", 292792., 
  649., 2076.857, 6577., 72., 89.286, 53628.415, 118.872, 380.402, 1204.658, 
  13.188, 16.354, 1.04, "", "", 3712., 679.898, "", "", "", "", 232024., 
  1.4126628*^7, 2587.464, 42.498, 296764., 54.356, 0.019, 52.6, 
  "tests performed", 385342., 282633., 102709., 12516., 10399., 7.06, 5.18, 
  1.88, 1905., 71.3, 5.459643*^6, 113.128, 41.2, 15.07, 9.167, 30155.152, 
  0.7, 287.959, 7.29, 23.1, 37.7, "", 5.82, 77.54, 0.86}, 
 {"SVK", "Europe", "Slovakia", "2021-02-23", 294790., 1998., 2156.286, 6671., 
  94., 86.857, 53994.373, 365.958, 394.95, 1221.875, 17.217, 15.909, 1.04, 
  "", "", 3672., 672.571, "", "", "", "", 175733., 1.4302361*^7, 2619.651, 
  32.188, 297195., 54.435, 0.019, 52.6, "tests performed", 398054., 288784., 
  109270., 12712., 10596., 7.29, 5.29, 2., 1941., 71.3, 5.459643*^6, 113.128, 
  41.2, 15.07, 9.167, 30155.152, 0.7, 287.959, 7.29, 23.1, 37.7, "", 5.82, 
  77.54, 0.86}, {"SVK", "Europe", "Slovakia", "2021-02-24", 298337., 3547., 
  2210.429, 6775., 104., 86.714, 54644.049, 649.676, 404.867, 1240.924, 
  19.049, 15.883, 1.04, "", "", 3645., 667.626, "", "", "", "", 149325., 
  1.4451686*^7, 2647.002, 27.351, 298748., 54.719, 0.019, 52.6, 
  "tests performed", 411022., 294932., 116090., 12968., 10789., 7.53, 5.4, 
  2.13, 1976., 71.3, 5.459643*^6, 113.128, 41.2, 15.07, 9.167, 30155.152, 
  0.7, 287.959, 7.29, 23.1, 37.7, "", 5.82, 77.54, 0.86}, 
 {"SVK", "Europe", "Slovakia", "2021-02-25", 300775., 2438., 2193.714, 6859., 
  84., 84., 55090.598, 446.549, 401.805, 1256.309, 15.386, 15.386, 1.04, "", 
  "", 3728., 682.829, "", "", "", "", 171176., 1.4622862*^7, 2678.355, 
  31.353, 300223., 54.989, 0.019, 52.6, "tests performed", 422103., 298154., 
  123949., 11081., 10773., 7.73, 5.46, 2.27, 1973., 71.3, 5.459643*^6, 
  113.128, 41.2, 15.07, 9.167, 30155.152, 0.7, 287.959, 7.29, 23.1, 37.7, "", 
  5.82, 77.54, 0.86}, {"SVK", "Europe", "Slovakia", "2021-02-26", 303420., 
  2645., 2238.286, 6966., 107., 88., 55575.062, 484.464, 409.969, 1275.908, 
  19.598, 16.118, 1.03, "", "", 3660., 670.374, "", "", "", "", 336948., 
  1.495981*^7, 2740.071, 61.716, 302472., 55.401, 0.019, 52.6, 
  "tests performed", 435087., 302075., 133012., 12984., 10746., 7.97, 5.53, 
  2.44, 1968., 71.3, 5.459643*^6, 113.128, 41.2, 15.07, 9.167, 30155.152, 
  0.7, 287.959, 7.29, 23.1, 37.7, "", 5.82, 77.54, 0.86}, 
 {"SVK", "Europe", "Slovakia", "2021-02-27", 306268., 2848., 2258.714, 7075., 
  109., 93., 56096.708, 521.646, 413.711, 1295.872, 19.965, 17.034, 1.03, "", 
  "", 3697., 677.151, "", "", "", "", 757415., 1.5717225*^7, 2878.801, 
  138.73, 306069., 56.06, 0.018, 55.6, "tests performed", 443295., 309399., 
  133896., 8208., 10969., 8.12, 5.67, 2.45, 2009., 71.3, 5.459643*^6, 
  113.128, 41.2, 15.07, 9.167, 30155.152, 0.7, 287.959, 7.29, 23.1, 37.7, "", 
  5.82, 77.54, 0.86}, {"SVK", "Europe", "Slovakia", "2021-02-28", 308083., 
  1815., 2277.143, 7189., 114., 97.714, 56429.147, 332.439, 417.086, 
  1316.753, 20.88, 17.898, 1.03, "", "", 3799., 695.833, "", "", "", "", 
  336491., 1.6053716*^7, 2940.433, 61.632, 308445., 56.495, 0.018, 55.6, 
  "tests performed", 448861., 314965., 133896., 5566., 10862., 8.22, 5.77, 
  2.45, 1990., 71.3, 5.459643*^6, 113.128, 41.2, 15.07, 9.167, 30155.152, 
  0.7, 287.959, 7.29, 23.1, 37.7, "", 5.82, 77.54, 0.86}, 
 {"SVK", "Europe", "Slovakia", "2021-03-01", 308925., 842., 2304.714, 7270., 
  81., 99., 56583.37, 154.223, 422.136, 1331.589, 14.836, 18.133, 1.02, "", 
  "", 3836., 702.61, "", "", "", "", 239851., 1.6293567*^7, 2984.365, 43.932, 
  309563., 56.7, 0.018, 55.6, "tests performed", 463998., 320897., 143101., 
  15137., 11237., 8.5, 5.88, 2.62, 2058., 71.3, 5.459643*^6, 113.128, 41.2, 
  15.07, 9.167, 30155.152, 0.7, 287.959, 7.29, 23.1, 37.7, "", 5.82, 77.54, 
  0.86}, {"SVK", "Europe", "Slovakia", "2021-03-02", 311002., 2077., 2316., 
  7388., 118., 102.429, 56963.798, 380.428, 424.204, 1353.202, 21.613, 
  18.761, 1.01, "", "", 3807., 697.298, "", "", "", "", 203835., 
  1.6497402*^7, 3021.7, 37.335, 313577., 57.435, 0.018, 55.6, 
  "tests performed", 479270., 326487., 152783., 15272., 11602., 8.78, 5.98, 
  2.8, 2125., 71.3, 5.459643*^6, 113.128, 41.2, 15.07, 9.167, 30155.152, 0.7, 
  287.959, 7.29, 23.1, 37.7, "", 5.82, 77.54, 0.86}, 
 {"SVK", "Europe", "Slovakia", "2021-03-03", 314359., 3357., 2288.857, 7489., 
  101., 102., 57578.673, 614.875, 419.232, 1371.701, 18.499, 18.683, 1., "", 
  "", 3715., 680.447, "", "", "", "", 181366., 1.6678768*^7, 3054.919, 
  33.219, 318155., 58.274, 0.017, 58.8, "tests performed", 492603., 330722., 
  161881., 13333., 11654., 9.02, 6.06, 2.97, 2135., 71.3, 5.459643*^6, 
  113.128, 41.2, 15.07, 9.167, 30155.152, 0.7, 287.959, 7.29, 23.1, 37.7, "", 
  5.82, 77.54, 0.86}, {"SVK", "Europe", "Slovakia", "2021-03-04", 317159., 
  2800., 2340.571, 7560., 71., 100.143, 58091.527, 512.854, 428.704, 
  1384.706, 13.005, 18.342, 0.99, "", "", 3725., 682.279, "", "", "", "", 
  196380., 1.6875148*^7, 3090.889, 35.969, 321755., 58.933, 0.017, 58.8, 
  "tests performed", 505655., 335092., 170563., 13052., 11936., 9.26, 6.14, 
  3.12, 2186., 71.3, 5.459643*^6, 113.128, 41.2, 15.07, 9.167, 30155.152, 
  0.7, 287.959, 7.29, 23.1, 37.7, "", 5.82, 77.54, 0.86}, 
 {"SVK", "Europe", "Slovakia", "2021-03-05", 319582., 2423., 2308.857, 7665., 
  105., 99.857, 58535.329, 443.802, 422.895, 1403.938, 19.232, 18.29, 0.99, 
  "", "", 3664., 671.106, "", "", "", "", 354505., 1.7229653*^7, 3155.82, 
  64.932, 324263., 59.393, 0.016, 62.5, "tests performed", 518446., 340657., 
  177789., 12791., 11908., 9.5, 6.24, 3.26, 2181., 71.3, 5.459643*^6, 
  113.128, 41.2, 15.07, 9.167, 30155.152, 0.7, 287.959, 7.29, 23.1, 37.7, "", 
  5.82, 77.54, 0.86}, {"SVK", "Europe", "Slovakia", "2021-03-06", 322104., 
  2522., 2262.286, 7739., 74., 94.857, 58997.264, 461.935, 414.365, 1417.492, 
  13.554, 17.374, 0.98, "", "", 3674., 672.938, "", "", "", "", 774650., 
  1.8004303*^7, 3297.707, 141.887, 326725., 59.844, 0.016, 62.5, 
  "tests performed", 536333., 356486., 179847., 17887., 13291., 9.82, 6.53, 
  3.29, 2434., 71.3, 5.459643*^6, 113.128, 41.2, 15.07, 9.167, 30155.152, 
  0.7, 287.959, 7.29, 23.1, 37.7, "", 5.82, 77.54, 0.86}, 
 {"SVK", "Europe", "Slovakia", "2021-03-07", 323390., 1286., 2186.714, 7836., 
  97., 92.429, 59232.811, 235.547, 400.523, 1435.259, 17.767, 16.929, 0.97, 
  "", "", 3791., 694.368, "", "", "", "", 348988., 1.8353291*^7, 3361.628, 
  63.921, 328511., 60.171, 0.015, 66.7, "tests performed", 545957., 365918., 
  180039., 9624., 13871., 10., 6.7, 3.3, 2541., 71.3, 5.459643*^6, 113.128, 
  41.2, 15.07, 9.167, 30155.152, 0.7, 287.959, 7.29, 23.1, 37.7, "", 5.82, 
  77.54, 0.86}, {"SVK", "Europe", "Slovakia", "2021-03-08", 323786., 396., 
  2123., 7921., 85., 93., 59305.343, 72.532, 388.853, 1450.827, 15.569, 
  17.034, 0.96, "", "", 3772., 690.888, "", "", "", "", 246358., 
  1.8599649*^7, 3406.752, 45.123, 329440., 60.341, 0.015, 66.7, 
  "tests performed", 559758., 371063., 188695., 13801., 13680., 10.25, 6.8, 
  3.46, 2506., 71.3, 5.459643*^6, 113.128, 41.2, 15.07, 9.167, 30155.152, 
  0.7, 287.959, 7.29, 23.1, 37.7, "", 5.82, 77.54, 0.86}, 
 {"SVK", "Europe", "Slovakia", "2021-03-09", 325993., 2207., 2141.571, 8037., 
  116., 92.714, 59709.582, 404.239, 392.255, 1472.074, 21.247, 16.982, 0.96, 
  "", "", 3703., 678.249, "", "", "", "", 197295., 1.8796944*^7, 3442.889, 
  36.137, 328506., 60.17, 0.015, 66.7, "tests performed", 569764., 374292., 
  195472., 10006., 12928., 10.44, 6.86, 3.58, 2368., 71.3, 5.459643*^6, 
  113.128, 41.2, 15.07, 9.167, 30155.152, 0.7, 287.959, 7.29, 23.1, 37.7, "", 
  5.82, 77.54, 0.86}, {"SVK", "Europe", "Slovakia", "2021-03-10", 329593., 
  3600., 2176.286, 8146., 109., 93.857, 60368.966, 659.384, 398.613, 
  1492.039, 19.965, 17.191, 0.95, "", "", 3654., 669.275, "", "", "", "", 
  170834., 1.8967778*^7, 3474.179, 31.29, 327001., 59.894, 0.014, 71.4, 
  "tests performed", 580512., 378282., 202230., 10748., 12558., 10.63, 6.93, 
  3.7, 2300., 71.3, 5.459643*^6, 113.128, 41.2, 15.07, 9.167, 30155.152, 0.7, 
  287.959, 7.29, 23.1, 37.7, "", 5.82, 77.54, 0.86}, 
 {"SVK", "Europe", "Slovakia", "2021-03-11", 331571., 1978., 2058.857, 8244., 
  98., 97.714, 60731.26, 362.295, 377.105, 1509.989, 17.95, 17.898, 0.94, "", 
  "", 3594., 658.285, "", "", "", "", 189661., 1.9157439*^7, 3508.918, 
  34.739, 326042., 59.719, 0.014, 71.4, "tests performed", 598887., 389678., 
  209209., 18375., 13319., 10.97, 7.14, 3.83, 2440., 71.3, 5.459643*^6, 
  113.128, 41.2, 15.07, 9.167, 30155.152, 0.7, 287.959, 7.29, 23.1, 37.7, "", 
  5.82, 77.54, 0.86}, {"SVK", "Europe", "Slovakia", "2021-03-12", 333872., 
  2301., 2041.429, 8346., 102., 97.286, 61152.716, 421.456, 373.912, 
  1528.671, 18.683, 17.819, 0.93, "", "", 3537., 647.845, "", "", "", "", 
  364640., 1.9522079*^7, 3575.706, 66.788, 327489., 59.984, 0.014, 71.4, 
  "tests performed", 619122., 403695., 215427., 20235., 14382., 11.34, 7.39, 
  3.95, 2634., 71.3, 5.459643*^6, 113.128, 41.2, 15.07, 9.167, 30155.152, 
  0.7, 287.959, 7.29, 23.1, 37.7, "", 5.82, 77.54, 0.86}, 
 {"SVK", "Europe", "Slovakia", "2021-03-13", 336235., 2363., 2018.714, 8440., 
  94., 100.143, 61585.529, 432.812, 369.752, 1545.889, 17.217, 18.342, 0.92, 
  "", "", 3542., 648.76, "", "", "", "", 780444., 2.0302523*^7, 3718.654, 
  142.948, 328317., 60.135, 0.013, 76.9, "tests performed", 640117., 422558., 
  217559., 20995., 14826., 11.72, 7.74, 3.98, 2716., 71.3, 5.459643*^6, 
  113.128, 41.2, 15.07, 9.167, 30155.152, 0.7, 287.959, 7.29, 23.1, 37.7, "", 
  5.82, 77.54, 0.86}, {"SVK", "Europe", "Slovakia", "2021-03-14", 337503., 
  1268., 2016.143, 8528., 88., 98.857, 61817.778, 232.25, 369.281, 1562.007, 
  16.118, 18.107, 0.91, "", "", 3586., 656.82, "", "", "", "", 354033., 
  2.0656556*^7, 3783.499, 64.845, 329038., 60.267, 0.013, 76.9, 
  "tests performed", 654301., 436566., 217735., 14184., 15478., 11.98, 8., 
  3.99, 2835., 71.3, 5.459643*^6, 113.128, 41.2, 15.07, 9.167, 30155.152, 
  0.7, 287.959, 7.29, 23.1, 37.7, "", 5.82, 77.54, 0.86}, 
 {"SVK", "Europe", "Slovakia", "2021-03-15", 337960., 457., 2024.857, 8605., 
  77., 97.714, 61901.483, 83.705, 370.877, 1576.11, 14.103, 17.898, 0.9, "", 
  "", 3660., 670.374, "", "", "", "", 231970., 2.0888526*^7, 3825.988, 
  42.488, 326982., 59.891, 0.013, 76.9, "tests performed", 672585., 450983., 
  221602., 18284., 16118., 12.32, 8.26, 4.06, 2952., 71.3, 5.459643*^6, 
  113.128, 41.2, 15.07, 9.167, 30155.152, 0.7, 287.959, 7.29, 23.1, 37.7, "", 
  5.82, 77.54, 0.86}, {"SVK", "Europe", "Slovakia", "2021-03-16", 339538., 
  1578., 1935., 8669., 64., 90.286, 62190.513, 289.03, 354.419, 1587.833, 
  11.722, 16.537, 0.9, "", "", 3566., 653.156, "", "", "", "", 191214., 
  2.107974*^7, 3861.011, 35.023, 326114., 59.732, 0.012, 83.3, 
  "tests performed", 692118., 466983., 225135., 19533., 17479., 12.68, 8.55, 
  4.12, 3201., 71.3, 5.459643*^6, 113.128, 41.2, 15.07, 9.167, 30155.152, 
  0.7, 287.959, 7.29, 23.1, 37.7, "", 5.82, 77.54, 0.86}, 
 {"SVK", "Europe", "Slovakia", "2021-03-17", 342430., 2892., 1833.857, 8738., 
  69., 84.571, 62720.218, 529.705, 335.893, 1600.471, 12.638, 15.49, 0.89, 
  "", "", 3498., 640.701, "", "", "", "", 168438., 2.1248178*^7, 3891.862, 
  30.851, 325771., 59.669, 0.012, 83.3, "tests performed", 711850., 482924., 
  228926., 19732., 18763., 13.04, 8.85, 4.19, 3437., 71.3, 5.459643*^6, 
  113.128, 41.2, 15.07, 9.167, 30155.152, 0.7, 287.959, 7.29, 23.1, 37.7, "", 
  5.82, 77.54, 0.86}, {"SVK", "Europe", "Slovakia", "2021-03-18", 344470., 
  2040., 1842.714, 8814., 76., 81.429, 63093.869, 373.651, 337.516, 1614.391, 
  13.92, 14.915, 0.88, "", "", 3450., 631.909, "", "", "", "", 189437., 
  2.1437615*^7, 3926.56, 34.698, 325739., 59.663, 0.012, 83.3, 
  "tests performed", 732905., 500111., 232794., 21055., 19145., 13.42, 9.16, 
  4.26, 3507., 71.3, 5.459643*^6, 113.128, 41.2, 15.07, 9.167, 30155.152, 
  0.7, 287.959, 7.29, 23.1, 37.7, "", 5.82, 77.54, 0.86}, 
 {"SVK", "Europe", "Slovakia", "2021-03-19", 346149., 1679., 1753.857, 8894., 
  80., 78.286, 63401.398, 307.529, 321.24, 1629.044, 14.653, 14.339, 0.87, 
  "", "", 3323., 608.648, "", "", "", "", 358091., 2.1795706*^7, 3992.149, 
  65.589, 324804., 59.492, 0.012, 83.3, "tests performed", 752843., 513881., 
  238962., 19938., 19103., 13.79, 9.41, 4.38, 3499., 71.3, 5.459643*^6, 
  113.128, 41.2, 15.07, 9.167, 30155.152, 0.7, 287.959, 7.29, 23.1, 37.7, "", 
  5.82, 77.54, 0.86}, {"SVK", "Europe", "Slovakia", "2021-03-20", 347944., 
  1795., 1672.714, 8978., 84., 76.857, 63730.174, 328.776, 306.378, 1644.43, 
  15.386, 14.077, 0.86, "", "", 3289., 602.42, "", "", "", "", 752642., 
  2.2548348*^7, 4130.004, 137.856, 320832., 58.764, 0.011, 90.9, 
  "tests performed", 773554., 532995., 240559., 20711., 19062., 14.17, 9.76, 
  4.41, 3491., 74.07, 5.459643*^6, 113.128, 41.2, 15.07, 9.167, 30155.152, 
  0.7, 287.959, 7.29, 23.1, 37.7, "", 5.82, 77.54, 0.86}, 
 {"SVK", "Europe", "Slovakia", "2021-03-21", 348869., 925., 1623.714, 9044., 
  66., 73.714, 63899.599, 169.425, 297.403, 1656.519, 12.089, 13.502, 0.86, 
  "", "", 3395., 621.836, "", "", "", "", 360802., 2.290915*^7, 4196.089, 
  66.085, 321799., 58.941, 0.011, 90.9, "tests performed", 788583., 547267., 
  241316., 15029., 19183., 14.44, 10.02, 4.42, 3514., 74.07, 5.459643*^6, 
  113.128, 41.2, 15.07, 9.167, 30155.152, 0.7, 287.959, 7.29, 23.1, 37.7, "", 
  5.82, 77.54, 0.86}, {"SVK", "Europe", "Slovakia", "2021-03-22", 349270., 
  401., 1615.714, 9104., 60., 71.286, 63973.047, 73.448, 295.938, 1667.508, 
  10.99, 13.057, 0.85, "", "", 3407., 624.033, "", "", "", "", 232130., 
  2.314128*^7, 4238.607, 42.517, 321822., 58.946, 0.011, 90.9, 
  "tests performed", 809919., 565264., 244655., 21336., 19619., 14.83, 10.35, 
  4.48, 3593., 74.07, 5.459643*^6, 113.128, 41.2, 15.07, 9.167, 30155.152, 
  0.7, 287.959, 7.29, 23.1, 37.7, "", 5.82, 77.54, 0.86}, 
 {"SVK", "Europe", "Slovakia", "2021-03-23", 350551., 1281., 1573.286, 9190., 
  86., 74.429, 64207.678, 234.631, 288.166, 1683.26, 15.752, 13.632, 0.84, 
  "", "", 3335., 610.846, "", "", "", "", 183346., 2.3324626*^7, 4272.189, 
  33.582, 320698., 58.74, 0.01, 100., "tests performed", 832717., 583485., 
  249232., 22798., 20086., 15.25, 10.69, 4.56, 3679., 74.07, 5.459643*^6, 
  113.128, 41.2, 15.07, 9.167, 30155.152, 0.7, 287.959, 7.29, 23.1, 37.7, "", 
  5.82, 77.54, 0.86}, {"SVK", "Europe", "Slovakia", "2021-03-24", 352528., 
  1977., 1442.571, 9261., 71., 74.714, 64569.79, 362.112, 264.224, 1696.265, 
  13.005, 13.685, 0.84, "", "", 3269., 598.757, "", "", "", "", 160957., 
  2.3485583*^7, 4301.67, 29.481, 319629., 58.544, 0.01, 100., 
  "tests performed", 855442., 602118., 253324., 22725., 20513., 15.67, 11.03, 
  4.64, 3757., 74.07, 5.459643*^6, 113.128, 41.2, 15.07, 9.167, 30155.152, 
  0.7, 287.959, 7.29, 23.1, 37.7, "", 5.82, 77.54, 0.86}, 
 {"SVK", "Europe", "Slovakia", "2021-03-25", 354182., 1654., 1387.429, 9313., 
  52., 71.286, 64872.74, 302.95, 254.124, 1705.789, 9.524, 13.057, 0.84, "", 
  "", 3182., 582.822, "", "", "", "", 191973., 2.3677556*^7, 4336.832, 
  35.162, 319992., 58.61, 0.01, 100., "tests performed", 875703., 619397., 
  256306., 20261., 20400., 16.04, 11.35, 4.69, 3737., 74.07, 5.459643*^6, 
  113.128, 41.2, 15.07, 9.167, 30155.152, 0.7, 287.959, 7.29, 23.1, 37.7, "", 
  5.82, 77.54, 0.86}, {"SVK", "Europe", "Slovakia", "2021-03-26", 355454., 
  1272., 1329.286, 9373., 60., 68.429, 65105.722, 232.982, 243.475, 1716.779, 
  10.99, 12.534, 0.83, "", "", 3170., 580.624, "", "", "", "", 363984., 
  2.404154*^7, 4403.5, 66.668, 320833., 58.764, 0.009, 111.1, 
  "tests performed", 895663., 637349., 258314., 19960., 20403., 16.41, 11.67, 
  4.73, 3737., 74.07, 5.459643*^6, 113.128, 41.2, 15.07, 9.167, 30155.152, 
  0.7, 287.959, 7.29, 23.1, 37.7, "", 5.82, 77.54, 0.86}, 
 {"SVK", "Europe", "Slovakia", "2021-03-27", 356985., 1531., 1291.571, 9426., 
  53., 64., 65386.143, 280.421, 236.567, 1726.487, 9.708, 11.722, 0.83, "", 
  "", 3149., 576.778, "", "", "", "", 737301., 2.4778841*^7, 4538.546, 
  135.046, 318642., 58.363, 0.009, 111.1, "tests performed", 910812., 
  652333., 258479., 15149., 19608., 16.68, 11.95, 4.73, 3591., 74.07, 
  5.459643*^6, 113.128, 41.2, 15.07, 9.167, 30155.152, 0.7, 287.959, 7.29, 
  23.1, 37.7, "", 5.82, 77.54, 0.86}, {"SVK", "Europe", "Slovakia", 
  "2021-03-28", 357910., 925., 1291.571, 9496., 70., 64.571, 65555.568, 
  169.425, 236.567, 1739.308, 12.821, 11.827, 0.83, "", "", 3164., 579.525, 
  "", "", "", "", 355997., 2.5134838*^7, 4603.751, 65.205, 317955., 58.237, 
  0.009, 111.1, "tests performed", 919962., 661482., 258480., 9150., 18768., 
  16.85, 12.12, 4.73, 3438., 74.07, 5.459643*^6, 113.128, 41.2, 15.07, 9.167, 
  30155.152, 0.7, 287.959, 7.29, 23.1, 37.7, "", 5.82, 77.54, 0.86}, 
 {"SVK", "Europe", "Slovakia", "2021-03-29", 358115., 205., 1263.571, 9542., 
  46., 62.571, 65593.117, 37.548, 231.438, 1747.733, 8.425, 11.461, 0.83, "", 
  "", 3096., 567.07, "", "", "", "", 228719., 2.5363557*^7, 4645.644, 41.893, 
  317468., 58.148, 0.009, 111.1, "tests performed", 940091., 680291., 
  259800., 20129., 18596., 17.22, 12.46, 4.76, 3406., 74.07, 5.459643*^6, 
  113.128, 41.2, 15.07, 9.167, 30155.152, 0.7, 287.959, 7.29, 23.1, 37.7, "", 
  5.82, 77.54, 0.86}, {"SVK", "Europe", "Slovakia", "2021-03-30", 359330., 
  1215., 1254.143, 9624., 82., 62., 65815.659, 222.542, 229.712, 1762.753, 
  15.019, 11.356, 0.83, "", "", 2994., 548.388, "", "", "", "", 189002., 
  2.5552559*^7, 4680.262, 34.618, 318276., 58.296, 0.009, 111.1, 
  "tests performed", 960762., 699059., 261703., 20671., 18292., 17.6, 12.8, 
  4.79, 3350., 74.07, 5.459643*^6, 113.128, 41.2, 15.07, 9.167, 30155.152, 
  0.7, 287.959, 7.29, 23.1, 37.7, "", 5.82, 77.54, 0.86}, 
 {"SVK", "Europe", "Slovakia", "2021-03-31", 361185., 1855., 1236.714, 9719., 
  95., 65.429, 66155.424, 339.766, 226.519, 1780.153, 17.4, 11.984, 0.82, "", 
  "", 2844., 520.913, "", "", "", "", 230222., 2.5782781*^7, 4722.43, 42.168, 
  328171., 60.109, 0.008, 125., "tests performed", 983880., 720217., 263663., 
  23118., 18348., 18.02, 13.19, 4.83, 3361., 74.07, 5.459643*^6, 113.128, 
  41.2, 15.07, 9.167, 30155.152, 0.7, 287.959, 7.29, 23.1, 37.7, "", 5.82, 
  77.54, 0.86}, {"SVK", "Europe", "Slovakia", "2021-04-01", 362489., 1304., 
  1186.714, 9790., 71., 68.143, 66394.268, 238.843, 217.361, 1793.158, 
  13.005, 12.481, 0.82, "", "", 2683., 491.424, "", "", "", "", 320885., 
  2.6103666*^7, 4781.204, 58.774, 346587., 63.482, 0.008, 125., 
  "tests performed", 1.005954*^6, 740563., 265391., 22074., 18607., 18.43, 
  13.56, 4.86, 3408., 74.07, 5.459643*^6, 113.128, 41.2, 15.07, 9.167, 
  30155.152, 0.7, 287.959, 7.29, 23.1, 37.7, "", 5.82, 77.54, 0.86}, 
 {"SVK", "Europe", "Slovakia", "2021-04-02", 363874., 1385., 1202.857, 9877., 
  87., 72., 66647.947, 253.68, 220.318, 1809.093, 15.935, 13.188, 0.81, "", 
  "", 2590., 474.39, "", "", "", "", 172071., 2.6275737*^7, 4812.721, 31.517, 
  319171., 58.46, 0.008, 125., "tests performed", 1.010484*^6, 744991., 
  265493., 4530., 16403., 18.51, 13.65, 4.86, 3004., 74.07, 5.459643*^6, 
  113.128, 41.2, 15.07, 9.167, 30155.152, 0.7, 287.959, 7.29, 23.1, 37.7, "", 
  5.82, 77.54, 0.86}, {"SVK", "Europe", "Slovakia", "2021-04-03", 364622., 
  748., 1091., 9948., 71., 74.571, 66784.953, 137.005, 199.83, 1822.097, 
  13.005, 13.659, 0.8, "", "", 2627., 481.167, "", "", "", "", 756643., 
  2.703238*^7, 4951.309, 138.588, 321934., 58.966, 0.007, 142.9, 
  "tests performed", 1.021932*^6, 756275., 265657., 11448., 15874., 18.72, 
  13.85, 4.87, 2908., 74.07, 5.459643*^6, 113.128, 41.2, 15.07, 9.167, 
  30155.152, 0.7, 287.959, 7.29, 23.1, 37.7, "", 5.82, 77.54, 0.86}, 
 {"SVK", "Europe", "Slovakia", "2021-04-04", 365242., 620., 1047.429, 10025., 
  77., 75.571, 66898.513, 113.561, 191.849, 1836.201, 14.103, 13.842, 0.8, 
  "", "", 2661., 487.395, "", "", "", "", 168239., 2.7200619*^7, 4982.124, 
  30.815, 295112., 54.053, 0.008, 125., "tests performed", 1.026028*^6, 
  760371., 265657., 4096., 15152., 18.79, 13.93, 4.87, 2775., 74.07, 
  5.459643*^6, 113.128, 41.2, 15.07, 9.167, 30155.152, 0.7, 287.959, 7.29, 
  23.1, 37.7, "", 5.82, 77.54, 0.86}, {"SVK", "Europe", "Slovakia", 
  "2021-04-05", 365400., 158., 1040.714, 10094., 69., 78.857, 66927.453, 
  28.94, 190.619, 1848.839, 12.638, 14.444, 0.8, "", "", 2699., 494.355, "", 
  "", "", "", 110940., 2.7311559*^7, 5002.444, 20.32, 278286., 50.971, 0.007, 
  142.9, "tests performed", 1.026401*^6, 760740., 265661., 373., 12330., 
  18.8, 13.93, 4.87, 2258., 74.07, 5.459643*^6, 113.128, 41.2, 15.07, 9.167, 
  30155.152, 0.7, 287.959, 7.29, 23.1, 37.7, "", 5.82, 77.54, 0.86}, 
 {"SVK", "Europe", "Slovakia", "2021-04-06", 365733., 333., 914.714, 10094., 
  0., 67.143, 66988.446, 60.993, 167.541, 1848.839, 0., 12.298, 0.8, "", "", 
  2639., 483.365, "", "", "", "", 309502., 2.7621061*^7, 5059.133, 56.689, 
  295500., 54.124, 0.006, 166.7, "tests performed", 1.046522*^6, 777362., 
  269160., 20121., 12251., 19.17, 14.24, 4.93, 2244., 74.07, 5.459643*^6, 
  113.128, 41.2, 15.07, 9.167, 30155.152, 0.7, 287.959, 7.29, 23.1, 37.7, "", 
  5.82, 77.54, 0.86}, {"SVK", "Europe", "Slovakia", "2021-04-07", 366894., 
  1161., 815.571, 10243., 149., 74.857, 67201.097, 212.651, 149.382, 1876.13, 
  27.291, 13.711, 0.81, "", "", 2596., 475.489, "", "", "", "", 212204., 
  2.7833265*^7, 5098.001, 38.868, 292926., 53.653, 0.007, 142.9, 
  "tests performed", 1.069483*^6, 798101., 271382., 22961., 12229., 19.59, 
  14.62, 4.97, 2240., 74.07, 5.459643*^6, 113.128, 41.2, 15.07, 9.167, 
  30155.152, 0.7, 287.959, 7.29, 23.1, 37.7, "", 5.82, 77.54, 0.86}, 
 {"SVK", "Europe", "Slovakia", "2021-04-08", 368470., 1576., 854.429, 10322., 
  79., 76., 67489.761, 288.664, 156.499, 1890.6, 14.47, 13.92, 0.82, "", "", 
  2453., 449.297, "", "", "", "", 157995., 2.799126*^7, 5126.94, 28.939, 
  269656., 49.391, 0.007, 142.9, "tests performed", 1.092859*^6, 813357., 
  279502., 23376., 12415., 20.02, 14.9, 5.12, 2274., 74.07, 5.459643*^6, 
  113.128, 41.2, 15.07, 9.167, 30155.152, 0.7, 287.959, 7.29, 23.1, 37.7, "", 
  5.82, 77.54, 0.86}, {"SVK", "Europe", "Slovakia", "2021-04-09", 369393., 
  923., 788.429, 10411., 89., 76.286, 67658.819, 169.059, 144.41, 1906.901, 
  16.301, 13.973, 0.83, "", "", 2314., 423.837, "", "", "", "", 284171., 
  2.8275431*^7, 5178.989, 52.049, 285671., 52.324, 0.007, 142.9, 
  "tests performed", 1.119061*^6, 830369., 288692., 26202., 15511., 20.5, 
  15.21, 5.29, 2841., 74.07, 5.459643*^6, 113.128, 41.2, 15.07, 9.167, 
  30155.152, 0.7, 287.959, 7.29, 23.1, 37.7, "", 5.82, 77.54, 0.86}, 
 {"SVK", "Europe", "Slovakia", "2021-04-10", 370473., 1080., 835.857, 10487., 
  76., 77., 67856.635, 197.815, 153.097, 1920.822, 13.92, 14.103, 0.82, "", 
  "", 2243., 410.833, "", "", "", "", 729397., 2.9004828*^7, 5312.587, 
  133.598, 281778., 51.611, 0.006, 166.7, "tests performed", 1.140332*^6, 
  850778., 289554., 21271., 16914., 20.89, 15.58, 5.3, 3098., 74.07, 
  5.459643*^6, 113.128, 41.2, 15.07, 9.167, 30155.152, 0.7, 287.959, 7.29, 
  23.1, 37.7, "", 5.82, 77.54, 0.86}, {"SVK", "Europe", "Slovakia", 
  "2021-04-11", 371062., 589., 831.429, 10565., 78., 77.143, 67964.517, 
  107.883, 152.286, 1935.108, 14.287, 14.13, 0.82, "", "", 2292., 419.808, 
  "", "", "", "", 355324., 2.9360152*^7, 5377.669, 65.082, 308505., 56.506, 
  0.006, 166.7, "tests performed", 1.161393*^6, 870571., 290822., 21061., 
  19338., 21.27, 15.95, 5.33, 3542., 74.07, 5.459643*^6, 113.128, 41.2, 
  15.07, 9.167, 30155.152, 0.7, 287.959, 7.29, 23.1, 37.7, "", 5.82, 77.54, 
  0.86}, {"SVK", "Europe", "Slovakia", "2021-04-12", 371168., 106., 824., 
  10630., 65., 76.571, 67983.932, 19.415, 150.926, 1947.014, 11.906, 14.025, 
  0.82, "", "", 2250., 412.115, "", "", "", "", 232401., 2.9592553*^7, 
  5420.236, 42.567, 325856., 59.684, 0.006, 166.7, "tests performed", 
  1.183629*^6, 882355., 301274., 22236., 22461., 21.68, 16.16, 5.52, 4114., 
  72.22, 5.459643*^6, 113.128, 41.2, 15.07, 9.167, 30155.152, 0.7, 287.959, 
  7.29, 23.1, 37.7, "", 5.82, 77.54, 0.86}, {"SVK", "Europe", "Slovakia", 
  "2021-04-13", 372038., 870., 900.714, 10716., 86., 88.857, 68143.283, 
  159.351, 164.977, 1962.766, 15.752, 16.275, 0.82, "", "", 2164., 396.363, 
  "", "", "", "", 182617., 2.977517*^7, 5453.684, 33.449, 307730., 56.364, 
  0.006, 166.7, "tests performed", 1.205336*^6, 892692., 312644., 21707., 
  22688., 22.08, 16.35, 5.73, 4156., 72.22, 5.459643*^6, 113.128, 41.2, 
  15.07, 9.167, 30155.152, 0.7, 287.959, 7.29, 23.1, 37.7, "", 5.82, 77.54, 
  0.86}, {"SVK", "Europe", "Slovakia", "2021-04-14", 373107., 1069., 887.571, 
  10798., 82., 79.286, 68339.084, 195.8, 162.569, 1977.785, 15.019, 14.522, 
  0.81, "", "", 2039., 373.468, "", "", "", "", 178256., 2.9953426*^7, 
  5486.334, 32.65, 302880., 55.476, 0.005, 200., "tests performed", 
  1.226522*^6, 902990., 323532., 21186., 22434., 22.47, 16.54, 5.93, 4109., 
  72.22, 5.459643*^6, 113.128, 41.2, 15.07, 9.167, 30155.152, 0.7, 287.959, 
  7.29, 23.1, 37.7, "", 5.82, 77.54, 0.86}, {"SVK", "Europe", "Slovakia", 
  "2021-04-15", 373950., 843., 782.857, 10877., 79., 79.286, 68493.489, 
  154.406, 143.39, 1992.255, 14.47, 14.522, 0.81, "", "", 1946., 356.434, "", 
  "", "", "", 165737., 3.0119163*^7, 5516.691, 30.357, 303986., 55.679, 
  0.005, 200., "tests performed", 1.250388*^6, 914321., 336067., 23866., 
  22504., 22.9, 16.75, 6.16, 4122., 72.22, 5.459643*^6, 113.128, 41.2, 15.07, 
  9.167, 30155.152, 0.7, 287.959, 7.29, 23.1, 37.7, "", 5.82, 77.54, 0.86}, 
 {"SVK", "Europe", "Slovakia", "2021-04-16", 374586., 636., 741.857, 10970., 
  93., 79.857, 68609.981, 116.491, 135.88, 2009.289, 17.034, 14.627, 0.81, 
  "", "", 1863., 341.231, "", "", "", "", 317929., 3.0437092*^7, 5574.923, 
  58.233, 308809., 56.562, 0.005, 200., "tests performed", 1.277985*^6, 
  929238., 348747., 27597., 22703., 23.41, 17.02, 6.39, 4158., 72.22, 
  5.459643*^6, 113.128, 41.2, 15.07, 9.167, 30155.152, 0.7, 287.959, 7.29, 
  23.1, 37.7, "", 5.82, 77.54, 0.86}, {"SVK", "Europe", "Slovakia", 
  "2021-04-17", 375336., 750., 694.714, 11043., 73., 79.429, 68747.352, 
  137.372, 127.245, 2022.66, 13.371, 14.548, 0.81, "", "", 1799., 329.509, 
  "", "", "", "", 725556., 3.1162648*^7, 5707.818, 132.894, 308260., 56.462, 
  0.005, 200., "tests performed", 1.304649*^6, 955533., 349116., 26664., 
  23474., 23.9, 17.5, 6.39, 4300., 72.22, 5.459643*^6, 113.128, 41.2, 15.07, 
  9.167, 30155.152, 0.7, 287.959, 7.29, 23.1, 37.7, "", 5.82, 77.54, 0.86}, 
 {"SVK", "Europe", "Slovakia", "2021-04-18", 375974., 638., 701.714, 11106., 
  63., 77.286, 68864.21, 116.857, 128.528, 2034.199, 11.539, 14.156, 0.81, 
  "", "", 1818., 332.989, "", "", "", "", 365833., 3.1528481*^7, 5774.825, 
  67.007, 309761., 56.736, 0.005, 200., "tests performed", 1.317056*^6, 
  967844., 349212., 12407., 22238., 24.12, 17.73, 6.4, 4073., 72.22, 
  5.459643*^6, 113.128, 41.2, 15.07, 9.167, 30155.152, 0.7, 287.959, 7.29, 
  23.1, 37.7, "", 5.82, 77.54, 0.86}, {"SVK", "Europe", "Slovakia", 
  "2021-04-19", 376067., 93., 699.857, 11172., 66., 77.429, 68881.244, 
  17.034, 128.187, 2046.288, 12.089, 14.182, 0.81, "", "", 1770., 324.197, 
  "", "", "", "", 233383., 3.1761864*^7, 5817.572, 42.747, 309902., 56.762, 
  0.005, 200., "tests performed", 1.338228*^6, 977323., 360905., 21172., 
  22086., 24.51, 17.9, 6.61, 4045., 67.59, 5.459643*^6, 113.128, 41.2, 15.07, 
  9.167, 30155.152, 0.7, 287.959, 7.29, 23.1, 37.7, "", 5.82, 77.54, 0.86}, 
 {"SVK", "Europe", "Slovakia", "2021-04-20", 376709., 642., 667.286, 11244., 
  72., 75.429, 68998.834, 117.59, 122.221, 2059.475, 13.188, 13.816, 0.8, "", 
  "", 1686., 308.811, "", "", "", "", 183586., 3.194545*^7, 5851.198, 33.626, 
  310040., 56.788, 0.004, 250., "tests performed", 1.360642*^6, 985500., 
  375142., 22414., 22187., 24.92, 18.05, 6.87, 4064., 67.59, 5.459643*^6, 
  113.128, 41.2, 15.07, 9.167, 30155.152, 0.7, 287.959, 7.29, 23.1, 37.7, "", 
  5.82, 77.54, 0.86}, {"SVK", "Europe", "Slovakia", "2021-04-21", 377473., 
  764., 623.714, 11304., 60., 72.286, 69138.77, 139.936, 114.241, 2070.465, 
  10.99, 13.24, 0.8, "", "", 1603., 293.609, "", "", "", "", 156374., 
  3.2101824*^7, 5879.839, 28.642, 306914., 56.215, 0.004, 250., 
  "tests performed", 1.382035*^6, 992948., 389087., 21393., 22216., 25.31, 
  18.19, 7.13, 4069., 67.59, 5.459643*^6, 113.128, 41.2, 15.07, 9.167, 
  30155.152, 0.7, 287.959, 7.29, 23.1, 37.7, "", 5.82, 77.54, 0.86}, 
 {"SVK", "Europe", "Slovakia", "2021-04-22", 378150., 677., 600., 11357., 
  53., 68.571, 69262.77, 124.001, 109.897, 2080.173, 9.708, 12.56, 0.8, "", 
  "", 1513., 277.124, "", "", "", "", 155402., 3.2257226*^7, 5908.303, 
  28.464, 305438., 55.945, 0.004, 250., "tests performed", 1.404738*^6, 
  1.001854*^6, 402884., 22703., 22050., 25.73, 18.35, 7.38, 4039., 67.59, 
  5.459643*^6, 113.128, 41.2, 15.07, 9.167, 30155.152, 0.7, 287.959, 7.29, 
  23.1, 37.7, "", 5.82, 77.54, 0.86}, {"SVK", "Europe", "Slovakia", 
  "2021-04-23", 378635., 485., 578.429, 11405., 48., 62.143, 69351.604, 
  88.834, 105.946, 2088.964, 8.792, 11.382, 0.8, "", "", 1443., 264.303, "", 
  "", "", "", 322203., 3.2579429*^7, 5967.319, 59.015, 306048., 56.056, 
  0.004, 250., "tests performed", 1.428406*^6, 1.010038*^6, 418368., 23668., 
  21489., 26.16, 18.5, 7.66, 3936., 67.59, 5.459643*^6, 113.128, 41.2, 15.07, 
  9.167, 30155.152, 0.7, 287.959, 7.29, 23.1, 37.7, "", 5.82, 77.54, 0.86}, 
 {"SVK", "Europe", "Slovakia", "2021-04-24", 379476., 841., 591.429, 11458., 
  53., 59.286, 69505.644, 154.039, 108.327, 2098.672, 9.708, 10.859, 0.81, 
  "", "", 1425., 261.006, "", "", "", "", 702235., 3.3281664*^7, 6095.941, 
  128.623, 302717., 55.446, 0.004, 250., "tests performed", 1.449743*^6, 
  1.024618*^6, 425125., 21337., 20728., 26.55, 18.77, 7.79, 3797., 67.59, 
  5.459643*^6, 113.128, 41.2, 15.07, 9.167, 30155.152, 0.7, 287.959, 7.29, 
  23.1, 37.7, "", 5.82, 77.54, 0.86}, {"SVK", "Europe", "Slovakia", 
  "2021-04-25", 379911., 435., 562.429, 11495., 37., 55.571, 69585.319, 
  79.676, 103.016, 2105.449, 6.777, 10.179, 0.81, "", "", 1442., 264.12, "", 
  "", "", "", 353629., 3.3635293*^7, 6160.713, 64.771, 300973., 55.127, 
  0.004, 250., "tests performed", 1.468761*^6, 1.037856*^6, 430905., 19018., 
  21672., 26.9, 19.01, 7.89, 3969., 67.59, 5.459643*^6, 113.128, 41.2, 15.07, 
  9.167, 30155.152, 0.7, 287.959, 7.29, 23.1, 37.7, "", 5.82, 77.54, 0.86}, 
 {"SVK", "Europe", "Slovakia", "2021-04-26", 380010., 99., 563.286, 11531., 
  36., 51.286, 69603.452, 18.133, 103.173, 2112.043, 6.594, 9.394, 0.8, "", 
  "", 1402., 256.793, "", "", "", "", 210425., 3.3845718*^7, 6199.255, 
  38.542, 297693., 54.526, 0.004, 250., "tests performed", 1.493947*^6, 
  1.044828*^6, 449119., 25186., 22246., 27.36, 19.14, 8.23, 4075., 67.59, 
  5.459643*^6, 113.128, 41.2, 15.07, 9.167, 30155.152, 0.7, 287.959, 7.29, 
  23.1, 37.7, "", 5.82, 77.54, 0.86}, {"SVK", "Europe", "Slovakia", 
  "2021-04-27", 380498., 488., 541.286, 11572., 41., 46.857, 69692.835, 
  89.383, 99.143, 2119.553, 7.51, 8.582, 0.8, "", "", 1364., 249.833, "", "", 
  "", "", 156805., 3.4002523*^7, 6227.976, 28.721, 293868., 53.825, 0.004, 
  250., "tests performed", 1.515253*^6, 1.050275*^6, 464978., 21306., 22087., 
  27.75, 19.24, 8.52, 4046., 67.59, 5.459643*^6, 113.128, 41.2, 15.07, 9.167, 
  30155.152, 0.7, 287.959, 7.29, 23.1, 37.7, "", 5.82, 77.54, 0.86}, 
 {"SVK", "Europe", "Slovakia", "2021-04-28", 381180., 682., 529.571, 11611., 
  39., 43.857, 69817.752, 124.917, 96.997, 2126.696, 7.143, 8.033, 0.8, "", 
  "", 1302., 238.477, "", "", "", "", 145271., 3.4147794*^7, 6254.584, 
  26.608, 292281., 53.535, 0.004, 250., "tests performed", 1.537499*^6, 
  1.0565*^6, 480999., 22246., 22209., 28.16, 19.35, 8.81, 4068., 67.59, 
  5.459643*^6, 113.128, 41.2, 15.07, 9.167, 30155.152, 0.7, 287.959, 7.29, 
  23.1, 37.7, "", 5.82, 77.54, 0.86}, {"SVK", "Europe", "Slovakia", 
  "2021-04-29", 381744., 564., 513.429, 11647., 36., 41.429, 69921.055, 
  103.303, 94.041, 2133.29, 6.594, 7.588, 0.8, "", "", 1281., 234.631, "", 
  "", "", "", 162299., 3.4310093*^7, 6284.311, 29.727, 293267., 53.715, 
  0.004, 250., "tests performed", 1.56173*^6, 1.063971*^6, 497759., 24231., 
  22427., 28.6, 19.49, 9.12, 4108., 67.59, 5.459643*^6, 113.128, 41.2, 15.07, 
  9.167, 30155.152, 0.7, 287.959, 7.29, 23.1, 37.7, "", 5.82, 77.54, 0.86}, 
 {"SVK", "Europe", "Slovakia", "2021-04-30", 382211., 467., 510.857, 11684., 
  37., 39.857, 70006.592, 85.537, 93.57, 2140.067, 6.777, 7.3, 0.79, "", "", 
  1241., 227.304, "", "", "", "", 307031., 3.4617124*^7, 6340.547, 56.236, 
  291099., 53.318, 0.004, 250., "tests performed", 1.589751*^6, 1.084806*^6, 
  504945., 28021., 23049., 29.12, 19.87, 9.25, 4222., 67.59, 5.459643*^6, 
  113.128, 41.2, 15.07, 9.167, 30155.152, 0.7, 287.959, 7.29, 23.1, 37.7, "", 
  5.82, 77.54, 0.86}, {"SVK", "Europe", "Slovakia", "2021-05-01", 382720., 
  509., 463.429, 11732., 48., 39.143, 70099.822, 93.23, 84.883, 2148.858, 
  8.792, 7.169, 0.79, "", "", 1201., 219.978, "", "", "", "", 474023., 
  3.5091147*^7, 6427.37, 86.823, 258498., 47.347, 0.004, 250., 
  "tests performed", 1.619934*^6, 1.110761*^6, 509173., 30183., 24313., 
  29.67, 20.34, 9.33, 4453., 67.59, 5.459643*^6, 113.128, 41.2, 15.07, 9.167, 
  30155.152, 0.7, 287.959, 7.29, 23.1, 37.7, "", 5.82, 77.54, 0.86}, 
 {"SVK", "Europe", "Slovakia", "2021-05-02", 383098., 378., 455.286, 11766., 
  34., 38.714, 70169.057, 69.235, 83.391, 2155.086, 6.228, 7.091, 0.79, "", 
  "", 1206., 220.894, "", "", "", "", 278358., 3.5369505*^7, 6478.355, 
  50.985, 247745., 45.378, 0.004, 250., "tests performed", 1.640477*^6, 
  1.128016*^6, 512461., 20543., 24531., 30.05, 20.66, 9.39, 4493., 67.59, 
  5.459643*^6, 113.128, 41.2, 15.07, 9.167, 30155.152, 0.7, 287.959, 7.29, 
  23.1, 37.7, "", 5.82, 77.54, 0.86}, {"SVK", "Europe", "Slovakia", 
  "2021-05-03", 383228., 130., 459.714, 11807., 41., 39.429, 70192.868, 
  23.811, 84.202, 2162.596, 7.51, 7.222, 0.79, "", "", 1191., 218.146, "", 
  "", "", "", 145711., 3.5515216*^7, 6505.044, 26.689, 238500., 43.684, 
  0.004, 250., "tests performed", 1.663203*^6, 1.147782*^6, 515421., 22726., 
  24179., 30.46, 21.02, 9.44, 4429., 67.59, 5.459643*^6, 113.128, 41.2, 
  15.07, 9.167, 30155.152, 0.7, 287.959, 7.29, 23.1, 37.7, "", 5.82, 77.54, 
  0.86}, {"SVK", "Europe", "Slovakia", "2021-05-04", 383609., 381., 444.429, 
  11855., 48., 40.429, 70262.653, 69.785, 81.402, 2171.387, 8.792, 7.405, 
  0.78, "", "", 1144., 209.538, "", "", "", "", 115061., 3.5630277*^7, 
  6526.118, 21.075, 232536., 42.592, 0.004, 250., "tests performed", 
  1.688045*^6, 1.157744*^6, 530301., 24842., 24685., 30.92, 21.21, 9.71, 
  4521., 67.59, 5.459643*^6, 113.128, 41.2, 15.07, 9.167, 30155.152, 0.7, 
  287.959, 7.29, 23.1, 37.7, "", 5.82, 77.54, 0.86}, 
 {"SVK", "Europe", "Slovakia", "2021-05-05", 384317., 708., 448.143, 11886., 
  31., 39.286, 70392.332, 129.679, 82.083, 2177.065, 5.678, 7.196, 0.78, "", 
  "", 1063., 194.701, "", "", "", "", 96722., 3.5726999*^7, 6543.834, 17.716, 
  225601., 41.322, 0.004, 250., "tests performed", 1.712197*^6, 1.163916*^6, 
  548281., 24152., 24957., 31.36, 21.32, 10.04, 4571., 67.59, 5.459643*^6, 
  113.128, 41.2, 15.07, 9.167, 30155.152, 0.7, 287.959, 7.29, 23.1, 37.7, "", 
  5.82, 77.54, 0.86}, {"SVK", "Europe", "Slovakia", "2021-05-06", 384660., 
  343., 416.571, 11920., 34., 39., 70455.156, 62.825, 76.3, 2183.293, 6.228, 
  7.143, 0.77, "", "", 1002., 183.528, "", "", "", "", 109367., 3.5836366*^7, 
  6563.866, 20.032, 218039., 39.936, 0.004, 250., "tests performed", 
  1.738159*^6, 1.176231*^6, 561928., 25962., 25204., 31.84, 21.54, 10.29, 
  4616., 67.59, 5.459643*^6, 113.128, 41.2, 15.07, 9.167, 30155.152, 0.7, 
  287.959, 7.29, 23.1, 37.7, "", 5.82, 77.54, 0.86}, 
 {"SVK", "Europe", "Slovakia", "2021-05-07", 385022., 362., 401.571, 11946., 
  26., 37.429, 70521.461, 66.305, 73.553, 2188.055, 4.762, 6.855, 0.77, "", 
  "", 980., 179.499, "", "", "", "", 190224., 3.602659*^7, 6598.708, 34.842, 
  201352., 36.88, 0.004, 250., "tests performed", 1.767921*^6, 1.191205*^6, 
  576716., 29762., 25453., 32.38, 21.82, 10.56, 4662., 67.59, 5.459643*^6, 
  113.128, 41.2, 15.07, 9.167, 30155.152, 0.7, 287.959, 7.29, 23.1, 37.7, "", 
  5.82, 77.54, 0.86}, {"SVK", "Europe", "Slovakia", "2021-05-08", 385395., 
  373., 382.143, 11990., 44., 36.857, 70589.78, 68.319, 69.994, 2196.114, 
  8.059, 6.751, 0.76, "", "", 936., 171.44, "", "", "", "", 179052., 
  3.6205642*^7, 6631.504, 32.796, 159214., 29.162, 0.005, 200., 
  "tests performed", 1.811965*^6, 1.22497*^6, 586995., 44044., 27433., 33.19, 
  22.44, 10.75, 5025., 67.59, 5.459643*^6, 113.128, 41.2, 15.07, 9.167, 
  30155.152, 0.7, 287.959, 7.29, 23.1, 37.7, "", 5.82, 77.54, 0.86}, 
 {"SVK", "Europe", "Slovakia", "2021-05-09", 385475., 80., 339.571, 12019., 
  29., 36.143, 70604.433, 14.653, 62.197, 2201.426, 5.312, 6.62, 0.76, "", 
  "", 948., 173.638, "", "", "", "", 176932., 3.6382574*^7, 6663.911, 32.407, 
  144724., 26.508, 0.005, 200., "tests performed", 1.844311*^6, 1.254354*^6, 
  589957., 32346., 29119., 33.78, 22.98, 10.81, 5333., 67.59, 5.459643*^6, 
  113.128, 41.2, 15.07, 9.167, 30155.152, 0.7, 287.959, 7.29, 23.1, 37.7, "", 
  5.82, 77.54, 0.86}, {"SVK", "Europe", "Slovakia", "2021-05-10", 385786., 
  311., 365.429, 12051., 32., 34.857, 70661.397, 56.963, 66.933, 2207.287, 
  5.861, 6.385, 0.76, "", "", 951., 174.187, "", "", "", "", 131370., 
  3.6513944*^7, 6687.973, 24.062, 142675., 26.133, 0.005, 200., 
  "tests performed", 1.876067*^6, 1.278728*^6, 597339., 31756., 30409., 
  34.36, 23.42, 10.94, 5570., 67.59, 5.459643*^6, 113.128, 41.2, 15.07, 
  9.167, 30155.152, 0.7, 287.959, 7.29, 23.1, 37.7, "", 5.82, 77.54, 0.86}, 
 {"SVK", "Europe", "Slovakia", "2021-05-11", 386136., 350., 361., 12077., 
  26., 31.714, 70725.503, 64.107, 66.122, 2212.049, 4.762, 5.809, 0.75, "", 
  "", 914., 167.41, "", "", "", "", 93674., 3.6607618*^7, 6705.13, 17.158, 
  139620., 25.573, 0.005, 200., "tests performed", 1.907018*^6, 1.301325*^6, 
  605693., 30951., 31282., 34.93, 23.84, 11.09, 5730., 70.37, 5.459643*^6, 
  113.128, 41.2, 15.07, 9.167, 30155.152, 0.7, 287.959, 7.29, 23.1, 37.7, "", 
  5.82, 77.54, 0.86}, {"SVK", "Europe", "Slovakia", "2021-05-12", 386540., 
  404., 317.571, 12096., 19., 30., 70799.501, 73.998, 58.167, 2215.529, 3.48, 
  5.495, 0.75, "", "", 839., 153.673, "", "", "", "", 83940., 3.6691558*^7, 
  6720.505, 15.375, 137794., 25.239, 0.005, 200., "tests performed", 
  1.937505*^6, 1.320874*^6, 616631., 30487., 32187., 35.49, 24.19, 11.29, 
  5895., 50., 5.459643*^6, 113.128, 41.2, 15.07, 9.167, 30155.152, 0.7, 
  287.959, 7.29, 23.1, 37.7, "", 5.82, 77.54, 0.86}, 
 {"SVK", "Europe", "Slovakia", "2021-05-13", 386868., 328., 315.429, 12135., 
  39., 30.714, 70859.578, 60.077, 57.775, 2222.673, 7.143, 5.626, 0.74, "", 
  "", 769., 140.852, "", "", "", "", 90027., 3.6781585*^7, 6736.995, 16.49, 
  135031., 24.733, 0.005, 200., "tests performed", 1.971256*^6, 1.342335*^6, 
  628921., 33751., 33300., 36.11, 24.59, 11.52, 6099., 50., 5.459643*^6, 
  113.128, 41.2, 15.07, 9.167, 30155.152, 0.7, 287.959, 7.29, 23.1, 37.7, "", 
  5.82, 77.54, 0.86}, {"SVK", "Europe", "Slovakia", "2021-05-14", 387162., 
  294., 305.714, 12168., 33., 31.714, 70913.428, 53.85, 55.995, 2228.717, 
  6.044, 5.809, 0.73, "", "", 741., 135.723, "", "", "", "", 151599., 
  3.6933184*^7, 6764.762, 27.767, 129513., 23.722, 0.005, 200., 
  "tests performed", 2.007547*^6, 1.364042*^6, 643505., 36291., 34232., 
  36.77, 24.98, 11.79, 6270., 50., 5.459643*^6, 113.128, 41.2, 15.07, 9.167, 
  30155.152, 0.7, 287.959, 7.29, 23.1, 37.7, "", 5.82, 77.54, 0.86}, 
 {"SVK", "Europe", "Slovakia", "2021-05-15", 387420., 258., 289.286, 12203., 
  35., 30.429, 70960.684, 47.256, 52.986, 2235.128, 6.411, 5.573, 0.72, "", 
  "", 706., 129.312, "", "", "", "", 169729., 3.7102913*^7, 6795.85, 31.088, 
  128182., 23.478, 0.005, 200., "tests performed", 2.051922*^6, 1.389795*^6, 
  662127., 44375., 34280., 37.58, 25.46, 12.13, 6279., 50., 5.459643*^6, 
  113.128, 41.2, 15.07, 9.167, 30155.152, 0.7, 287.959, 7.29, 23.1, 37.7, "", 
  5.82, 77.54, 0.86}, {"SVK", "Europe", "Slovakia", "2021-05-16", 387523., 
  103., 292.571, 12224., 21., 29.286, 70979.549, 18.866, 53.588, 2238.974, 
  3.846, 5.364, 0.72, "", "", 717., 131.327, "", "", "", "", 124681., 
  3.7227594*^7, 6818.686, 22.837, 120717., 22.111, 0.005, 200., 
  "tests performed", 2.084115*^6, 1.412765*^6, 671350., 32193., 34258., 
  38.17, 25.88, 12.3, 6275., 50., 5.459643*^6, 113.128, 41.2, 15.07, 9.167, 
  30155.152, 0.7, 287.959, 7.29, 23.1, 37.7, "", 5.82, 77.54, 0.86}, 
 {"SVK", "Europe", "Slovakia", "2021-05-17", 387659., 136., 267.571, 12238., 
  14., 26.714, 71004.459, 24.91, 49.009, 2241.539, 2.564, 4.893, 0.71, "", 
  "", 723., 132.426, "", "", "", "", 96528., 3.7324122*^7, 6836.367, 17.68, 
  115740., 21.199, 0.005, 200., "tests performed", 2.118017*^6, 1.43476*^6, 
  683257., 33902., 34564., 38.79, 26.28, 12.51, 6331., 50., 5.459643*^6, 
  113.128, 41.2, 15.07, 9.167, 30155.152, 0.7, 287.959, 7.29, 23.1, 37.7, "", 
  5.82, 77.54, 0.86}, {"SVK", "Europe", "Slovakia", "2021-05-18", 387892., 
  233., 250.857, 12248., 10., 24.429, 71047.136, 42.677, 45.948, 2243.37, 
  1.832, 4.474, 0.71, "", "", 672., 123.085, "", "", "", "", 79392., 
  3.7403514*^7, 6850.908, 14.542, 113699., 20.825, 0.004, 250., 
  "tests performed", 2.148174*^6, 1.454761*^6, 693413., 30157., 34451., 
  39.35, 26.65, 12.7, 6310., 50., 5.459643*^6, 113.128, 41.2, 15.07, 9.167, 
  30155.152, 0.7, 287.959, 7.29, 23.1, 37.7, "", 5.82, 77.54, 0.86}, 
 {"SVK", "Europe", "Slovakia", "2021-05-19", 388138., 246., 228.286, 12262., 
  14., 23.714, 71092.194, 45.058, 41.813, 2245.934, 2.564, 4.344, 0.7, "", 
  "", 633., 115.942, "", "", "", "", 73782., 3.7477296*^7, 6864.422, 13.514, 
  112248., 20.56, 0.004, 250., "tests performed", 2.179243*^6, 1.476569*^6, 
  702674., 31069., 34534., 39.92, 27.05, 12.87, 6325., 50., 5.459643*^6, 
  113.128, 41.2, 15.07, 9.167, 30155.152, 0.7, 287.959, 7.29, 23.1, 37.7, "", 
  5.82, 77.54, 0.86}, {"SVK", "Europe", "Slovakia", "2021-05-20", 388391., 
  253., 217.571, 12272., 10., 19.571, 71138.534, 46.34, 39.851, 2247.766, 
  1.832, 3.585, 0.7, "", "", 576., 105.501, "", "", "", "", 74349., 
  3.7551645*^7, 6878.04, 13.618, 110009., 20.149, 0.004, 250., 
  "tests performed", 2.214661*^6, 1.498315*^6, 716346., 35418., 34772., 
  40.56, 27.44, 13.12, 6369., 50., 5.459643*^6, 113.128, 41.2, 15.07, 9.167, 
  30155.152, 0.7, 287.959, 7.29, 23.1, 37.7, "", 5.82, 77.54, 0.86}, 
 {"SVK", "Europe", "Slovakia", "2021-05-21", 388529., 138., 195.286, 12280., 
  8., 16., 71163.811, 25.276, 35.769, 2249.231, 1.465, 2.931, 0.69, "", "", 
  558., 102.204, "", "", "", "", 112532., 3.7664177*^7, 6898.652, 20.612, 
  104428., 19.127, 0.004, 250., "tests performed", 2.253321*^6, 1.527345*^6, 
  725976., 38660., 35111., 41.27, 27.98, 13.3, 6431., 50., 5.459643*^6, 
  113.128, 41.2, 15.07, 9.167, 30155.152, 0.7, 287.959, 7.29, 23.1, 37.7, "", 
  5.82, 77.54, 0.86}, {"SVK", "Europe", "Slovakia", "2021-05-22", 388719., 
  190., 185.571, 12286., 6., 11.857, 71198.611, 34.801, 33.99, 2250.33, 
  1.099, 2.172, 0.69, "", "", 524., 95.977, "", "", "", "", 108008., 
  3.7772185*^7, 6918.435, 19.783, 95610., 17.512, 0.004, 250., 
  "tests performed", 2.30112*^6, 1.553289*^6, 747831., 47799., 35600., 42.15, 
  28.45, 13.7, 6521., 50., 5.459643*^6, 113.128, 41.2, 15.07, 9.167, 
  30155.152, 0.7, 287.959, 7.29, 23.1, 37.7, "", 5.82, 77.54, 0.86}, 
 {"SVK", "Europe", "Slovakia", "2021-05-23", 388835., 116., 187.429, 12292., 
  6., 9.714, 71219.858, 21.247, 34.33, 2251.429, 1.099, 1.779, 0.69, "", "", 
  518., 94.878, "", "", "", "", 85753., 3.7857938*^7, 6934.142, 15.707, 
  90049., 16.494, 0.004, 250., "tests performed", 2.334833*^6, 1.577419*^6, 
  757414., 33713., 35817., 42.77, 28.89, 13.87, 6560., 50., 5.459643*^6, 
  113.128, 41.2, 15.07, 9.167, 30155.152, 0.7, 287.959, 7.29, 23.1, 37.7, "", 
  5.82, 77.54, 0.86}, {"SVK", "Europe", "Slovakia", "2021-05-24", 388854., 
  19., 170.714, 12296., 4., 8.286, 71223.338, 3.48, 31.268, 2252.162, 0.733, 
  1.518, 0.69, "", "", 505., 92.497, "", "", "", "", 92795., 3.7950733*^7, 
  6951.138, 16.997, 89516., 16.396, 0.004, 250., "tests performed", 
  2.36783*^6, 1.602594*^6, 765236., 32997., 35688., 43.37, 29.35, 14.02, 
  6537., 50., 5.459643*^6, 113.128, 41.2, 15.07, 9.167, 30155.152, 0.7, 
  287.959, 7.29, 23.1, 37.7, "", 5.82, 77.54, 0.86}, 
 {"SVK", "Europe", "Slovakia", "2021-05-25", 388986., 132., 156.286, 12301., 
  5., 7.571, 71247.516, 24.177, 28.626, 2253.078, 0.916, 1.387, 0.69, "", "", 
  469., 85.903, "", "", "", "", 73473., 3.8024206*^7, 6964.596, 13.457, 
  88670., 16.241, 0.004, 250., "tests performed", 2.398725*^6, 1.628244*^6, 
  770481., 30895., 35793., 43.94, 29.82, 14.11, 6556., "", 5.459643*^6, 
  113.128, 41.2, 15.07, 9.167, 30155.152, 0.7, 287.959, 7.29, 23.1, 37.7, "", 
  5.82, 77.54, 0.86}, {"SVK", "Europe", "Slovakia", "2021-05-26", 389176., 
  190., 148.286, 12312., 11., 7.143, 71282.316, 34.801, 27.16, 2255.093, 
  2.015, 1.308, 0.7, "", "", 448., 82.057, "", "", "", "", 66483., 
  3.8090689*^7, 6976.773, 12.177, 87628., 16.05, 0.004, 250., 
  "tests performed", 2.427605*^6, 1.648596*^6, 779009., 28880., 35480., 
  44.46, 30.2, 14.27, 6499., "", 5.459643*^6, 113.128, 41.2, 15.07, 9.167, 
  30155.152, 0.7, 287.959, 7.29, 23.1, 37.7, "", 5.82, 77.54, 0.86}, 
 {"SVK", "Europe", "Slovakia", "2021-05-27", 389344., 168., 136.143, 12320., 
  8., 6.857, 71313.088, 30.771, 24.936, 2256.558, 1.465, 1.256, 0.7, "", "", 
  416., 76.195, "", "", "", "", 64005., 3.8154694*^7, 6988.496, 11.723, 
  86150., 15.779, 0.004, 250., "tests performed", 2.464287*^6, 1.672887*^6, 
  791400., 36682., 35661., 45.14, 30.64, 14.5, 6532., "", 5.459643*^6, 
  113.128, 41.2, 15.07, 9.167, 30155.152, 0.7, 287.959, 7.29, 23.1, 37.7, "", 
  5.82, 77.54, 0.86}, {"SVK", "Europe", "Slovakia", "2021-05-28", 389440., 
  96., 130.143, 12333., 13., 7.571, 71330.671, 17.584, 23.837, 2258.939, 
  2.381, 1.387, 0.71, "", "", 390., 71.433, "", "", "", "", 96914., 
  3.8251608*^7, 7006.247, 17.751, 83919., 15.371, 0.004, 250., 
  "tests performed", 2.498676*^6, 1.689552*^6, 809124., 34389., 35051., 
  45.77, 30.95, 14.82, 6420., "", 5.459643*^6, 113.128, 41.2, 15.07, 9.167, 
  30155.152, 0.7, 287.959, 7.29, 23.1, 37.7, "", 5.82, 77.54, 0.86}, 
 {"SVK", "Europe", "Slovakia", "2021-05-29", 389440., 0., 103., 12333., 0., 
  6.714, 71330.671, 0., 18.866, 2258.939, 0., 1.23, 0.72, "", "", 356., 
  65.206, "", "", "", "", 88642., 3.834025*^7, 7022.483, 16.236, 81152., 
  14.864, 0.004, 250., "tests performed", 2.548697*^6, 1.715744*^6, 832953., 
  50021., 35368., 46.68, 31.43, 15.26, 6478., "", 5.459643*^6, 113.128, 41.2, 
  15.07, 9.167, 30155.152, 0.7, 287.959, 7.29, 23.1, 37.7, "", 5.82, 77.54, 
  0.86}, {"SVK", "Europe", "Slovakia", "2021-05-30", 389690., 250., 122.143, 
  12339., 6., 6.714, 71376.462, 45.791, 22.372, 2260.038, 1.099, 1.23, 0.74, 
  "", "", 28., 5.129, "", "", "", "", 75916., 3.8416166*^7, 7036.388, 13.905, 
  79747., 14.607, 0.004, 250., "tests performed", 2.585667*^6, 1.729814*^6, 
  855853., 36970., 35833., 47.36, 31.68, 15.68, 6563., "", 5.459643*^6, 
  113.128, 41.2, 15.07, 9.167, 30155.152, 0.7, 287.959, 7.29, 23.1, 37.7, "", 
  5.82, 77.54, 0.86}, {"SVK", "Europe", "Slovakia", "2021-05-31", 389721., 
  31., 123.857, 12343., 4., 6.714, 71382.14, 5.678, 22.686, 2260.771, 0.733, 
  1.23, 0.74, "", "", 347., 63.557, "", "", "", "", 77164., 3.849333*^7, 
  7050.521, 14.134, 77514., 14.198, 0.004, 250., "tests performed", 
  2.61995*^6, 1.743421*^6, 876529., 34283., 36017., 47.99, 31.93, 16.05, 
  6597., "", 5.459643*^6, 113.128, 41.2, 15.07, 9.167, 30155.152, 0.7, 
  287.959, 7.29, 23.1, 37.7, "", 5.82, 77.54, 0.86}, 
 {"SVK", "Europe", "Slovakia", "2021-06-01", 389866., 145., 125.714, 12353., 
  10., 7.429, 71408.698, 26.559, 23.026, 2262.602, 1.832, 1.361, 0.74, "", 
  "", 329., 60.26, "", "", "", "", 56927., 3.8550257*^7, 7060.948, 10.427, 
  75150., 13.765, 0.004, 250., "tests performed", 2.646244*^6, 1.76141*^6, 
  884834., 26294., 35360., 48.47, 32.26, 16.21, 6477., "", 5.459643*^6, 
  113.128, 41.2, 15.07, 9.167, 30155.152, 0.7, 287.959, 7.29, 23.1, 37.7, "", 
  5.82, 77.54, 0.86}, {"SVK", "Europe", "Slovakia", "2021-06-02", 389990., 
  124., 116.286, 12366., 13., 7.714, 71431.41, 22.712, 21.299, 2264.983, 
  2.381, 1.413, 0.74, "", "", "", "", "", "", "", "", 55709., 3.8605966*^7, 
  7071.152, 10.204, 73611., 13.483, 0.004, 250., "tests performed", 
  2.671477*^6, 1.779716*^6, 891761., 25233., 34839., 48.93, 32.6, 16.33, 
  6381., "", 5.459643*^6, 113.128, 41.2, 15.07, 9.167, 30155.152, 0.7, 
  287.959, 7.29, 23.1, 37.7, "", 5.82, 77.54, 0.86}, 
 {"SVK", "Europe", "Slovakia", "2021-06-03", 390129., 139., 112.143, 12375., 
  9., 7.857, 71456.87, 25.46, 20.54, 2266.632, 1.648, 1.439, 0.74, "", "", 
  "", "", "", "", "", "", 55022., 3.8660988*^7, 7081.23, 10.078, 72328., 
  13.248, 0.004, 250., "tests performed", 2.700157*^6, 1.794635*^6, 905522., 
  28680., 33696., 49.46, 32.87, 16.59, 6172., "", 5.459643*^6, 113.128, 41.2, 
  15.07, 9.167, 30155.152, 0.7, 287.959, 7.29, 23.1, 37.7, "", 5.82, 77.54, 
  0.86}, {"SVK", "Europe", "Slovakia", "2021-06-04", 390223., 94., 111.857, 
  12382., 7., 7., 71474.087, 17.217, 20.488, 2267.914, 1.282, 1.282, 0.75, 
  "", "", "", "", "", "", "", "", 82735., 3.8743723*^7, 7096.384, 15.154, 
  70302., 12.877, 0.003, 333.3, "tests performed", 2.728093*^6, 1.808869*^6, 
  919224., 27936., 32774., 49.97, 33.13, 16.84, 6003., "", 5.459643*^6, 
  113.128, 41.2, 15.07, 9.167, 30155.152, 0.7, 287.959, 7.29, 23.1, 37.7, "", 
  5.82, 77.54, 0.86}, {"SVK", "Europe", "Slovakia", "2021-06-05", 390340., 
  117., 128.571, 12395., 13., 8.857, 71495.517, 21.43, 23.549, 2270.295, 
  2.381, 1.622, 0.75, "", "", "", "", "", "", "", "", 70590., 3.8814313*^7, 
  7109.313, 12.929, 67723., 12.404, 0.004, 250., "tests performed", 
  2.754452*^6, 1.81679*^6, 937662., 26359., 29394., 50.45, 33.28, 17.17, 
  5384., "", 5.459643*^6, 113.128, 41.2, 15.07, 9.167, 30155.152, 0.7, 
  287.959, 7.29, 23.1, 37.7, "", 5.82, 77.54, 0.86}, 
 {"SVK", "Europe", "Slovakia", "2021-06-06", 390436., 96., 106.571, 12404., 
  9., 9.286, 71513.101, 17.584, 19.52, 2271.943, 1.648, 1.701, 0.75, "", "", 
  "", "", "", "", "", "", 58062., 3.8872375*^7, 7119.948, 10.635, 65173., 
  11.937, 0.004, 250., "tests performed", 2.773294*^6, 1.821058*^6, 952236., 
  18842., 26804., 50.8, 33.35, 17.44, 4909., "", 5.459643*^6, 113.128, 41.2, 
  15.07, 9.167, 30155.152, 0.7, 287.959, 7.29, 23.1, 37.7, "", 5.82, 77.54, 
  0.86}, {"SVK", "Europe", "Slovakia", "2021-06-07", 390451., 15., 104.286, 
  12414., 10., 10.143, 71515.848, 2.747, 19.101, 2273.775, 1.832, 1.858, "", 
  "", "", "", "", "", "", "", "", 52941., 3.8925316*^7, 7129.645, 9.697, 
  61712., 11.303, 0.003, 333.3, "tests performed", "", "", "", "", "", "", 
  "", "", "", "", 5.459643*^6, 113.128, 41.2, 15.07, 9.167, 30155.152, 0.7, 
  287.959, 7.29, 23.1, 37.7, "", 5.82, 77.54, 0.86}, 
 {"SVN", "Europe", "Slovenia", "2020-02-02", "", "", "", "", "", "", "", "", 
  "", "", "", "", "", "", "", "", "", "", "", "", "", 2., 2., 0.001, 0.001, 
  "", "", "", "", "tests performed", "", "", "", "", "", "", "", "", "", 0., 
  2.078932*^6, 102.619, 44.5, 19.062, 12.93, 31400.84, "", 153.493, 7.25, 
  20.1, 25., "", 4.5, 81.32, 0.917}, {"SVN", "Europe", "Slovenia", 
  "2020-02-03", "", "", "", "", "", "", "", "", "", "", "", "", "", "", "", 
  "", "", "", "", "", "", "", "", "", "", "", "", "", "", "tests performed", 
  "", "", "", "", "", "", "", "", "", 0., 2.078932*^6, 102.619, 44.5, 19.062, 
  12.93, 31400.84, "", 153.493, 7.25, 20.1, 25., "", 4.5, 81.32, 0.917}, 
 {"SVN", "Europe", "Slovenia", "2020-02-04", "", "", "", "", "", "", "", "", 
  "", "", "", "", "", "", "", "", "", "", "", "", "", "", "", "", "", "", "", 
  "", "", "tests performed", "", "", "", "", "", "", "", "", "", 0., 
  2.078932*^6, 102.619, 44.5, 19.062, 12.93, 31400.84, "", 153.493, 7.25, 
  20.1, 25., "", 4.5, 81.32, 0.917}, {"SVN", "Europe", "Slovenia", 
  "2020-02-05", "", "", "", "", "", "", "", "", "", "", "", "", "", "", "", 
  "", "", "", "", "", "", "", "", "", "", "", "", "", "", "tests performed", 
  "", "", "", "", "", "", "", "", "", 0., 2.078932*^6, 102.619, 44.5, 19.062, 
  12.93, 31400.84, "", 153.493, 7.25, 20.1, 25., "", 4.5, 81.32, 0.917}, 
 {"SVN", "Europe", "Slovenia", "2020-02-06", "", "", "", "", "", "", "", "", 
  "", "", "", "", "", "", "", "", "", "", "", "", "", "", "", "", "", "", "", 
  "", "", "tests performed", "", "", "", "", "", "", "", "", "", 0., 
  2.078932*^6, 102.619, 44.5, 19.062, 12.93, 31400.84, "", 153.493, 7.25, 
  20.1, 25., "", 4.5, 81.32, 0.917}, {"SVN", "Europe", "Slovenia", 
  "2020-02-07", "", "", "", "", "", "", "", "", "", "", "", "", "", "", "", 
  "", "", "", "", "", "", "", "", "", "", "", "", "", "", "tests performed", 
  "", "", "", "", "", "", "", "", "", 0., 2.078932*^6, 102.619, 44.5, 19.062, 
  12.93, 31400.84, "", 153.493, 7.25, 20.1, 25., "", 4.5, 81.32, 0.917}, 
 {"SVN", "Europe", "Slovenia", "2020-02-08", "", "", "", "", "", "", "", "", 
  "", "", "", "", "", "", "", "", "", "", "", "", "", "", "", "", "", "", "", 
  "", "", "tests performed", "", "", "", "", "", "", "", "", "", 0., 
  2.078932*^6, 102.619, 44.5, 19.062, 12.93, 31400.84, "", 153.493, 7.25, 
  20.1, 25., "", 4.5, 81.32, 0.917}, {"SVN", "Europe", "Slovenia", 
  "2020-02-09", "", "", "", "", "", "", "", "", "", "", "", "", "", "", "", 
  "", "", "", "", "", "", 6., 8., 0.004, 0.003, 1., 0., "", "", 
  "tests performed", "", "", "", "", "", "", "", "", "", 0., 2.078932*^6, 
  102.619, 44.5, 19.062, 12.93, 31400.84, "", 153.493, 7.25, 20.1, 25., "", 
  4.5, 81.32, 0.917}, {"SVN", "Europe", "Slovenia", "2020-02-10", "", "", "", 
  "", "", "", "", "", "", "", "", "", "", "", "", "", "", "", "", "", "", "", 
  "", "", "", 1., 0., "", "", "tests performed", "", "", "", "", "", "", "", 
  "", "", 0., 2.078932*^6, 102.619, 44.5, 19.062, 12.93, 31400.84, "", 
  153.493, 7.25, 20.1, 25., "", 4.5, 81.32, 0.917}, 
 {"SVN", "Europe", "Slovenia", "2020-02-11", "", "", "", "", "", "", "", "", 
  "", "", "", "", "", "", "", "", "", "", "", "", "", "", "", "", "", 1., 0., 
  "", "", "tests performed", "", "", "", "", "", "", "", "", "", 0., 
  2.078932*^6, 102.619, 44.5, 19.062, 12.93, 31400.84, "", 153.493, 7.25, 
  20.1, 25., "", 4.5, 81.32, 0.917}, {"SVN", "Europe", "Slovenia", 
  "2020-02-12", "", "", "", "", "", "", "", "", "", "", "", "", "", "", "", 
  "", "", "", "", "", "", "", "", "", "", 1., 0., "", "", "tests performed", 
  "", "", "", "", "", "", "", "", "", 0., 2.078932*^6, 102.619, 44.5, 19.062, 
  12.93, 31400.84, "", 153.493, 7.25, 20.1, 25., "", 4.5, 81.32, 0.917}, 
 {"SVN", "Europe", "Slovenia", "2020-02-13", "", "", "", "", "", "", "", "", 
  "", "", "", "", "", "", "", "", "", "", "", "", "", "", "", "", "", 1., 0., 
  "", "", "tests performed", "", "", "", "", "", "", "", "", "", 0., 
  2.078932*^6, 102.619, 44.5, 19.062, 12.93, 31400.84, "", 153.493, 7.25, 
  20.1, 25., "", 4.5, 81.32, 0.917}, {"SVN", "Europe", "Slovenia", 
  "2020-02-14", "", "", "", "", "", "", "", "", "", "", "", "", "", "", "", 
  "", "", "", "", "", "", "", "", "", "", 1., 0., "", "", "tests performed", 
  "", "", "", "", "", "", "", "", "", 0., 2.078932*^6, 102.619, 44.5, 19.062, 
  12.93, 31400.84, "", 153.493, 7.25, 20.1, 25., "", 4.5, 81.32, 0.917}, 
 {"SVN", "Europe", "Slovenia", "2020-02-15", "", "", "", "", "", "", "", "", 
  "", "", "", "", "", "", "", "", "", "", "", "", "", "", "", "", "", 1., 0., 
  "", "", "tests performed", "", "", "", "", "", "", "", "", "", 0., 
  2.078932*^6, 102.619, 44.5, 19.062, 12.93, 31400.84, "", 153.493, 7.25, 
  20.1, 25., "", 4.5, 81.32, 0.917}, {"SVN", "Europe", "Slovenia", 
  "2020-02-16", "", "", "", "", "", "", "", "", "", "", "", "", "", "", "", 
  "", "", "", "", "", "", 4., 12., 0.006, 0.002, 1., 0., "", "", 
  "tests performed", "", "", "", "", "", "", "", "", "", 0., 2.078932*^6, 
  102.619, 44.5, 19.062, 12.93, 31400.84, "", 153.493, 7.25, 20.1, 25., "", 
  4.5, 81.32, 0.917}, {"SVN", "Europe", "Slovenia", "2020-02-17", "", "", "", 
  "", "", "", "", "", "", "", "", "", "", "", "", "", "", "", "", "", "", "", 
  "", "", "", 1., 0., "", "", "tests performed", "", "", "", "", "", "", "", 
  "", "", 0., 2.078932*^6, 102.619, 44.5, 19.062, 12.93, 31400.84, "", 
  153.493, 7.25, 20.1, 25., "", 4.5, 81.32, 0.917}, 
 {"SVN", "Europe", "Slovenia", "2020-02-18", "", "", "", "", "", "", "", "", 
  "", "", "", "", "", "", "", "", "", "", "", "", "", "", "", "", "", 1., 0., 
  "", "", "tests performed", "", "", "", "", "", "", "", "", "", 0., 
  2.078932*^6, 102.619, 44.5, 19.062, 12.93, 31400.84, "", 153.493, 7.25, 
  20.1, 25., "", 4.5, 81.32, 0.917}, {"SVN", "Europe", "Slovenia", 
  "2020-02-19", "", "", "", "", "", "", "", "", "", "", "", "", "", "", "", 
  "", "", "", "", "", "", "", "", "", "", 1., 0., "", "", "tests performed", 
  "", "", "", "", "", "", "", "", "", 0., 2.078932*^6, 102.619, 44.5, 19.062, 
  12.93, 31400.84, "", 153.493, 7.25, 20.1, 25., "", 4.5, 81.32, 0.917}, 
 {"SVN", "Europe", "Slovenia", "2020-02-20", "", "", "", "", "", "", "", "", 
  "", "", "", "", "", "", "", "", "", "", "", "", "", "", "", "", "", 1., 0., 
  "", "", "tests performed", "", "", "", "", "", "", "", "", "", 0., 
  2.078932*^6, 102.619, 44.5, 19.062, 12.93, 31400.84, "", 153.493, 7.25, 
  20.1, 25., "", 4.5, 81.32, 0.917}, {"SVN", "Europe", "Slovenia", 
  "2020-02-21", "", "", "", "", "", "", "", "", "", "", "", "", "", "", "", 
  "", "", "", "", "", "", "", "", "", "", 1., 0., "", "", "tests performed", 
  "", "", "", "", "", "", "", "", "", 0., 2.078932*^6, 102.619, 44.5, 19.062, 
  12.93, 31400.84, "", 153.493, 7.25, 20.1, 25., "", 4.5, 81.32, 0.917}, 
 {"SVN", "Europe", "Slovenia", "2020-02-22", "", "", "", "", "", "", "", "", 
  "", "", "", "", "", "", "", "", "", "", "", "", "", "", "", "", "", 1., 0., 
  "", "", "tests performed", "", "", "", "", "", "", "", "", "", 0., 
  2.078932*^6, 102.619, 44.5, 19.062, 12.93, 31400.84, "", 153.493, 7.25, 
  20.1, 25., "", 4.5, 81.32, 0.917}, {"SVN", "Europe", "Slovenia", 
  "2020-02-23", "", "", "", "", "", "", "", "", "", "", "", "", "", "", "", 
  "", "", "", "", "", "", 8., 20., 0.01, 0.004, 1., 0., "", "", 
  "tests performed", "", "", "", "", "", "", "", "", "", 0., 2.078932*^6, 
  102.619, 44.5, 19.062, 12.93, 31400.84, "", 153.493, 7.25, 20.1, 25., "", 
  4.5, 81.32, 0.917}, {"SVN", "Europe", "Slovenia", "2020-02-24", "", "", "", 
  "", "", "", "", "", "", "", "", "", "", "", "", "", "", "", "", "", "", 
  18., 38., 0.018, 0.009, 4., 0.002, "", "", "tests performed", "", "", "", 
  "", "", "", "", "", "", 0., 2.078932*^6, 102.619, 44.5, 19.062, 12.93, 
  31400.84, "", 153.493, 7.25, 20.1, 25., "", 4.5, 81.32, 0.917}, 
 {"SVN", "Europe", "Slovenia", "2020-02-25", "", "", "", "", "", "", "", "", 
  "", "", "", "", "", "", "", "", "", "", "", "", "", 21., 59., 0.028, 0.01, 
  6., 0.003, "", "", "tests performed", "", "", "", "", "", "", "", "", "", 
  0., 2.078932*^6, 102.619, 44.5, 19.062, 12.93, 31400.84, "", 153.493, 7.25, 
  20.1, 25., "", 4.5, 81.32, 0.917}, {"SVN", "Europe", "Slovenia", 
  "2020-02-26", "", "", "", "", "", "", "", "", "", "", "", "", "", "", "", 
  "", "", "", "", "", "", 41., 100., 0.048, 0.02, 12., 0.006, 0., "", 
  "tests performed", "", "", "", "", "", "", "", "", "", 0., 2.078932*^6, 
  102.619, 44.5, 19.062, 12.93, 31400.84, "", 153.493, 7.25, 20.1, 25., "", 
  4.5, 81.32, 0.917}, {"SVN", "Europe", "Slovenia", "2020-02-27", "", "", "", 
  "", "", "", "", "", "", "", "", "", "", "", "", "", "", "", "", "", "", 
  43., 143., 0.069, 0.021, 18., 0.009, 0., "", "tests performed", "", "", "", 
  "", "", "", "", "", "", 0., 2.078932*^6, 102.619, 44.5, 19.062, 12.93, 
  31400.84, "", 153.493, 7.25, 20.1, 25., "", 4.5, 81.32, 0.917}, 
 {"SVN", "Europe", "Slovenia", "2020-02-28", "", "", "", "", "", "", "", "", 
  "", "", "", "", "", "", "", "", "", "", "", "", "", 35., 178., 0.086, 
  0.017, 23., 0.011, 0., "", "tests performed", "", "", "", "", "", "", "", 
  "", "", 0., 2.078932*^6, 102.619, 44.5, 19.062, 12.93, 31400.84, "", 
  153.493, 7.25, 20.1, 25., "", 4.5, 81.32, 0.917}, 
 {"SVN", "Europe", "Slovenia", "2020-02-29", "", "", "", "", "", "", "", "", 
  "", "", "", "", "", "", "", "", "", "", "", "", "", 16., 194., 0.093, 
  0.008, 25., 0.012, 0., "", "tests performed", "", "", "", "", "", "", "", 
  "", "", 0., 2.078932*^6, 102.619, 44.5, 19.062, 12.93, 31400.84, "", 
  153.493, 7.25, 20.1, 25., "", 4.5, 81.32, 0.917}, 
 {"SVN", "Europe", "Slovenia", "2020-03-01", "", "", "", "", "", "", "", "", 
  "", "", "", "", "", "", "", "", "", "", "", "", "", 17., 211., 0.101, 
  0.008, 27., 0.013, 0., "", "tests performed", "", "", "", "", "", "", "", 
  "", "", 0., 2.078932*^6, 102.619, 44.5, 19.062, 12.93, 31400.84, "", 
  153.493, 7.25, 20.1, 25., "", 4.5, 81.32, 0.917}, 
 {"SVN", "Europe", "Slovenia", "2020-03-02", "", "", "", "", "", "", "", "", 
  "", "", "", "", "", "", "", "", "", "", "", "", "", 54., 265., 0.127, 
  0.026, 32., 0.015, 0., "", "tests performed", "", "", "", "", "", "", "", 
  "", "", 0., 2.078932*^6, 102.619, 44.5, 19.062, 12.93, 31400.84, "", 
  153.493, 7.25, 20.1, 25., "", 4.5, 81.32, 0.917}, 
 {"SVN", "Europe", "Slovenia", "2020-03-03", "", "", "", "", "", "", "", "", 
  "", "", "", "", "", "", "", "", "", "", "", "", "", 48., 313., 0.151, 
  0.023, 36., 0.017, 0., "", "tests performed", "", "", "", "", "", "", "", 
  "", "", 0., 2.078932*^6, 102.619, 44.5, 19.062, 12.93, 31400.84, "", 
  153.493, 7.25, 20.1, 25., "", 4.5, 81.32, 0.917}, 
 {"SVN", "Europe", "Slovenia", "2020-03-04", "", "", "", "", "", "", "", "", 
  "", "", "", "", "", "", "", "", "", "", "", "", "", 51., 364., 0.175, 
  0.025, 38., 0.018, 0.004, 250., "tests performed", "", "", "", "", "", "", 
  "", "", "", 11.11, 2.078932*^6, 102.619, 44.5, 19.062, 12.93, 31400.84, "", 
  153.493, 7.25, 20.1, 25., "", 4.5, 81.32, 0.917}, 
 {"SVN", "Europe", "Slovenia", "2020-03-05", 2., 2., "", "", "", "", 0.962, 
  0.962, "", "", "", "", "", "", "", "", "", "", "", "", "", 103., 467., 
  0.225, 0.05, 46., 0.022, 0.019, 52.6, "tests performed", "", "", "", "", 
  "", "", "", "", "", 11.11, 2.078932*^6, 102.619, 44.5, 19.062, 12.93, 
  31400.84, "", 153.493, 7.25, 20.1, 25., "", 4.5, 81.32, 0.917}, 
 {"SVN", "Europe", "Slovenia", "2020-03-06", 7., 5., "", "", "", "", 3.367, 
  2.405, "", "", "", "", "", "", "", "", "", "", "", "", "", 278., 745., 
  0.358, 0.134, 81., 0.039, 0.016, 62.5, "tests performed", "", "", "", "", 
  "", "", "", "", "", 11.11, 2.078932*^6, 102.619, 44.5, 19.062, 12.93, 
  31400.84, "", 153.493, 7.25, 20.1, 25., "", 4.5, 81.32, 0.917}, 
 {"SVN", "Europe", "Slovenia", "2020-03-07", 7., 0., "", "", "", "", 3.367, 
  0., "", "", "", "", "", "", "", "", "", "", "", "", "", 177., 922., 0.443, 
  0.085, 104., 0.05, 0.018, 55.6, "tests performed", "", "", "", "", "", "", 
  "", "", "", 16.67, 2.078932*^6, 102.619, 44.5, 19.062, 12.93, 31400.84, "", 
  153.493, 7.25, 20.1, 25., "", 4.5, 81.32, 0.917}, 
 {"SVN", "Europe", "Slovenia", "2020-03-08", 16., 9., "", "", "", "", 7.696, 
  4.329, "", "", "", "", "", "", "", "", "", "", "", "", "", 238., 1160., 
  0.558, 0.114, 136., 0.065, 0.02, 50., "tests performed", "", "", "", "", 
  "", "", "", "", "", 16.67, 2.078932*^6, 102.619, 44.5, 19.062, 12.93, 
  31400.84, "", 153.493, 7.25, 20.1, 25., "", 4.5, 81.32, 0.917}, 
 {"SVN", "Europe", "Slovenia", "2020-03-09", 16., 0., "", "", "", "", 7.696, 
  0., "", "", "", "", "", "", "", "", "", "", "", "", "", 367., 1527., 0.735, 
  0.177, 180., 0.087, 0.023, 43.5, "tests performed", "", "", "", "", "", "", 
  "", "", "", 16.67, 2.078932*^6, 102.619, 44.5, 19.062, 12.93, 31400.84, "", 
  153.493, 7.25, 20.1, 25., "", 4.5, 81.32, 0.917}, 
 {"SVN", "Europe", "Slovenia", "2020-03-10", 31., 15., 4.429, "", "", 0., 
  14.912, 7.215, 2.13, "", "", 0., "", 1., 0.481, 18., 8.658, "", "", "", "", 
  542., 2069., 0.995, 0.261, 251., 0.121, 0.027, 37., "tests performed", "", 
  "", "", "", "", "", "", "", "", 25., 2.078932*^6, 102.619, 44.5, 19.062, 
  12.93, 31400.84, "", 153.493, 7.25, 20.1, 25., "", 4.5, 81.32, 0.917}, 
 {"SVN", "Europe", "Slovenia", "2020-03-11", 57., 26., 8.143, "", "", 0., 
  27.418, 12.506, 3.917, "", "", 0., "", 1., 0.481, 18., 8.658, "", "", "", 
  "", 749., 2818., 1.356, 0.36, 351., 0.169, 0.031, 32.3, "tests performed", 
  "", "", "", "", "", "", "", "", "", 25., 2.078932*^6, 102.619, 44.5, 
  19.062, 12.93, 31400.84, "", 153.493, 7.25, 20.1, 25., "", 4.5, 81.32, 
  0.917}, {"SVN", "Europe", "Slovenia", "2020-03-12", 89., 32., 12.429, "", 
  "", 0., 42.81, 15.393, 5.978, "", "", 0., "", 2., 0.962, 17., 8.177, "", 
  "", "", "", 1045., 3863., 1.858, 0.503, 485., 0.233, 0.036, 27.8, 
  "tests performed", "", "", "", "", "", "", "", "", "", 25., 2.078932*^6, 
  102.619, 44.5, 19.062, 12.93, 31400.84, "", 153.493, 7.25, 20.1, 25., "", 
  4.5, 81.32, 0.917}, {"SVN", "Europe", "Slovenia", "2020-03-13", 141., 52., 
  19.143, "", "", 0., 67.823, 25.013, 9.208, "", "", 0., "", 4., 1.924, 22., 
  10.582, "", "", "", "", 1197., 5060., 2.434, 0.576, 616., 0.296, 0.038, 
  26.3, "tests performed", "", "", "", "", "", "", "", "", "", 25., 
  2.078932*^6, 102.619, 44.5, 19.062, 12.93, 31400.84, "", 153.493, 7.25, 
  20.1, 25., "", 4.5, 81.32, 0.917}, {"SVN", "Europe", "Slovenia", 
  "2020-03-14", 181., 40., 24.857, 1., 1., 0.143, 87.064, 19.241, 11.957, 
  0.481, 0.481, 0.069, 1.41, 4., 1.924, 29., 13.949, "", "", "", "", 916., 
  5976., 2.875, 0.441, 722., 0.347, 0.04, 25., "tests performed", "", "", "", 
  "", "", "", "", "", "", 28.7, 2.078932*^6, 102.619, 44.5, 19.062, 12.93, 
  31400.84, "", 153.493, 7.25, 20.1, 25., "", 4.5, 81.32, 0.917}, 
 {"SVN", "Europe", "Slovenia", "2020-03-15", 219., 38., 29., 1., 0., 0.143, 
  105.343, 18.279, 13.949, 0.481, 0., 0.069, 1.39, 3., 1.443, 33., 15.874, 
  0.189, 0.091, 1.278, 0.615, 590., 6566., 3.158, 0.284, 772., 0.371, 0.042, 
  23.8, "tests performed", "", "", "", "", "", "", "", "", "", 28.7, 
  2.078932*^6, 102.619, 44.5, 19.062, 12.93, 31400.84, "", 153.493, 7.25, 
  20.1, 25., "", 4.5, 81.32, 0.917}, {"SVN", "Europe", "Slovenia", 
  "2020-03-16", 253., 34., 33.857, 1., 0., 0.143, 121.697, 16.355, 16.286, 
  0.481, 0., 0.069, 1.35, 5., 2.405, 32., 15.393, "", "", "", "", 871., 
  7437., 3.577, 0.419, 844., 0.406, 0.041, 24.4, "tests performed", "", "", 
  "", "", "", "", "", "", "", 50.93, 2.078932*^6, 102.619, 44.5, 19.062, 
  12.93, 31400.84, "", 153.493, 7.25, 20.1, 25., "", 4.5, 81.32, 0.917}, 
 {"SVN", "Europe", "Slovenia", "2020-03-17", 275., 22., 34.857, 1., 0., 
  0.143, 132.279, 10.582, 16.767, 0.481, 0., 0.069, 1.29, 5., 2.405, 38., 
  18.279, "", "", "", "", 1121., 8558., 4.117, 0.539, 927., 0.446, 0.036, 
  27.8, "tests performed", "", "", "", "", "", "", "", "", "", 50.93, 
  2.078932*^6, 102.619, 44.5, 19.062, 12.93, 31400.84, "", 153.493, 7.25, 
  20.1, 25., "", 4.5, 81.32, 0.917}, {"SVN", "Europe", "Slovenia", 
  "2020-03-18", 275., 0., 31.143, 1., 0., 0.143, 132.279, 0., 14.98, 0.481, 
  0., 0.069, 1.26, 5., 2.405, 43., 20.684, "", "", "", "", 1026., 9584., 
  4.61, 0.494, 967., 0.465, 0.035, 28.6, "tests performed", "", "", "", "", 
  "", "", "", "", "", 50.93, 2.078932*^6, 102.619, 44.5, 19.062, 12.93, 
  31400.84, "", 153.493, 7.25, 20.1, 25., "", 4.5, 81.32, 0.917}, 
 {"SVN", "Europe", "Slovenia", "2020-03-19", 286., 11., 28.143, 1., 0., 
  0.143, 137.571, 5.291, 13.537, 0.481, 0., 0.069, 1.27, 7., 3.367, 47., 
  22.608, "", "", "", "", 1184., 10768., 5.18, 0.57, 986., 0.474, 0.031, 
  32.3, "tests performed", "", "", "", "", "", "", "", "", "", 67.59, 
  2.078932*^6, 102.619, 44.5, 19.062, 12.93, 31400.84, "", 153.493, 7.25, 
  20.1, 25., "", 4.5, 81.32, 0.917}, {"SVN", "Europe", "Slovenia", 
  "2020-03-20", 341., 55., 28.571, 1., 0., 0.143, 164.027, 26.456, 13.743, 
  0.481, 0., 0.069, 1.3, 8., 3.848, 46., 22.127, "", "", "", "", 1242., 
  12010., 5.777, 0.597, 993., 0.478, 0.028, 35.7, "tests performed", "", "", 
  "", "", "", "", "", "", "", 78.7, 2.078932*^6, 102.619, 44.5, 19.062, 
  12.93, 31400.84, "", 153.493, 7.25, 20.1, 25., "", 4.5, 81.32, 0.917}, 
 {"SVN", "Europe", "Slovenia", "2020-03-21", 383., 42., 28.857, 1., 0., 0., 
  184.229, 20.203, 13.881, 0.481, 0., 0., 1.31, 8., 3.848, 51., 24.532, "", 
  "", "", "", 872., 12882., 6.196, 0.419, 987., 0.475, 0.027, 37., 
  "tests performed", "", "", "", "", "", "", "", "", "", 78.7, 2.078932*^6, 
  102.619, 44.5, 19.062, 12.93, 31400.84, "", 153.493, 7.25, 20.1, 25., "", 
  4.5, 81.32, 0.917}, {"SVN", "Europe", "Slovenia", "2020-03-22", 414., 31., 
  27.857, 2., 1., 0.143, 199.141, 14.912, 13.4, 0.962, 0.481, 0.069, 1.3, 
  11., 5.291, 52., 25.013, 0.379, 0.182, 1.94, 0.933, 731., 13613., 6.548, 
  0.352, 1007., 0.484, 0.027, 37., "tests performed", "", "", "", "", "", "", 
  "", "", "", 78.7, 2.078932*^6, 102.619, 44.5, 19.062, 12.93, 31400.84, "", 
  153.493, 7.25, 20.1, 25., "", 4.5, 81.32, 0.917}, 
 {"SVN", "Europe", "Slovenia", "2020-03-23", 442., 28., 27., 3., 1., 0.286, 
  212.609, 13.468, 12.987, 1.443, 0.481, 0.137, 1.3, 10., 4.81, 56., 26.937, 
  "", "", "", "", 1257., 14870., 7.153, 0.605, 1062., 0.511, 0.028, 35.7, 
  "tests performed", "", "", "", "", "", "", "", "", "", 78.7, 2.078932*^6, 
  102.619, 44.5, 19.062, 12.93, 31400.84, "", 153.493, 7.25, 20.1, 25., "", 
  4.5, 81.32, 0.917}, {"SVN", "Europe", "Slovenia", "2020-03-24", 480., 38., 
  29.286, 4., 1., 0.429, 230.888, 18.279, 14.087, 1.924, 0.481, 0.206, 1.3, 
  11., 5.291, 69., 33.19, "", "", "", "", 1243., 16113., 7.751, 0.598, 1079., 
  0.519, 0.032, 31.2, "tests performed", "", "", "", "", "", "", "", "", "", 
  78.7, 2.078932*^6, 102.619, 44.5, 19.062, 12.93, 31400.84, "", 153.493, 
  7.25, 20.1, 25., "", 4.5, 81.32, 0.917}, {"SVN", "Europe", "Slovenia", 
  "2020-03-25", 528., 48., 36.143, 5., 1., 0.571, 253.977, 23.089, 17.385, 
  2.405, 0.481, 0.275, 1.29, 14., 6.734, 78., 37.519, "", "", "", "", 1181., 
  17294., 8.319, 0.568, 1101., 0.53, 0.034, 29.4, "tests performed", "", "", 
  "", "", "", "", "", "", "", 78.7, 2.078932*^6, 102.619, 44.5, 19.062, 
  12.93, 31400.84, "", 153.493, 7.25, 20.1, 25., "", 4.5, 81.32, 0.917}, 
 {"SVN", "Europe", "Slovenia", "2020-03-26", 562., 34., 39.429, 6., 1., 
  0.714, 270.331, 16.355, 18.966, 2.886, 0.481, 0.344, 1.27, 16., 7.696, 81., 
  38.962, "", "", "", "", 1075., 18369., 8.836, 0.517, 1086., 0.522, 0.039, 
  25.6, "tests performed", "", "", "", "", "", "", "", "", "", 78.7, 
  2.078932*^6, 102.619, 44.5, 19.062, 12.93, 31400.84, "", 153.493, 7.25, 
  20.1, 25., "", 4.5, 81.32, 0.917}, {"SVN", "Europe", "Slovenia", 
  "2020-03-27", 632., 70., 41.571, 9., 3., 1.143, 304.002, 33.671, 19.997, 
  4.329, 1.443, 0.55, 1.25, 22., 10.582, 102., 49.064, "", "", "", "", 1384., 
  19753., 9.502, 0.666, 1106., 0.532, 0.042, 23.8, "tests performed", "", "", 
  "", "", "", "", "", "", "", 78.7, 2.078932*^6, 102.619, 44.5, 19.062, 
  12.93, 31400.84, "", 153.493, 7.25, 20.1, 25., "", 4.5, 81.32, 0.917}, 
 {"SVN", "Europe", "Slovenia", "2020-03-28", 684., 52., 43., 9., 0., 1.143, 
  329.015, 25.013, 20.684, 4.329, 0., 0.55, 1.22, 23., 11.063, 102., 49.064, 
  "", "", "", "", 999., 20752., 9.982, 0.481, 1124., 0.541, 0.043, 23.3, 
  "tests performed", "", "", "", "", "", "", "", "", "", 78.7, 2.078932*^6, 
  102.619, 44.5, 19.062, 12.93, 31400.84, "", 153.493, 7.25, 20.1, 25., "", 
  4.5, 81.32, 0.917}, {"SVN", "Europe", "Slovenia", "2020-03-29", 730., 46., 
  45.143, 11., 2., 1.286, 351.142, 22.127, 21.714, 5.291, 0.962, 0.618, 1.18, 
  24., 11.544, 108., 51.95, 0.852, 0.41, 3.644, 1.753, 597., 21349., 10.269, 
  0.287, 1105., 0.532, 0.042, 23.8, "tests performed", "", "", "", "", "", 
  "", "", "", "", 78.7, 2.078932*^6, 102.619, 44.5, 19.062, 12.93, 31400.84, 
  "", 153.493, 7.25, 20.1, 25., "", 4.5, 81.32, 0.917}, 
 {"SVN", "Europe", "Slovenia", "2020-03-30", 756., 26., 44.857, 11., 0., 
  1.143, 363.648, 12.506, 21.577, 5.291, 0., 0.55, 1.14, 29., 13.949, 117., 
  56.279, "", "", "", "", 1125., 22474., 10.81, 0.541, 1086., 0.522, 0.044, 
  22.7, "tests performed", "", "", "", "", "", "", "", "", "", 89.81, 
  2.078932*^6, 102.619, 44.5, 19.062, 12.93, 31400.84, "", 153.493, 7.25, 
  20.1, 25., "", 4.5, 81.32, 0.917}, {"SVN", "Europe", "Slovenia", 
  "2020-03-31", 802., 46., 46., 15., 4., 1.571, 385.775, 22.127, 22.127, 
  7.215, 1.924, 0.756, 1.11, 28., 13.468, 110., 52.912, "", "", "", "", 
  1288., 23762., 11.43, 0.62, 1093., 0.526, 0.043, 23.3, "tests performed", 
  "", "", "", "", "", "", "", "", "", 89.81, 2.078932*^6, 102.619, 44.5, 
  19.062, 12.93, 31400.84, "", 153.493, 7.25, 20.1, 25., "", 4.5, 81.32, 
  0.917}, {"SVN", "Europe", "Slovenia", "2020-04-01", 841., 39., 44.714, 15., 
  0., 1.429, 404.535, 18.76, 21.508, 7.215, 0., 0.687, 1.07, 31., 14.912, 
  109., 52.431, "", "", "", "", 1095., 24857., 11.957, 0.527, 1080., 0.519, 
  0.044, 22.7, "tests performed", "", "", "", "", "", "", "", "", "", 89.81, 
  2.078932*^6, 102.619, 44.5, 19.062, 12.93, 31400.84, "", 153.493, 7.25, 
  20.1, 25., "", 4.5, 81.32, 0.917}, {"SVN", "Europe", "Slovenia", 
  "2020-04-02", 897., 56., 47.857, 17., 2., 1.571, 431.472, 26.937, 23.02, 
  8.177, 0.962, 0.756, 1.03, 30., 14.43, 108., 51.95, "", "", "", "", 1064., 
  25921., 12.468, 0.512, 1079., 0.519, 0.041, 24.4, "tests performed", "", 
  "", "", "", "", "", "", "", "", 89.81, 2.078932*^6, 102.619, 44.5, 19.062, 
  12.93, 31400.84, "", 153.493, 7.25, 20.1, 25., "", 4.5, 81.32, 0.917}, 
 {"SVN", "Europe", "Slovenia", "2020-04-03", 934., 37., 43.143, 20., 3., 
  1.571, 449.269, 17.798, 20.752, 9.62, 1.443, 0.756, 0.98, 30., 14.43, 114., 
  54.836, "", "", "", "", 1188., 27109., 13.04, 0.571, 1051., 0.506, 0.041, 
  24.4, "tests performed", "", "", "", "", "", "", "", "", "", 89.81, 
  2.078932*^6, 102.619, 44.5, 19.062, 12.93, 31400.84, "", 153.493, 7.25, 
  20.1, 25., "", 4.5, 81.32, 0.917}, {"SVN", "Europe", "Slovenia", 
  "2020-04-04", 977., 43., 41.857, 22., 2., 1.857, 469.953, 20.684, 20.134, 
  10.582, 0.962, 0.893, 0.95, 32., 15.393, 109., 52.431, "", "", "", "", 
  655., 27764., 13.355, 0.315, 1002., 0.482, 0.039, 25.6, "tests performed", 
  "", "", "", "", "", "", "", "", "", 89.81, 2.078932*^6, 102.619, 44.5, 
  19.062, 12.93, 31400.84, "", 153.493, 7.25, 20.1, 25., "", 4.5, 81.32, 
  0.917}, {"SVN", "Europe", "Slovenia", "2020-04-05", 997., 20., 38.143, 28., 
  6., 2.429, 479.573, 9.62, 18.347, 13.468, 2.886, 1.168, 0.92, 31., 14.912, 
  110., 52.912, 0.615, 0.296, 2.461, 1.184, 489., 28253., 13.59, 0.235, 986., 
  0.474, 0.039, 25.6, "tests performed", "", "", "", "", "", "", "", "", "", 
  89.81, 2.078932*^6, 102.619, 44.5, 19.062, 12.93, 31400.84, "", 153.493, 
  7.25, 20.1, 25., "", 4.5, 81.32, 0.917}, {"SVN", "Europe", "Slovenia", 
  "2020-04-06", 1021., 24., 37.857, 30., 2., 2.714, 491.118, 11.544, 18.21, 
  14.43, 0.962, 1.306, 0.9, 30., 14.43, 112., 53.874, "", "", "", "", 1202., 
  29455., 14.168, 0.578, 997., 0.48, 0.036, 27.8, "tests performed", "", "", 
  "", "", "", "", "", "", "", 89.81, 2.078932*^6, 102.619, 44.5, 19.062, 
  12.93, 31400.84, "", 153.493, 7.25, 20.1, 25., "", 4.5, 81.32, 0.917}, 
 {"SVN", "Europe", "Slovenia", "2020-04-07", 1059., 38., 36.714, 36., 6., 3., 
  509.396, 18.279, 17.66, 17.317, 2.886, 1.443, 0.88, 32., 15.393, 109., 
  52.431, "", "", "", "", 1214., 30669., 14.752, 0.584, 987., 0.475, 0.036, 
  27.8, "tests performed", "", "", "", "", "", "", "", "", "", 89.81, 
  2.078932*^6, 102.619, 44.5, 19.062, 12.93, 31400.84, "", 153.493, 7.25, 
  20.1, 25., "", 4.5, 81.32, 0.917}, {"SVN", "Europe", "Slovenia", 
  "2020-04-08", 1091., 32., 35.714, 40., 4., 3.571, 524.789, 15.393, 17.179, 
  19.241, 1.924, 1.718, 0.85, 35., 16.836, 111., 53.393, "", "", "", "", 
  1144., 31813., 15.303, 0.55, 994., 0.478, 0.032, 31.2, "tests performed", 
  "", "", "", "", "", "", "", "", "", 89.81, 2.078932*^6, 102.619, 44.5, 
  19.062, 12.93, 31400.84, "", 153.493, 7.25, 20.1, 25., "", 4.5, 81.32, 
  0.917}, {"SVN", "Europe", "Slovenia", "2020-04-09", 1124., 33., 32.429, 
  43., 3., 3.714, 540.662, 15.874, 15.599, 20.684, 1.443, 1.787, 0.82, 34., 
  16.355, 108., 51.95, "", "", "", "", 1234., 33047., 15.896, 0.594, 1018., 
  0.49, 0.031, 32.3, "tests performed", "", "", "", "", "", "", "", "", "", 
  89.81, 2.078932*^6, 102.619, 44.5, 19.062, 12.93, 31400.84, "", 153.493, 
  7.25, 20.1, 25., "", 4.5, 81.32, 0.917}, {"SVN", "Europe", "Slovenia", 
  "2020-04-10", 1160., 36., 32.286, 45., 2., 3.571, 557.979, 17.317, 15.53, 
  21.646, 0.962, 1.718, 0.79, 36., 17.317, 106., 50.988, "", "", "", "", 
  1232., 34279., 16.489, 0.593, 1024., 0.493, 0.029, 34.5, "tests performed", 
  "", "", "", "", "", "", "", "", "", 89.81, 2.078932*^6, 102.619, 44.5, 
  19.062, 12.93, 31400.84, "", 153.493, 7.25, 20.1, 25., "", 4.5, 81.32, 
  0.917}, {"SVN", "Europe", "Slovenia", "2020-04-11", 1188., 28., 30.143, 
  50., 5., 4., 571.447, 13.468, 14.499, 24.051, 2.405, 1.924, 0.76, 35., 
  16.836, 94., 45.216, "", "", "", "", 572., 34851., 16.764, 0.275, 1012., 
  0.487, 0.029, 34.5, "tests performed", "", "", "", "", "", "", "", "", "", 
  89.81, 2.078932*^6, 102.619, 44.5, 19.062, 12.93, 31400.84, "", 153.493, 
  7.25, 20.1, 25., "", 4.5, 81.32, 0.917}, {"SVN", "Europe", "Slovenia", 
  "2020-04-12", 1205., 17., 29.714, 53., 3., 3.571, 579.625, 8.177, 14.293, 
  25.494, 1.443, 1.718, 0.74, 35., 16.836, 95., 45.697, 0.615, 0.296, 2.65, 
  1.275, 554., 35405., 17.03, 0.266, 1022., 0.492, 0.027, 37., 
  "tests performed", "", "", "", "", "", "", "", "", "", 89.81, 2.078932*^6, 
  102.619, 44.5, 19.062, 12.93, 31400.84, "", 153.493, 7.25, 20.1, 25., "", 
  4.5, 81.32, 0.917}, {"SVN", "Europe", "Slovenia", "2020-04-13", 1212., 7., 
  27.286, 55., 2., 3.571, 582.992, 3.367, 13.125, 26.456, 0.962, 1.718, 0.72, 
  33., 15.874, 95., 45.697, "", "", "", "", 541., 35946., 17.291, 0.26, 927., 
  0.446, 0.025, 40., "tests performed", "", "", "", "", "", "", "", "", "", 
  89.81, 2.078932*^6, 102.619, 44.5, 19.062, 12.93, 31400.84, "", 153.493, 
  7.25, 20.1, 25., "", 4.5, 81.32, 0.917}, {"SVN", "Europe", "Slovenia", 
  "2020-04-14", 1220., 8., 23., 56., 1., 2.857, 586.84, 3.848, 11.063, 
  26.937, 0.481, 1.374, 0.71, 35., 16.836, 103., 49.545, "", "", "", "", 
  1168., 37114., 17.852, 0.562, 921., 0.443, 0.024, 41.7, "tests performed", 
  "", "", "", "", "", "", "", "", "", 89.81, 2.078932*^6, 102.619, 44.5, 
  19.062, 12.93, 31400.84, "", 153.493, 7.25, 20.1, 25., "", 4.5, 81.32, 
  0.917}, {"SVN", "Europe", "Slovenia", "2020-04-15", 1248., 28., 22.429, 
  61., 5., 3., 600.308, 13.468, 10.789, 29.342, 2.405, 1.443, 0.71, 34., 
  16.355, 96., 46.178, "", "", "", "", 1023., 38137., 18.345, 0.492, 903., 
  0.434, 0.023, 43.5, "tests performed", "", "", "", "", "", "", "", "", "", 
  89.81, 2.078932*^6, 102.619, 44.5, 19.062, 12.93, 31400.84, "", 153.493, 
  7.25, 20.1, 25., "", 4.5, 81.32, 0.917}, {"SVN", "Europe", "Slovenia", 
  "2020-04-16", 1268., 20., 20.571, 61., 0., 2.571, 609.929, 9.62, 9.895, 
  29.342, 0., 1.237, 0.7, 30., 14.43, 99., 47.621, "", "", "", "", 1193., 
  39330., 18.918, 0.574, 898., 0.432, 0.023, 43.5, "tests performed", "", "", 
  "", "", "", "", "", "", "", 89.81, 2.078932*^6, 102.619, 44.5, 19.062, 
  12.93, 31400.84, "", 153.493, 7.25, 20.1, 25., "", 4.5, 81.32, 0.917}, 
 {"SVN", "Europe", "Slovenia", "2020-04-17", 1304., 36., 20.571, 66., 5., 3., 
  627.245, 17.317, 9.895, 31.747, 2.405, 1.443, 0.69, 28., 13.468, 95., 
  45.697, "", "", "", "", 1250., 40580., 19.52, 0.601, 900., 0.433, 0.02, 
  50., "tests performed", "", "", "", "", "", "", "", "", "", 89.81, 
  2.078932*^6, 102.619, 44.5, 19.062, 12.93, 31400.84, "", 153.493, 7.25, 
  20.1, 25., "", 4.5, 81.32, 0.917}, {"SVN", "Europe", "Slovenia", 
  "2020-04-18", 1317., 13., 18.429, 70., 4., 2.857, 633.498, 6.253, 8.864, 
  33.671, 1.924, 1.374, 0.66, 27., 12.987, 93., 44.735, "", "", "", "", 685., 
  41265., 19.849, 0.329, 916., 0.441, 0.019, 52.6, "tests performed", "", "", 
  "", "", "", "", "", "", "", 89.81, 2.078932*^6, 102.619, 44.5, 19.062, 
  12.93, 31400.84, "", 153.493, 7.25, 20.1, 25., "", 4.5, 81.32, 0.917}, 
 {"SVN", "Europe", "Slovenia", "2020-04-19", 1330., 13., 17.857, 74., 4., 3., 
  639.752, 6.253, 8.59, 35.595, 1.924, 1.443, 0.64, 26., 12.506, 89., 42.81, 
  0.379, 0.182, 2.13, 1.024, 537., 41802., 20.107, 0.258, 914., 0.44, 0.019, 
  52.6, "tests performed", "", "", "", "", "", "", "", "", "", 89.81, 
  2.078932*^6, 102.619, 44.5, 19.062, 12.93, 31400.84, "", 153.493, 7.25, 
  20.1, 25., "", 4.5, 81.32, 0.917}, {"SVN", "Europe", "Slovenia", 
  "2020-04-20", 1335., 5., 17.571, 77., 3., 3.143, 642.157, 2.405, 8.452, 
  37.038, 1.443, 1.512, 0.62, 26., 12.506, 87., 41.848, "", "", "", "", 
  1174., 42976., 20.672, 0.565, 1004., 0.483, 0.018, 55.6, "tests performed", 
  "", "", "", "", "", "", "", "", "", 86.11, 2.078932*^6, 102.619, 44.5, 
  19.062, 12.93, 31400.84, "", 153.493, 7.25, 20.1, 25., "", 4.5, 81.32, 
  0.917}, {"SVN", "Europe", "Slovenia", "2020-04-21", 1344., 9., 17.714, 77., 
  0., 3., 646.486, 4.329, 8.521, 37.038, 0., 1.443, 0.6, 25., 12.025, 86., 
  41.367, "", "", "", "", 1478., 44454., 21.383, 0.711, 1049., 0.505, 0.014, 
  71.4, "tests performed", "", "", "", "", "", "", "", "", "", 86.11, 
  2.078932*^6, 102.619, 44.5, 19.062, 12.93, 31400.84, "", 153.493, 7.25, 
  20.1, 25., "", 4.5, 81.32, 0.917}, {"SVN", "Europe", "Slovenia", 
  "2020-04-22", 1353., 9., 15., 79., 2., 2.571, 650.815, 4.329, 7.215, 38., 
  0.962, 1.237, 0.59, 24., 11.544, 82., 39.443, "", "", "", "", 1457., 
  45911., 22.084, 0.701, 1111., 0.534, 0.013, 76.9, "tests performed", "", 
  "", "", "", "", "", "", "", "", 86.11, 2.078932*^6, 102.619, 44.5, 19.062, 
  12.93, 31400.84, "", 153.493, 7.25, 20.1, 25., "", 4.5, 81.32, 0.917}, 
 {"SVN", "Europe", "Slovenia", "2020-04-23", 1366., 13., 14., 79., 0., 2.571, 
  657.068, 6.253, 6.734, 38., 0., 1.237, 0.58, 23., 11.063, 80., 38.481, "", 
  "", "", "", 1510., 47421., 22.81, 0.726, 1156., 0.556, 0.009, 111.1, 
  "tests performed", "", "", "", "", "", "", "", "", "", 86.11, 2.078932*^6, 
  102.619, 44.5, 19.062, 12.93, 31400.84, "", 153.493, 7.25, 20.1, 25., "", 
  4.5, 81.32, 0.917}, {"SVN", "Europe", "Slovenia", "2020-04-24", 1373., 7., 
  9.857, 80., 1., 2., 660.435, 3.367, 4.741, 38.481, 0.481, 0.962, 0.58, 23., 
  11.063, 78., 37.519, "", "", "", "", 1380., 48801., 23.474, 0.664, 1174., 
  0.565, 0.009, 111.1, "tests performed", "", "", "", "", "", "", "", "", "", 
  86.11, 2.078932*^6, 102.619, 44.5, 19.062, 12.93, 31400.84, "", 153.493, 
  7.25, 20.1, 25., "", 4.5, 81.32, 0.917}, {"SVN", "Europe", "Slovenia", 
  "2020-04-25", 1388., 15., 10.143, 81., 1., 1.571, 667.651, 7.215, 4.879, 
  38.962, 0.481, 0.756, 0.58, 23., 11.063, 77., 37.038, "", "", "", "", 
  1012., 49813., 23.961, 0.487, 1221., 0.587, 0.008, 125., "tests performed", 
  "", "", "", "", "", "", "", "", "", 86.11, 2.078932*^6, 102.619, 44.5, 
  19.062, 12.93, 31400.84, "", 153.493, 7.25, 20.1, 25., "", 4.5, 81.32, 
  0.917}, {"SVN", "Europe", "Slovenia", "2020-04-26", 1396., 8., 9.429, 82., 
  1., 1.143, 671.499, 3.848, 4.535, 39.443, 0.481, 0.55, 0.58, 23., 11.063, 
  80., 38.481, 0.189, 0.091, 1.136, 0.546, 831., 50644., 24.361, 0.4, 1263., 
  0.608, 0.008, 125., "tests performed", "", "", "", "", "", "", "", "", "", 
  86.11, 2.078932*^6, 102.619, 44.5, 19.062, 12.93, 31400.84, "", 153.493, 
  7.25, 20.1, 25., "", 4.5, 81.32, 0.917}, {"SVN", "Europe", "Slovenia", 
  "2020-04-27", 1402., 6., 9.571, 83., 1., 0.857, 674.385, 2.886, 4.604, 
  39.924, 0.481, 0.412, 0.57, 22., 10.582, 80., 38.481, "", "", "", "", 826., 
  51470., 24.758, 0.397, 1213., 0.583, 0.008, 125., "tests performed", "", 
  "", "", "", "", "", "", "", "", 86.11, 2.078932*^6, 102.619, 44.5, 19.062, 
  12.93, 31400.84, "", 153.493, 7.25, 20.1, 25., "", 4.5, 81.32, 0.917}, 
 {"SVN", "Europe", "Slovenia", "2020-04-28", 1408., 6., 9.143, 86., 3., 
  1.286, 677.271, 2.886, 4.398, 41.367, 1.443, 0.618, 0.56, 23., 11.063, 77., 
  37.038, "", "", "", "", 1360., 52830., 25.412, 0.654, 1197., 0.576, 0.008, 
  125., "tests performed", "", "", "", "", "", "", "", "", "", 86.11, 
  2.078932*^6, 102.619, 44.5, 19.062, 12.93, 31400.84, "", 153.493, 7.25, 
  20.1, 25., "", 4.5, 81.32, 0.917}, {"SVN", "Europe", "Slovenia", 
  "2020-04-29", 1418., 10., 9.286, 89., 3., 1.429, 682.081, 4.81, 4.467, 
  42.81, 1.443, 0.687, 0.54, 22., 10.582, 70., 33.671, "", "", "", "", 1370., 
  54200., 26.071, 0.659, 1184., 0.57, 0.007, 142.9, "tests performed", "", 
  "", "", "", "", "", "", "", "", 86.11, 2.078932*^6, 102.619, 44.5, 19.062, 
  12.93, 31400.84, "", 153.493, 7.25, 20.1, 25., "", 4.5, 81.32, 0.917}, 
 {"SVN", "Europe", "Slovenia", "2020-04-30", 1429., 11., 9., 91., 2., 1.714, 
  687.372, 5.291, 4.329, 43.772, 0.962, 0.825, 0.53, 22., 10.582, 63., 
  30.304, "", "", "", "", 1382., 55582., 26.736, 0.665, 1166., 0.561, 0.007, 
  142.9, "tests performed", "", "", "", "", "", "", "", "", "", 75., 
  2.078932*^6, 102.619, 44.5, 19.062, 12.93, 31400.84, "", 153.493, 7.25, 
  20.1, 25., "", 4.5, 81.32, 0.917}, {"SVN", "Europe", "Slovenia", 
  "2020-05-01", 1434., 5., 8.714, 92., 1., 1.714, 689.777, 2.405, 4.192, 
  44.253, 0.481, 0.825, 0.5, 21., 10.101, 58., 27.899, "", "", "", "", 771., 
  56353., 27.107, 0.371, 1079., 0.519, 0.007, 142.9, "tests performed", "", 
  "", "", "", "", "", "", "", "", 75., 2.078932*^6, 102.619, 44.5, 19.062, 
  12.93, 31400.84, "", 153.493, 7.25, 20.1, 25., "", 4.5, 81.32, 0.917}, 
 {"SVN", "Europe", "Slovenia", "2020-05-02", 1439., 5., 7.286, 94., 2., 
  1.857, 692.182, 2.405, 3.505, 45.216, 0.962, 0.893, 0.47, 21., 10.101, 60., 
  28.861, "", "", "", "", 535., 56888., 27.364, 0.257, 1011., 0.486, 0.006, 
  166.7, "tests performed", "", "", "", "", "", "", "", "", "", 75., 
  2.078932*^6, 102.619, 44.5, 19.062, 12.93, 31400.84, "", 153.493, 7.25, 
  20.1, 25., "", 4.5, 81.32, 0.917}, {"SVN", "Europe", "Slovenia", 
  "2020-05-03", 1439., 0., 6.143, 96., 2., 2., 692.182, 0., 2.955, 46.178, 
  0.962, 0.962, 0.45, 20., 9.62, 58., 27.899, 0.189, 0.091, 0.852, 0.41, 
  616., 57504., 27.66, 0.296, 980., 0.471, 0.005, 200., "tests performed", 
  "", "", "", "", "", "", "", "", "", 75., 2.078932*^6, 102.619, 44.5, 
  19.062, 12.93, 31400.84, "", 153.493, 7.25, 20.1, 25., "", 4.5, 81.32, 
  0.917}, {"SVN", "Europe", "Slovenia", "2020-05-04", 1439., 0., 5.286, 97., 
  1., 2., 692.182, 0., 2.543, 46.659, 0.481, 0.962, 0.45, 20., 9.62, 58., 
  27.899, "", "", "", "", 1338., 58842., 28.304, 0.644, 1053., 0.507, 0.005, 
  200., "tests performed", "", "", "", "", "", "", "", "", "", 75., 
  2.078932*^6, 102.619, 44.5, 19.062, 12.93, 31400.84, "", 153.493, 7.25, 
  20.1, 25., "", 4.5, 81.32, 0.917}, {"SVN", "Europe", "Slovenia", 
  "2020-05-05", 1445., 6., 5.286, 98., 1., 1.714, 695.068, 2.886, 2.543, 
  47.14, 0.481, 0.825, 0.44, 16., 7.696, 55., 26.456, "", "", "", "", 1449., 
  60291., 29.001, 0.697, 1066., 0.513, 0.004, 250., "tests performed", "", 
  "", "", "", "", "", "", "", "", 75., 2.078932*^6, 102.619, 44.5, 19.062, 
  12.93, 31400.84, "", 153.493, 7.25, 20.1, 25., "", 4.5, 81.32, 0.917}, 
 {"SVN", "Europe", "Slovenia", "2020-05-06", 1448., 3., 4.286, 99., 1., 
  1.429, 696.511, 1.443, 2.061, 47.621, 0.481, 0.687, 0.43, 14., 6.734, 53., 
  25.494, "", "", "", "", 1055., 61346., 29.508, 0.507, 1021., 0.491, 0.003, 
  333.3, "tests performed", "", "", "", "", "", "", "", "", "", 75., 
  2.078932*^6, 102.619, 44.5, 19.062, 12.93, 31400.84, "", 153.493, 7.25, 
  20.1, 25., "", 4.5, 81.32, 0.917}, {"SVN", "Europe", "Slovenia", 
  "2020-05-07", 1449., 1., 2.857, 99., 0., 1.143, 696.992, 0.481, 1.374, 
  47.621, 0., 0.55, 0.42, 13., 6.253, 52., 25.013, "", "", "", "", 1049., 
  62395., 30.013, 0.505, 973., 0.468, 0.002, 500., "tests performed", "", "", 
  "", "", "", "", "", "", "", 75., 2.078932*^6, 102.619, 44.5, 19.062, 12.93, 
  31400.84, "", 153.493, 7.25, 20.1, 25., "", 4.5, 81.32, 0.917}, 
 {"SVN", "Europe", "Slovenia", "2020-05-08", 1450., 1., 2.286, 100., 1., 
  1.143, 697.474, 0.481, 1.099, 48.102, 0.481, 0.55, 0.42, 11., 5.291, 46., 
  22.127, "", "", "", "", 1176., 63571., 30.579, 0.566, 1031., 0.496, 0.002, 
  500., "tests performed", "", "", "", "", "", "", "", "", "", 75., 
  2.078932*^6, 102.619, 44.5, 19.062, 12.93, 31400.84, "", 153.493, 7.25, 
  20.1, 25., "", 4.5, 81.32, 0.917}, {"SVN", "Europe", "Slovenia", 
  "2020-05-09", 1454., 4., 2.143, 101., 1., 1., 699.398, 1.924, 1.031, 
  48.583, 0.481, 0.481, 0.44, 10., 4.81, 43., 20.684, "", "", "", "", 625., 
  64196., 30.879, 0.301, 1044., 0.502, 0.002, 500., "tests performed", "", 
  "", "", "", "", "", "", "", "", 75., 2.078932*^6, 102.619, 44.5, 19.062, 
  12.93, 31400.84, "", 153.493, 7.25, 20.1, 25., "", 4.5, 81.32, 0.917}, 
 {"SVN", "Europe", "Slovenia", "2020-05-10", 1457., 3., 2.571, 102., 1., 
  0.857, 700.841, 1.443, 1.237, 49.064, 0.481, 0.412, 0.45, 10., 4.81, 41., 
  19.722, 0., 0., 0.331, 0.159, 537., 64733., 31.138, 0.258, 1033., 0.497, 
  0.003, 333.3, "tests performed", "", "", "", "", "", "", "", "", "", 75., 
  2.078932*^6, 102.619, 44.5, 19.062, 12.93, 31400.84, "", 153.493, 7.25, 
  20.1, 25., "", 4.5, 81.32, 0.917}, {"SVN", "Europe", "Slovenia", 
  "2020-05-11", 1460., 3., 3., 102., 0., 0.714, 702.284, 1.443, 1.443, 
  49.064, 0., 0.344, 0.44, 10., 4.81, 42., 20.203, "", "", "", "", 1182., 
  65915., 31.706, 0.569, 1010., 0.486, 0.002, 500., "tests performed", "", 
  "", "", "", "", "", "", "", "", 63.89, 2.078932*^6, 102.619, 44.5, 19.062, 
  12.93, 31400.84, "", 153.493, 7.25, 20.1, 25., "", 4.5, 81.32, 0.917}, 
 {"SVN", "Europe", "Slovenia", "2020-05-12", 1461., 1., 2.286, 102., 0., 
  0.571, 702.765, 0.481, 1.099, 49.064, 0., 0.275, 0.41, 9., 4.329, 40., 
  19.241, "", "", "", "", 1147., 67062., 32.258, 0.552, 967., 0.465, 0.002, 
  500., "tests performed", "", "", "", "", "", "", "", "", "", 63.89, 
  2.078932*^6, 102.619, 44.5, 19.062, 12.93, 31400.84, "", 153.493, 7.25, 
  20.1, 25., "", 4.5, 81.32, 0.917}, {"SVN", "Europe", "Slovenia", 
  "2020-05-13", 1463., 2., 2.143, 103., 1., 0.571, 703.727, 0.962, 1.031, 
  49.545, 0.481, 0.275, 0.39, 9., 4.329, 38., 18.279, "", "", "", "", 984., 
  68046., 32.731, 0.473, 957., 0.46, 0.002, 500., "tests performed", "", "", 
  "", "", "", "", "", "", "", 63.89, 2.078932*^6, 102.619, 44.5, 19.062, 
  12.93, 31400.84, "", 153.493, 7.25, 20.1, 25., "", 4.5, 81.32, 0.917}, 
 {"SVN", "Europe", "Slovenia", "2020-05-14", 1464., 1., 2.143, 103., 0., 
  0.571, 704.208, 0.481, 1.031, 49.545, 0., 0.275, 0.38, 7., 3.367, 32., 
  15.393, "", "", "", "", 1023., 69069., 33.223, 0.492, 953., 0.458, 0.002, 
  500., "tests performed", "", "", "", "", "", "", "", "", "", 56.02, 
  2.078932*^6, 102.619, 44.5, 19.062, 12.93, 31400.84, "", 153.493, 7.25, 
  20.1, 25., "", 4.5, 81.32, 0.917}, {"SVN", "Europe", "Slovenia", 
  "2020-05-15", 1465., 1., 2.143, 103., 0., 0.429, 704.689, 0.481, 1.031, 
  49.545, 0., 0.206, 0.37, 7., 3.367, 29., 13.949, "", "", "", "", 1151., 
  70220., 33.777, 0.554, 950., 0.457, 0.002, 500., "tests performed", "", "", 
  "", "", "", "", "", "", "", 56.02, 2.078932*^6, 102.619, 44.5, 19.062, 
  12.93, 31400.84, "", 153.493, 7.25, 20.1, 25., "", 4.5, 81.32, 0.917}, 
 {"SVN", "Europe", "Slovenia", "2020-05-16", 1465., 0., 1.571, 103., 0., 
  0.286, 704.689, 0., 0.756, 49.545, 0., 0.137, 0.37, 6., 2.886, 27., 12.987, 
  "", "", "", "", 511., 70731., 34.023, 0.246, 934., 0.449, 0.001, 1000., 
  "tests performed", "", "", "", "", "", "", "", "", "", 56.02, 2.078932*^6, 
  102.619, 44.5, 19.062, 12.93, 31400.84, "", 153.493, 7.25, 20.1, 25., "", 
  4.5, 81.32, 0.917}, {"SVN", "Europe", "Slovenia", "2020-05-17", 1466., 1., 
  1.286, 104., 1., 0.286, 705.17, 0.481, 0.618, 50.026, 0.481, 0.137, 0.39, 
  5., 2.405, 26., 12.506, 0., 0., 0.189, 0.091, 479., 71210., 34.253, 0.23, 
  925., 0.445, 0.001, 1000., "tests performed", "", "", "", "", "", "", "", 
  "", "", 56.02, 2.078932*^6, 102.619, 44.5, 19.062, 12.93, 31400.84, "", 
  153.493, 7.25, 20.1, 25., "", 4.5, 81.32, 0.917}, 
 {"SVN", "Europe", "Slovenia", "2020-05-18", 1466., 0., 0.857, 104., 0., 
  0.286, 705.17, 0., 0.412, 50.026, 0., 0.137, 0.4, 5., 2.405, 25., 12.025, 
  "", "", "", "", 1128., 72338., 34.796, 0.543, 918., 0.442, 0.001, 1000., 
  "tests performed", "", "", "", "", "", "", "", "", "", 44.91, 2.078932*^6, 
  102.619, 44.5, 19.062, 12.93, 31400.84, "", 153.493, 7.25, 20.1, 25., "", 
  4.5, 81.32, 0.917}, {"SVN", "Europe", "Slovenia", "2020-05-19", 1467., 1., 
  0.857, 104., 0., 0.286, 705.651, 0.481, 0.412, 50.026, 0., 0.137, 0.4, 5., 
  2.405, 24., 11.544, "", "", "", "", 981., 73319., 35.268, 0.472, 894., 
  0.43, 0.001, 1000., "tests performed", "", "", "", "", "", "", "", "", "", 
  44.91, 2.078932*^6, 102.619, 44.5, 19.062, 12.93, 31400.84, "", 153.493, 
  7.25, 20.1, 25., "", 4.5, 81.32, 0.917}, {"SVN", "Europe", "Slovenia", 
  "2020-05-20", 1468., 1., 0.714, 105., 1., 0.286, 706.132, 0.481, 0.344, 
  50.507, 0.481, 0.137, 0.41, 4., 1.924, 23., 11.063, "", "", "", "", 909., 
  74228., 35.705, 0.437, 883., 0.425, 0.001, 1000., "tests performed", "", 
  "", "", "", "", "", "", "", "", 44.91, 2.078932*^6, 102.619, 44.5, 19.062, 
  12.93, 31400.84, "", 153.493, 7.25, 20.1, 25., "", 4.5, 81.32, 0.917}, 
 {"SVN", "Europe", "Slovenia", "2020-05-21", 1468., 0., 0.571, 106., 1., 
  0.429, 706.132, 0., 0.275, 50.988, 0.481, 0.206, 0.43, 3., 1.443, 21., 
  10.101, "", "", "", "", 882., 75110., 36.129, 0.424, 863., 0.415, 0., "", 
  "tests performed", "", "", "", "", "", "", "", "", "", 44.91, 2.078932*^6, 
  102.619, 44.5, 19.062, 12.93, 31400.84, "", 153.493, 7.25, 20.1, 25., "", 
  4.5, 81.32, 0.917}, {"SVN", "Europe", "Slovenia", "2020-05-22", 1468., 0., 
  0.429, 106., 0., 0.429, 706.132, 0., 0.206, 50.988, 0., 0.206, 0.46, 4., 
  1.924, 21., 10.101, "", "", "", "", 677., 75787., 36.455, 0.326, 795., 
  0.382, 0.001, 1000., "tests performed", "", "", "", "", "", "", "", "", "", 
  44.91, 2.078932*^6, 102.619, 44.5, 19.062, 12.93, 31400.84, "", 153.493, 
  7.25, 20.1, 25., "", 4.5, 81.32, 0.917}, {"SVN", "Europe", "Slovenia", 
  "2020-05-23", 1468., 0., 0.429, 106., 0., 0.429, 706.132, 0., 0.206, 
  50.988, 0., 0.206, 0.52, 3., 1.443, 18., 8.658, "", "", "", "", 341., 
  76128., 36.619, 0.164, 771., 0.371, 0., "", "tests performed", "", "", "", 
  "", "", "", "", "", "", 44.91, 2.078932*^6, 102.619, 44.5, 19.062, 12.93, 
  31400.84, "", 153.493, 7.25, 20.1, 25., "", 4.5, 81.32, 0.917}, 
 {"SVN", "Europe", "Slovenia", "2020-05-24", 1468., 0., 0.286, 107., 1., 
  0.429, 706.132, 0., 0.137, 51.469, 0.481, 0.206, 0.6, 3., 1.443, 18., 
  8.658, 0.047, 0.023, 0., 0., 256., 76384., 36.742, 0.123, 739., 0.355, 
  0.001, 1000., "tests performed", "", "", "", "", "", "", "", "", "", 44.91, 
  2.078932*^6, 102.619, 44.5, 19.062, 12.93, 31400.84, "", 153.493, 7.25, 
  20.1, 25., "", 4.5, 81.32, 0.917}, {"SVN", "Europe", "Slovenia", 
  "2020-05-25", 1469., 1., 0.429, 107., 0., 0.429, 706.613, 0.481, 0.206, 
  51.469, 0., 0.206, 0.7, 3., 1.443, 16., 7.696, "", "", "", "", 754., 
  77138., 37.105, 0.363, 686., 0.33, 0., "", "tests performed", "", "", "", 
  "", "", "", "", "", "", 44.91, 2.078932*^6, 102.619, 44.5, 19.062, 12.93, 
  31400.84, "", 153.493, 7.25, 20.1, 25., "", 4.5, 81.32, 0.917}, 
 {"SVN", "Europe", "Slovenia", "2020-05-26", 1469., 0., 0.286, 108., 1., 
  0.571, 706.613, 0., 0.137, 51.95, 0.481, 0.275, 0.76, 2., 0.962, 9., 4.329, 
  "", "", "", "", 809., 77947., 37.494, 0.389, 661., 0.318, 0.001, 1000., 
  "tests performed", "", "", "", "", "", "", "", "", "", 44.91, 2.078932*^6, 
  102.619, 44.5, 19.062, 12.93, 31400.84, "", 153.493, 7.25, 20.1, 25., "", 
  4.5, 81.32, 0.917}, {"SVN", "Europe", "Slovenia", "2020-05-27", 1471., 2., 
  0.429, 108., 0., 0.429, 707.575, 0.962, 0.206, 51.95, 0., 0.206, 0.85, 2., 
  0.962, 8., 3.848, "", "", "", "", 631., 78578., 37.797, 0.304, 621., 0.299, 
  0.001, 1000., "tests performed", "", "", "", "", "", "", "", "", "", 44.91, 
  2.078932*^6, 102.619, 44.5, 19.062, 12.93, 31400.84, "", 153.493, 7.25, 
  20.1, 25., "", 4.5, 81.32, 0.917}, {"SVN", "Europe", "Slovenia", 
  "2020-05-28", 1473., 2., 0.714, 108., 0., 0.286, 708.537, 0.962, 0.344, 
  51.95, 0., 0.137, 0.9, 2., 0.962, 7., 3.367, "", "", "", "", 706., 79284., 
  38.137, 0.34, 596., 0.287, 0.001, 1000., "tests performed", "", "", "", "", 
  "", "", "", "", "", 44.91, 2.078932*^6, 102.619, 44.5, 19.062, 12.93, 
  31400.84, "", 153.493, 7.25, 20.1, 25., "", 4.5, 81.32, 0.917}, 
 {"SVN", "Europe", "Slovenia", "2020-05-29", 1473., 0., 0.714, 108., 0., 
  0.286, 708.537, 0., 0.344, 51.95, 0., 0.137, 0.9, 2., 0.962, 7., 3.367, "", 
  "", "", "", 613., 79897., 38.432, 0.295, 587., 0.282, 0.001, 1000., 
  "tests performed", "", "", "", "", "", "", "", "", "", 44.91, 2.078932*^6, 
  102.619, 44.5, 19.062, 12.93, 31400.84, "", 153.493, 7.25, 20.1, 25., "", 
  4.5, 81.32, 0.917}, {"SVN", "Europe", "Slovenia", "2020-05-30", 1473., 0., 
  0.714, 108., 0., 0.286, 708.537, 0., 0.344, 51.95, 0., 0.137, 0.94, 2., 
  0.962, 7., 3.367, "", "", "", "", 264., 80161., 38.559, 0.127, 576., 0.277, 
  0.001, 1000., "tests performed", "", "", "", "", "", "", "", "", "", 44.91, 
  2.078932*^6, 102.619, 44.5, 19.062, 12.93, 31400.84, "", 153.493, 7.25, 
  20.1, 25., "", 4.5, 81.32, 0.917}, {"SVN", "Europe", "Slovenia", 
  "2020-05-31", 1473., 0., 0.714, 108., 0., 0.143, 708.537, 0., 0.344, 51.95, 
  0., 0.069, 1.03, 2., 0.962, 6., 2.886, 0., 0., 0.047, 0.023, 246., 80407., 
  38.677, 0.118, 575., 0.277, 0.001, 1000., "tests performed", "", "", "", 
  "", "", "", "", "", "", 44.91, 2.078932*^6, 102.619, 44.5, 19.062, 12.93, 
  31400.84, "", 153.493, 7.25, 20.1, 25., "", 4.5, 81.32, 0.917}, 
 {"SVN", "Europe", "Slovenia", "2020-06-01", 1473., 0., 0.571, 109., 1., 
  0.286, 708.537, 0., 0.275, 52.431, 0.481, 0.137, 1.14, 1., 0.481, 5., 
  2.405, "", "", "", "", 659., 81066., 38.994, 0.317, 561., 0.27, 0.002, 
  500., "tests performed", "", "", "", "", "", "", "", "", "", 41.2, 
  2.078932*^6, 102.619, 44.5, 19.062, 12.93, 31400.84, "", 153.493, 7.25, 
  20.1, 25., "", 4.5, 81.32, 0.917}, {"SVN", "Europe", "Slovenia", 
  "2020-06-02", 1475., 2., 0.857, 109., 0., 0.143, 709.499, 0.962, 0.412, 
  52.431, 0., 0.069, 1.28, 1., 0.481, 5., 2.405, "", "", "", "", 807., 
  81873., 39.382, 0.388, 561., 0.27, 0.002, 500., "tests performed", "", "", 
  "", "", "", "", "", "", "", 39.81, 2.078932*^6, 102.619, 44.5, 19.062, 
  12.93, 31400.84, "", 153.493, 7.25, 20.1, 25., "", 4.5, 81.32, 0.917}, 
 {"SVN", "Europe", "Slovenia", "2020-06-03", 1477., 2., 0.857, 109., 0., 
  0.143, 710.461, 0.962, 0.412, 52.431, 0., 0.069, 1.34, 0., 0., 5., 2.405, 
  "", "", "", "", 828., 82701., 39.781, 0.398, 589., 0.283, 0.001, 1000., 
  "tests performed", "", "", "", "", "", "", "", "", "", 39.81, 2.078932*^6, 
  102.619, 44.5, 19.062, 12.93, 31400.84, "", 153.493, 7.25, 20.1, 25., "", 
  4.5, 81.32, 0.917}, {"SVN", "Europe", "Slovenia", "2020-06-04", 1477., 0., 
  0.571, 109., 0., 0.143, 710.461, 0., 0.275, 52.431, 0., 0.069, 1.39, 0., 
  0., 5., 2.405, "", "", "", "", 828., 83529., 40.179, 0.398, 606., 0.291, 
  0.001, 1000., "tests performed", "", "", "", "", "", "", "", "", "", 39.81, 
  2.078932*^6, 102.619, 44.5, 19.062, 12.93, 31400.84, "", 153.493, 7.25, 
  20.1, 25., "", 4.5, 81.32, 0.917}, {"SVN", "Europe", "Slovenia", 
  "2020-06-05", 1479., 2., 0.857, 109., 0., 0.143, 711.423, 0.962, 0.412, 
  52.431, 0., 0.069, 1.47, 0., 0., 6., 2.886, "", "", "", "", 715., 84244., 
  40.523, 0.344, 621., 0.299, 0.003, 333.3, "tests performed", "", "", "", 
  "", "", "", "", "", "", 39.81, 2.078932*^6, 102.619, 44.5, 19.062, 12.93, 
  31400.84, "", 153.493, 7.25, 20.1, 25., "", 4.5, 81.32, 0.917}, 
 {"SVN", "Europe", "Slovenia", "2020-06-06", 1484., 5., 1.571, 109., 0., 
  0.143, 713.828, 2.405, 0.756, 52.431, 0., 0.069, 1.52, 0., 0., 6., 2.886, 
  "", "", "", "", 229., 84473., 40.633, 0.11, 616., 0.296, 0.003, 333.3, 
  "tests performed", "", "", "", "", "", "", "", "", "", 39.81, 2.078932*^6, 
  102.619, 44.5, 19.062, 12.93, 31400.84, "", 153.493, 7.25, 20.1, 25., "", 
  4.5, 81.32, 0.917}, {"SVN", "Europe", "Slovenia", "2020-06-07", 1485., 1., 
  1.714, 109., 0., 0.143, 714.309, 0.481, 0.825, 52.431, 0., 0.069, 1.45, 0., 
  0., 5., 2.405, 0., 0., 0.047, 0.023, 211., 84684., 40.734, 0.101, 611., 
  0.294, 0.003, 333.3, "tests performed", "", "", "", "", "", "", "", "", "", 
  39.81, 2.078932*^6, 102.619, 44.5, 19.062, 12.93, 31400.84, "", 153.493, 
  7.25, 20.1, 25., "", 4.5, 81.32, 0.917}, {"SVN", "Europe", "Slovenia", 
  "2020-06-08", 1485., 0., 1.714, 109., 0., 0., 714.309, 0., 0.825, 52.431, 
  0., 0., 1.4, 0., 0., 5., 2.405, "", "", "", "", 814., 85498., 41.126, 
  0.392, 633., 0.304, 0.002, 500., "tests performed", "", "", "", "", "", "", 
  "", "", "", 39.81, 2.078932*^6, 102.619, 44.5, 19.062, 12.93, 31400.84, "", 
  153.493, 7.25, 20.1, 25., "", 4.5, 81.32, 0.917}, 
 {"SVN", "Europe", "Slovenia", "2020-06-09", 1486., 1., 1.571, 109., 0., 0., 
  714.79, 0.481, 0.756, 52.431, 0., 0., 1.36, 0., 0., 6., 2.886, "", "", "", 
  "", 738., 86236., 41.481, 0.355, 623., 0.3, 0.003, 333.3, 
  "tests performed", "", "", "", "", "", "", "", "", "", 39.81, 2.078932*^6, 
  102.619, 44.5, 19.062, 12.93, 31400.84, "", 153.493, 7.25, 20.1, 25., "", 
  4.5, 81.32, 0.917}, {"SVN", "Europe", "Slovenia", "2020-06-10", 1488., 2., 
  1.571, 109., 0., 0., 715.752, 0.962, 0.756, 52.431, 0., 0., 1.37, 0., 0., 
  6., 2.886, "", "", "", "", 758., 86994., 41.846, 0.365, 613., 0.295, 0.003, 
  333.3, "tests performed", "", "", "", "", "", "", "", "", "", 39.81, 
  2.078932*^6, 102.619, 44.5, 19.062, 12.93, 31400.84, "", 153.493, 7.25, 
  20.1, 25., "", 4.5, 81.32, 0.917}, {"SVN", "Europe", "Slovenia", 
  "2020-06-11", 1488., 0., 1.571, 109., 0., 0., 715.752, 0., 0.756, 52.431, 
  0., 0., 1.39, 0., 0., 6., 2.886, "", "", "", "", 702., 87696., 42.183, 
  0.338, 595., 0.286, 0.003, 333.3, "tests performed", "", "", "", "", "", 
  "", "", "", "", 39.81, 2.078932*^6, 102.619, 44.5, 19.062, 12.93, 31400.84, 
  "", 153.493, 7.25, 20.1, 25., "", 4.5, 81.32, 0.917}, 
 {"SVN", "Europe", "Slovenia", "2020-06-12", 1490., 2., 1.571, 109., 0., 0., 
  716.714, 0.962, 0.756, 52.431, 0., 0., 1.46, 0., 0., 6., 2.886, "", "", "", 
  "", 767., 88463., 42.552, 0.369, 603., 0.29, 0.002, 500., 
  "tests performed", "", "", "", "", "", "", "", "", "", 39.81, 2.078932*^6, 
  102.619, 44.5, 19.062, 12.93, 31400.84, "", 153.493, 7.25, 20.1, 25., "", 
  4.5, 81.32, 0.917}, {"SVN", "Europe", "Slovenia", "2020-06-13", 1492., 2., 
  1.143, 109., 0., 0., 717.676, 0.962, 0.55, 52.431, 0., 0., 1.52, 0., 0., 
  6., 2.886, "", "", "", "", 291., 88754., 42.692, 0.14, 612., 0.294, 0.002, 
  500., "tests performed", "", "", "", "", "", "", "", "", "", 39.81, 
  2.078932*^6, 102.619, 44.5, 19.062, 12.93, 31400.84, "", 153.493, 7.25, 
  20.1, 25., "", 4.5, 81.32, 0.917}, {"SVN", "Europe", "Slovenia", 
  "2020-06-14", 1495., 3., 1.429, 109., 0., 0., 719.119, 1.443, 0.687, 
  52.431, 0., 0., 1.6, 0., 0., 6., 2.886, 0., 0., 0.047, 0.023, 212., 88966., 
  42.794, 0.102, 612., 0.294, 0.003, 333.3, "tests performed", "", "", "", 
  "", "", "", "", "", "", 39.81, 2.078932*^6, 102.619, 44.5, 19.062, 12.93, 
  31400.84, "", 153.493, 7.25, 20.1, 25., "", 4.5, 81.32, 0.917}, 
 {"SVN", "Europe", "Slovenia", "2020-06-15", 1496., 1., 1.571, 109., 0., 0., 
  719.6, 0.481, 0.756, 52.431, 0., 0., 1.64, 1., 0.481, 7., 3.367, "", "", 
  "", "", 567., 89533., 43.067, 0.273, 576., 0.277, 0.003, 333.3, 
  "tests performed", "", "", "", "", "", "", "", "", "", 39.81, 2.078932*^6, 
  102.619, 44.5, 19.062, 12.93, 31400.84, "", 153.493, 7.25, 20.1, 25., "", 
  4.5, 81.32, 0.917}, {"SVN", "Europe", "Slovenia", "2020-06-16", 1499., 3., 
  1.857, 109., 0., 0., 721.043, 1.443, 0.893, 52.431, 0., 0., 1.68, 1., 
  0.481, 7., 3.367, "", "", "", "", 986., 90519., 43.541, 0.474, 612., 0.294, 
  0.004, 250., "tests performed", "", "", "", "", "", "", "", "", "", 39.81, 
  2.078932*^6, 102.619, 44.5, 19.062, 12.93, 31400.84, "", 153.493, 7.25, 
  20.1, 25., "", 4.5, 81.32, 0.917}, {"SVN", "Europe", "Slovenia", 
  "2020-06-17", 1503., 4., 2.143, 109., 0., 0., 722.967, 1.924, 1.031, 
  52.431, 0., 0., 1.74, 1., 0.481, 7., 3.367, "", "", "", "", 952., 91471., 
  43.999, 0.458, 640., 0.308, 0.005, 200., "tests performed", "", "", "", "", 
  "", "", "", "", "", 39.81, 2.078932*^6, 102.619, 44.5, 19.062, 12.93, 
  31400.84, "", 153.493, 7.25, 20.1, 25., "", 4.5, 81.32, 0.917}, 
 {"SVN", "Europe", "Slovenia", "2020-06-18", 1511., 8., 3.286, 109., 0., 0., 
  726.815, 3.848, 1.58, 52.431, 0., 0., 1.78, 1., 0.481, 6., 2.886, "", "", 
  "", "", 902., 92373., 44.433, 0.434, 668., 0.321, 0.005, 200., 
  "tests performed", "", "", "", "", "", "", "", "", "", 39.81, 2.078932*^6, 
  102.619, 44.5, 19.062, 12.93, 31400.84, "", 153.493, 7.25, 20.1, 25., "", 
  4.5, 81.32, 0.917}, {"SVN", "Europe", "Slovenia", "2020-06-19", 1513., 2., 
  3.286, 109., 0., 0., 727.778, 0.962, 1.58, 52.431, 0., 0., 1.74, 1., 0.481, 
  8., 3.848, "", "", "", "", 1147., 93520., 44.985, 0.552, 722., 0.347, 
  0.005, 200., "tests performed", "", "", "", "", "", "", "", "", "", 39.81, 
  2.078932*^6, 102.619, 44.5, 19.062, 12.93, 31400.84, "", 153.493, 7.25, 
  20.1, 25., "", 4.5, 81.32, 0.917}, {"SVN", "Europe", "Slovenia", 
  "2020-06-20", 1519., 6., 3.857, 109., 0., 0., 730.664, 2.886, 1.855, 
  52.431, 0., 0., 1.74, 1., 0.481, 6., 2.886, "", "", "", "", 758., 94278., 
  45.349, 0.365, 789., 0.38, 0.005, 200., "tests performed", "", "", "", "", 
  "", "", "", "", "", 39.81, 2.078932*^6, 102.619, 44.5, 19.062, 12.93, 
  31400.84, "", 153.493, 7.25, 20.1, 25., "", 4.5, 81.32, 0.917}, 
 {"SVN", "Europe", "Slovenia", "2020-06-21", 1520., 1., 3.571, 109., 0., 0., 
  731.145, 0.481, 1.718, 52.431, 0., 0., 1.74, 1., 0.481, 6., 2.886, 0.047, 
  0.023, 0.142, 0.068, 271., 94549., 45.48, 0.13, 798., 0.384, 0.004, 250., 
  "tests performed", "", "", "", "", "", "", "", "", "", 39.81, 2.078932*^6, 
  102.619, 44.5, 19.062, 12.93, 31400.84, "", 153.493, 7.25, 20.1, 25., "", 
  4.5, 81.32, 0.917}, {"SVN", "Europe", "Slovenia", "2020-06-22", 1521., 1., 
  3.571, 109., 0., 0., 731.626, 0.481, 1.718, 52.431, 0., 0., 1.79, 1., 
  0.481, 6., 2.886, "", "", "", "", 984., 95533., 45.953, 0.473, 857., 0.412, 
  0.006, 166.7, "tests performed", "", "", "", "", "", "", "", "", "", 39.81, 
  2.078932*^6, 102.619, 44.5, 19.062, 12.93, 31400.84, "", 153.493, 7.25, 
  20.1, 25., "", 4.5, 81.32, 0.917}, {"SVN", "Europe", "Slovenia", 
  "2020-06-23", 1534., 13., 5., 109., 0., 0., 737.879, 6.253, 2.405, 52.431, 
  0., 0., 1.85, 1., 0.481, 5., 2.405, "", "", "", "", 1222., 96755., 46.541, 
  0.588, 891., 0.429, 0.006, 166.7, "tests performed", "", "", "", "", "", 
  "", "", "", "", 39.81, 2.078932*^6, 102.619, 44.5, 19.062, 12.93, 31400.84, 
  "", 153.493, 7.25, 20.1, 25., "", 4.5, 81.32, 0.917}, 
 {"SVN", "Europe", "Slovenia", "2020-06-24", 1541., 7., 5.429, 109., 0., 0., 
  741.246, 3.367, 2.611, 52.431, 0., 0., 1.82, 2., 0.962, 7., 3.367, "", "", 
  "", "", 1212., 97967., 47.124, 0.583, 928., 0.446, 0.005, 200., 
  "tests performed", "", "", "", "", "", "", "", "", "", 39.81, 2.078932*^6, 
  102.619, 44.5, 19.062, 12.93, 31400.84, "", 153.493, 7.25, 20.1, 25., "", 
  4.5, 81.32, 0.917}, {"SVN", "Europe", "Slovenia", "2020-06-25", 1547., 6., 
  5.143, 109., 0., 0., 744.132, 2.886, 2.474, 52.431, 0., 0., 1.8, 2., 0.962, 
  7., 3.367, "", "", "", "", 843., 98810., 47.529, 0.405, 920., 0.443, 0.007, 
  142.9, "tests performed", "", "", "", "", "", "", "", "", "", 39.81, 
  2.078932*^6, 102.619, 44.5, 19.062, 12.93, 31400.84, "", 153.493, 7.25, 
  20.1, 25., "", 4.5, 81.32, 0.917}, {"SVN", "Europe", "Slovenia", 
  "2020-06-26", 1558., 11., 6.429, 109., 0., 0., 749.423, 5.291, 3.092, 
  52.431, 0., 0., 1.8, 1., 0.481, 8., 3.848, "", "", "", "", 878., 99688., 
  47.952, 0.422, 881., 0.424, 0.008, 125., "tests performed", "", "", "", "", 
  "", "", "", "", "", 39.81, 2.078932*^6, 102.619, 44.5, 19.062, 12.93, 
  31400.84, "", 153.493, 7.25, 20.1, 25., "", 4.5, 81.32, 0.917}, 
 {"SVN", "Europe", "Slovenia", "2020-06-27", 1572., 14., 7.571, 109., 0., 0., 
  756.157, 6.734, 3.642, 52.431, 0., 0., 1.78, 0., 0., 8., 3.848, "", "", "", 
  "", 625., 100313., 48.252, 0.301, 862., 0.415, 0.01, 100., 
  "tests performed", "", "", "", "", "", "", "", "", "", 39.81, 2.078932*^6, 
  102.619, 44.5, 19.062, 12.93, 31400.84, "", 153.493, 7.25, 20.1, 25., "", 
  4.5, 81.32, 0.917}, {"SVN", "Europe", "Slovenia", "2020-06-28", 1581., 9., 
  8.714, 111., 2., 0.286, 760.487, 4.329, 4.192, 53.393, 0.962, 0.137, 1.75, 
  0., 0., 7., 3.367, 0.142, 0.068, 0.142, 0.068, 300., 100613., 48.396, 
  0.144, 866., 0.417, 0.01, 100., "tests performed", "", "", "", "", "", "", 
  "", "", "", 39.81, 2.078932*^6, 102.619, 44.5, 19.062, 12.93, 31400.84, "", 
  153.493, 7.25, 20.1, 25., "", 4.5, 81.32, 0.917}, 
 {"SVN", "Europe", "Slovenia", "2020-06-29", 1585., 4., 9.143, 111., 0., 
  0.286, 762.411, 1.924, 4.398, 53.393, 0., 0.137, 1.72, 0., 0., 8., 3.848, 
  "", "", "", "", 1085., 101698., 48.918, 0.522, 881., 0.424, 0.011, 90.9, 
  "tests performed", "", "", "", "", "", "", "", "", "", 39.81, 2.078932*^6, 
  102.619, 44.5, 19.062, 12.93, 31400.84, "", 153.493, 7.25, 20.1, 25., "", 
  4.5, 81.32, 0.917}, {"SVN", "Europe", "Slovenia", "2020-06-30", 1600., 15., 
  9.429, 111., 0., 0.286, 769.626, 7.215, 4.535, 53.393, 0., 0.137, 1.7, 0., 
  0., 8., 3.848, "", "", "", "", 1399., 103097., 49.591, 0.673, 906., 0.436, 
  0.011, 90.9, "tests performed", "", "", "", "", "", "", "", "", "", 39.81, 
  2.078932*^6, 102.619, 44.5, 19.062, 12.93, 31400.84, "", 153.493, 7.25, 
  20.1, 25., "", 4.5, 81.32, 0.917}, {"SVN", "Europe", "Slovenia", 
  "2020-07-01", 1613., 13., 10.286, 111., 0., 0.286, 775.879, 6.253, 4.948, 
  53.393, 0., 0.137, 1.69, 0., 0., 8., 3.848, "", "", "", "", 1198., 104295., 
  50.168, 0.576, 904., 0.435, 0.014, 71.4, "tests performed", "", "", "", "", 
  "", "", "", "", "", 39.81, 2.078932*^6, 102.619, 44.5, 19.062, 12.93, 
  31400.84, "", 153.493, 7.25, 20.1, 25., "", 4.5, 81.32, 0.917}, 
 {"SVN", "Europe", "Slovenia", "2020-07-02", 1634., 21., 12.429, 111., 0., 
  0.286, 785.98, 10.101, 5.978, 53.393, 0., 0.137, 1.68, 0., 0., 9., 4.329, 
  "", "", "", "", 1274., 105569., 50.78, 0.613, 966., 0.465, 0.014, 71.4, 
  "tests performed", "", "", "", "", "", "", "", "", "", 39.81, 2.078932*^6, 
  102.619, 44.5, 19.062, 12.93, 31400.84, "", 153.493, 7.25, 20.1, 25., "", 
  4.5, 81.32, 0.917}, {"SVN", "Europe", "Slovenia", "2020-07-03", 1650., 16., 
  13.143, 111., 0., 0.286, 793.677, 7.696, 6.322, 53.393, 0., 0.137, 1.65, 
  0., 0., 10., 4.81, "", "", "", "", 1456., 107025., 51.481, 0.7, 1048., 
  0.504, 0.015, 66.7, "tests performed", "", "", "", "", "", "", "", "", "", 
  39.81, 2.078932*^6, 102.619, 44.5, 19.062, 12.93, 31400.84, "", 153.493, 
  7.25, 20.1, 25., "", 4.5, 81.32, 0.917}, {"SVN", "Europe", "Slovenia", 
  "2020-07-04", 1679., 29., 15.286, 111., 0., 0.286, 807.626, 13.949, 7.353, 
  53.393, 0., 0.137, 1.62, 0., 0., 6., 2.886, "", "", "", "", 716., 107741., 
  51.825, 0.344, 1061., 0.51, 0.016, 62.5, "tests performed", "", "", "", "", 
  "", "", "", "", "", 39.81, 2.078932*^6, 102.619, 44.5, 19.062, 12.93, 
  31400.84, "", 153.493, 7.25, 20.1, 25., "", 4.5, 81.32, 0.917}, 
 {"SVN", "Europe", "Slovenia", "2020-07-05", 1700., 21., 17., 111., 0., 0., 
  817.728, 10.101, 8.177, 53.393, 0., 0., 1.57, 0., 0., 6., 2.886, 0., 0., 
  0.189, 0.091, 530., 108271., 52.08, 0.255, 1094., 0.526, 0.017, 58.8, 
  "tests performed", "", "", "", "", "", "", "", "", "", 39.81, 2.078932*^6, 
  102.619, 44.5, 19.062, 12.93, 31400.84, "", 153.493, 7.25, 20.1, 25., "", 
  4.5, 81.32, 0.917}, {"SVN", "Europe", "Slovenia", "2020-07-06", 1716., 16., 
  18.714, 111., 0., 0., 825.424, 7.696, 9.002, 53.393, 0., 0., 1.51, 0., 0., 
  11., 5.291, "", "", "", "", 1325., 109596., 52.717, 0.637, 1128., 0.543, 
  0.018, 55.6, "tests performed", "", "", "", "", "", "", "", "", "", 39.81, 
  2.078932*^6, 102.619, 44.5, 19.062, 12.93, 31400.84, "", 153.493, 7.25, 
  20.1, 25., "", 4.5, 81.32, 0.917}, {"SVN", "Europe", "Slovenia", 
  "2020-07-07", 1739., 23., 19.857, 111., 0., 0., 836.487, 11.063, 9.552, 
  53.393, 0., 0., 1.42, 0., 0., 12., 5.772, "", "", "", "", 1607., 111203., 
  53.49, 0.773, 1158., 0.557, 0.019, 52.6, "tests performed", "", "", "", "", 
  "", "", "", "", "", 39.81, 2.078932*^6, 102.619, 44.5, 19.062, 12.93, 
  31400.84, "", 153.493, 7.25, 20.1, 25., "", 4.5, 81.32, 0.917}, 
 {"SVN", "Europe", "Slovenia", "2020-07-08", 1763., 24., 21.429, 111., 0., 
  0., 848.032, 11.544, 10.307, 53.393, 0., 0., 1.35, 0., 0., 14., 6.734, "", 
  "", "", "", 1271., 112474., 54.102, 0.611, 1168., 0.562, 0.017, 58.8, 
  "tests performed", "", "", "", "", "", "", "", "", "", 39.81, 2.078932*^6, 
  102.619, 44.5, 19.062, 12.93, 31400.84, "", 153.493, 7.25, 20.1, 25., "", 
  4.5, 81.32, 0.917}, {"SVN", "Europe", "Slovenia", "2020-07-09", 1776., 13., 
  20.286, 111., 0., 0., 854.285, 6.253, 9.758, 53.393, 0., 0., 1.29, 0., 0., 
  15., 7.215, "", "", "", "", 1390., 113864., 54.77, 0.669, 1185., 0.57, 
  0.017, 58.8, "tests performed", "", "", "", "", "", "", "", "", "", 39.81, 
  2.078932*^6, 102.619, 44.5, 19.062, 12.93, 31400.84, "", 153.493, 7.25, 
  20.1, 25., "", 4.5, 81.32, 0.917}, {"SVN", "Europe", "Slovenia", 
  "2020-07-10", 1793., 17., 20.429, 111., 0., 0., 862.462, 8.177, 9.826, 
  53.393, 0., 0., 1.25, 0., 0., 16., 7.696, "", "", "", "", 1159., 115023., 
  55.328, 0.557, 1143., 0.55, 0.019, 52.6, "tests performed", "", "", "", "", 
  "", "", "", "", "", 39.81, 2.078932*^6, 102.619, 44.5, 19.062, 12.93, 
  31400.84, "", 153.493, 7.25, 20.1, 25., "", 4.5, 81.32, 0.917}, 
 {"SVN", "Europe", "Slovenia", "2020-07-11", 1827., 34., 21.143, 111., 0., 
  0., 878.817, 16.355, 10.17, 53.393, 0., 0., 1.22, 0., 0., 16., 7.696, "", 
  "", "", "", 560., 115583., 55.597, 0.269, 1120., 0.539, 0.018, 55.6, 
  "tests performed", "", "", "", "", "", "", "", "", "", 39.81, 2.078932*^6, 
  102.619, 44.5, 19.062, 12.93, 31400.84, "", 153.493, 7.25, 20.1, 25., "", 
  4.5, 81.32, 0.917}, {"SVN", "Europe", "Slovenia", "2020-07-12", 1841., 14., 
  20.143, 111., 0., 0., 885.551, 6.734, 9.689, 53.393, 0., 0., 1.18, 1., 
  0.481, 16., 7.696, 0.047, 0.023, 0.71, 0.341, 440., 116023., 55.809, 0.212, 
  1107., 0.532, 0.017, 58.8, "tests performed", "", "", "", "", "", "", "", 
  "", "", 39.81, 2.078932*^6, 102.619, 44.5, 19.062, 12.93, 31400.84, "", 
  153.493, 7.25, 20.1, 25., "", 4.5, 81.32, 0.917}, 
 {"SVN", "Europe", "Slovenia", "2020-07-13", 1849., 8., 19., 111., 0., 0., 
  889.399, 3.848, 9.139, 53.393, 0., 0., 1.14, 1., 0.481, 17., 8.177, "", "", 
  "", "", 1218., 117241., 56.395, 0.586, 1092., 0.525, 0.016, 62.5, 
  "tests performed", "", "", "", "", "", "", "", "", "", 39.81, 2.078932*^6, 
  102.619, 44.5, 19.062, 12.93, 31400.84, "", 153.493, 7.25, 20.1, 25., "", 
  4.5, 81.32, 0.917}, {"SVN", "Europe", "Slovenia", "2020-07-14", 1859., 10., 
  17.143, 111., 0., 0., 894.209, 4.81, 8.246, 53.393, 0., 0., 1.09, 1., 
  0.481, 17., 8.177, "", "", "", "", 1112., 118353., 56.93, 0.535, 1021., 
  0.491, 0.016, 62.5, "tests performed", "", "", "", "", "", "", "", "", "", 
  39.81, 2.078932*^6, 102.619, 44.5, 19.062, 12.93, 31400.84, "", 153.493, 
  7.25, 20.1, 25., "", 4.5, 81.32, 0.917}, {"SVN", "Europe", "Slovenia", 
  "2020-07-15", 1878., 19., 16.429, 111., 0., 0., 903.348, 9.139, 7.902, 
  53.393, 0., 0., 1.08, 2., 0.962, 16., 7.696, "", "", "", "", 1032., 
  119385., 57.426, 0.496, 987., 0.475, 0.017, 58.8, "tests performed", "", 
  "", "", "", "", "", "", "", "", 39.81, 2.078932*^6, 102.619, 44.5, 19.062, 
  12.93, 31400.84, "", 153.493, 7.25, 20.1, 25., "", 4.5, 81.32, 0.917}, 
 {"SVN", "Europe", "Slovenia", "2020-07-16", 1897., 19., 17.286, 111., 0., 
  0., 912.488, 9.139, 8.315, 53.393, 0., 0., 1.07, 1., 0.481, 18., 8.658, "", 
  "", "", "", 1012., 120397., 57.913, 0.487, 933., 0.449, 0.019, 52.6, 
  "tests performed", "", "", "", "", "", "", "", "", "", 39.81, 2.078932*^6, 
  102.619, 44.5, 19.062, 12.93, 31400.84, "", 153.493, 7.25, 20.1, 25., "", 
  4.5, 81.32, 0.917}, {"SVN", "Europe", "Slovenia", "2020-07-17", 1916., 19., 
  17.571, 111., 0., 0., 921.627, 9.139, 8.452, 53.393, 0., 0., 1.07, 1., 
  0.481, 19., 9.139, "", "", "", "", 1027., 121424., 58.407, 0.494, 914., 
  0.44, 0.017, 58.8, "tests performed", "", "", "", "", "", "", "", "", "", 
  39.81, 2.078932*^6, 102.619, 44.5, 19.062, 12.93, 31400.84, "", 153.493, 
  7.25, 20.1, 25., "", 4.5, 81.32, 0.917}, {"SVN", "Europe", "Slovenia", 
  "2020-07-18", 1940., 24., 16.143, 111., 0., 0., 933.171, 11.544, 7.765, 
  53.393, 0., 0., 1.06, 2., 0.962, 19., 9.139, "", "", "", "", 480., 121904., 
  58.638, 0.231, 903., 0.434, 0.016, 62.5, "tests performed", "", "", "", "", 
  "", "", "", "", "", 39.81, 2.078932*^6, 102.619, 44.5, 19.062, 12.93, 
  31400.84, "", 153.493, 7.25, 20.1, 25., "", 4.5, 81.32, 0.917}, 
 {"SVN", "Europe", "Slovenia", "2020-07-19", 1946., 6., 15., 112., 1., 0.143, 
  936.058, 2.886, 7.215, 53.874, 0.481, 0.069, 1.06, 3., 1.443, 19., 9.139, 
  0.142, 0.068, 0.521, 0.25, 371., 122275., 58.816, 0.178, 893., 0.43, 0.016, 
  62.5, "tests performed", "", "", "", "", "", "", "", "", "", 39.81, 
  2.078932*^6, 102.619, 44.5, 19.062, 12.93, 31400.84, "", 153.493, 7.25, 
  20.1, 25., "", 4.5, 81.32, 0.917}, {"SVN", "Europe", "Slovenia", 
  "2020-07-20", 1953., 7., 14.857, 113., 1., 0.286, 939.425, 3.367, 7.147, 
  54.355, 0.481, 0.137, 1.07, 3., 1.443, 19., 9.139, "", "", "", "", 914., 
  123189., 59.256, 0.44, 850., 0.409, 0.02, 50., "tests performed", "", "", 
  "", "", "", "", "", "", "", 50., 2.078932*^6, 102.619, 44.5, 19.062, 12.93, 
  31400.84, "", 153.493, 7.25, 20.1, 25., "", 4.5, 81.32, 0.917}, 
 {"SVN", "Europe", "Slovenia", "2020-07-21", 1977., 24., 16.857, 114., 1., 
  0.429, 950.969, 11.544, 8.109, 54.836, 0.481, 0.206, 1.08, 3., 1.443, 22., 
  10.582, "", "", "", "", 1150., 124339., 59.809, 0.553, 855., 0.411, 0.021, 
  47.6, "tests performed", "", "", "", "", "", "", "", "", "", 50., 
  2.078932*^6, 102.619, 44.5, 19.062, 12.93, 31400.84, "", 153.493, 7.25, 
  20.1, 25., "", 4.5, 81.32, 0.917}, {"SVN", "Europe", "Slovenia", 
  "2020-07-22", 2006., 29., 18.286, 115., 1., 0.571, 964.919, 13.949, 8.796, 
  55.317, 0.481, 0.275, 1.07, 2., 0.962, 22., 10.582, "", "", "", "", 935., 
  125274., 60.259, 0.45, 841., 0.405, 0.023, 43.5, "tests performed", "", "", 
  "", "", "", "", "", "", "", 50., 2.078932*^6, 102.619, 44.5, 19.062, 12.93, 
  31400.84, "", 153.493, 7.25, 20.1, 25., "", 4.5, 81.32, 0.917}, 
 {"SVN", "Europe", "Slovenia", "2020-07-23", 2033., 27., 19.429, 115., 0., 
  0.571, 977.906, 12.987, 9.345, 55.317, 0., 0.275, 1.04, 2., 0.962, 24., 
  11.544, "", "", "", "", 848., 126122., 60.667, 0.408, 818., 0.393, 0.024, 
  41.7, "tests performed", "", "", "", "", "", "", "", "", "", 50., 
  2.078932*^6, 102.619, 44.5, 19.062, 12.93, 31400.84, "", 153.493, 7.25, 
  20.1, 25., "", 4.5, 81.32, 0.917}, {"SVN", "Europe", "Slovenia", 
  "2020-07-24", 2052., 19., 19.429, 115., 0., 0.571, 987.045, 9.139, 9.345, 
  55.317, 0., 0.275, 1.01, 2., 0.962, 23., 11.063, "", "", "", "", 918., 
  127040., 61.108, 0.442, 802., 0.386, 0.022, 45.5, "tests performed", "", 
  "", "", "", "", "", "", "", "", 50., 2.078932*^6, 102.619, 44.5, 19.062, 
  12.93, 31400.84, "", 153.493, 7.25, 20.1, 25., "", 4.5, 81.32, 0.917}, 
 {"SVN", "Europe", "Slovenia", "2020-07-25", 2066., 14., 18., 116., 1., 
  0.714, 993.779, 6.734, 8.658, 55.798, 0.481, 0.344, 0.98, 4., 1.924, 19., 
  9.139, "", "", "", "", 565., 127605., 61.38, 0.272, 814., 0.392, 0.024, 
  41.7, "tests performed", "", "", "", "", "", "", "", "", "", 50., 
  2.078932*^6, 102.619, 44.5, 19.062, 12.93, 31400.84, "", 153.493, 7.25, 
  20.1, 25., "", 4.5, 81.32, 0.917}, {"SVN", "Europe", "Slovenia", 
  "2020-07-26", 2082., 16., 19.429, 116., 0., 0.571, 1001.476, 7.696, 9.345, 
  55.798, 0., 0.275, 0.98, 4., 1.924, 21., 10.101, 0.095, 0.046, 0.899, 
  0.433, 335., 127940., 61.541, 0.161, 809., 0.389, 0.024, 41.7, 
  "tests performed", "", "", "", "", "", "", "", "", "", 50., 2.078932*^6, 
  102.619, 44.5, 19.062, 12.93, 31400.84, "", 153.493, 7.25, 20.1, 25., "", 
  4.5, 81.32, 0.917}, {"SVN", "Europe", "Slovenia", "2020-07-27", 2087., 5., 
  19.143, 116., 0., 0.429, 1003.881, 2.405, 9.208, 55.798, 0., 0.206, 0.96, 
  3., 1.443, 20., 9.62, "", "", "", "", 874., 128814., 61.962, 0.42, 804., 
  0.387, 0.022, 45.5, "tests performed", "", "", "", "", "", "", "", "", "", 
  50., 2.078932*^6, 102.619, 44.5, 19.062, 12.93, 31400.84, "", 153.493, 
  7.25, 20.1, 25., "", 4.5, 81.32, 0.917}, {"SVN", "Europe", "Slovenia", 
  "2020-07-28", 2101., 14., 17.714, 117., 1., 0.429, 1010.615, 6.734, 8.521, 
  56.279, 0.481, 0.206, 0.94, 3., 1.443, 17., 8.177, "", "", "", "", 919., 
  129733., 62.404, 0.442, 771., 0.371, 0.02, 50., "tests performed", "", "", 
  "", "", "", "", "", "", "", 50., 2.078932*^6, 102.619, 44.5, 19.062, 12.93, 
  31400.84, "", 153.493, 7.25, 20.1, 25., "", 4.5, 81.32, 0.917}, 
 {"SVN", "Europe", "Slovenia", "2020-07-29", 2115., 14., 15.571, 117., 0., 
  0.286, 1017.349, 6.734, 7.49, 56.279, 0., 0.137, 0.93, 4., 1.924, 21., 
  10.101, "", "", "", "", 879., 130612., 62.826, 0.423, 763., 0.367, 0.02, 
  50., "tests performed", "", "", "", "", "", "", "", "", "", 50., 
  2.078932*^6, 102.619, 44.5, 19.062, 12.93, 31400.84, "", 153.493, 7.25, 
  20.1, 25., "", 4.5, 81.32, 0.917}, {"SVN", "Europe", "Slovenia", 
  "2020-07-30", 2139., 24., 15.143, 117., 0., 0.286, 1028.894, 11.544, 7.284, 
  56.279, 0., 0.137, 0.93, 5., 2.405, 22., 10.582, "", "", "", "", 917., 
  131529., 63.268, 0.441, 772., 0.371, 0.019, 52.6, "tests performed", "", 
  "", "", "", "", "", "", "", "", 50., 2.078932*^6, 102.619, 44.5, 19.062, 
  12.93, 31400.84, "", 153.493, 7.25, 20.1, 25., "", 4.5, 81.32, 0.917}, 
 {"SVN", "Europe", "Slovenia", "2020-07-31", 2156., 17., 14.857, 119., 2., 
  0.571, 1037.071, 8.177, 7.147, 57.241, 0.962, 0.275, 0.93, 5., 2.405, 24., 
  11.544, "", "", "", "", 892., 132421., 63.697, 0.429, 769., 0.37, 0.02, 
  50., "tests performed", "", "", "", "", "", "", "", "", "", 50., 
  2.078932*^6, 102.619, 44.5, 19.062, 12.93, 31400.84, "", 153.493, 7.25, 
  20.1, 25., "", 4.5, 81.32, 0.917}, {"SVN", "Europe", "Slovenia", 
  "2020-08-01", 2171., 15., 15., 119., 0., 0.429, 1044.286, 7.215, 7.215, 
  57.241, 0., 0.206, 0.92, 5., 2.405, 22., 10.582, "", "", "", "", 374., 
  132795., 63.877, 0.18, 741., 0.356, 0.019, 52.6, "tests performed", "", "", 
  "", "", "", "", "", "", "", 50., 2.078932*^6, 102.619, 44.5, 19.062, 12.93, 
  31400.84, "", 153.493, 7.25, 20.1, 25., "", 4.5, 81.32, 0.917}, 
 {"SVN", "Europe", "Slovenia", "2020-08-02", 2180., 9., 14., 120., 1., 0.571, 
  1048.615, 4.329, 6.734, 57.722, 0.481, 0.275, 0.92, 2., 0.962, 22., 10.582, 
  0.095, 0.046, 0.426, 0.205, 272., 133067., 64.007, 0.131, 732., 0.352, 
  0.018, 55.6, "tests performed", "", "", "", "", "", "", "", "", "", 50., 
  2.078932*^6, 102.619, 44.5, 19.062, 12.93, 31400.84, "", 153.493, 7.25, 
  20.1, 25., "", 4.5, 81.32, 0.917}, {"SVN", "Europe", "Slovenia", 
  "2020-08-03", 2181., 1., 13.429, 122., 2., 0.857, 1049.096, 0.481, 6.459, 
  58.684, 0.962, 0.412, 0.93, 1., 0.481, 20., 9.62, "", "", "", "", 890., 
  133957., 64.435, 0.428, 735., 0.354, 0.017, 58.8, "tests performed", "", 
  "", "", "", "", "", "", "", "", 50., 2.078932*^6, 102.619, 44.5, 19.062, 
  12.93, 31400.84, "", 153.493, 7.25, 20.1, 25., "", 4.5, 81.32, 0.917}, 
 {"SVN", "Europe", "Slovenia", "2020-08-04", 2190., 9., 12.714, 123., 1., 
  0.857, 1053.426, 4.329, 6.116, 59.165, 0.481, 0.412, 0.94, 2., 0.962, 22., 
  10.582, "", "", "", "", 974., 134931., 64.904, 0.469, 743., 0.357, 0.018, 
  55.6, "tests performed", "", "", "", "", "", "", "", "", "", 50., 
  2.078932*^6, 102.619, 44.5, 19.062, 12.93, 31400.84, "", 153.493, 7.25, 
  20.1, 25., "", 4.5, 81.32, 0.917}, {"SVN", "Europe", "Slovenia", 
  "2020-08-05", 2208., 18., 13.286, 124., 1., 1., 1062.084, 8.658, 6.391, 
  59.646, 0.481, 0.481, 0.96, 3., 1.443, 22., 10.582, "", "", "", "", 771., 
  135702., 65.275, 0.371, 727., 0.35, 0.017, 58.8, "tests performed", "", "", 
  "", "", "", "", "", "", "", 50., 2.078932*^6, 102.619, 44.5, 19.062, 12.93, 
  31400.84, "", 153.493, 7.25, 20.1, 25., "", 4.5, 81.32, 0.917}, 
 {"SVN", "Europe", "Slovenia", "2020-08-06", 2223., 15., 12., 125., 1., 
  1.143, 1069.299, 7.215, 5.772, 60.127, 0.481, 0.55, 0.98, 3., 1.443, 24., 
  11.544, "", "", "", "", 753., 136455., 65.637, 0.362, 704., 0.339, 0.016, 
  62.5, "tests performed", "", "", "", "", "", "", "", "", "", 50., 
  2.078932*^6, 102.619, 44.5, 19.062, 12.93, 31400.84, "", 153.493, 7.25, 
  20.1, 25., "", 4.5, 81.32, 0.917}, {"SVN", "Europe", "Slovenia", 
  "2020-08-07", 2233., 10., 11., 125., 0., 0.857, 1074.109, 4.81, 5.291, 
  60.127, 0., 0.412, 1.01, 4., 1.924, 24., 11.544, "", "", "", "", 829., 
  137284., 66.036, 0.399, 695., 0.334, 0.016, 62.5, "tests performed", "", 
  "", "", "", "", "", "", "", "", 50., 2.078932*^6, 102.619, 44.5, 19.062, 
  12.93, 31400.84, "", 153.493, 7.25, 20.1, 25., "", 4.5, 81.32, 0.917}, 
 {"SVN", "Europe", "Slovenia", "2020-08-08", 2247., 14., 10.857, 126., 1., 
  1., 1080.843, 6.734, 5.222, 60.608, 0.481, 0.481, 1.06, 3., 1.443, 22., 
  10.582, "", "", "", "", 304., 137588., 66.182, 0.146, 685., 0.329, 0.014, 
  71.4, "tests performed", "", "", "", "", "", "", "", "", "", 50., 
  2.078932*^6, 102.619, 44.5, 19.062, 12.93, 31400.84, "", 153.493, 7.25, 
  20.1, 25., "", 4.5, 81.32, 0.917}, {"SVN", "Europe", "Slovenia", 
  "2020-08-09", 2249., 2., 9.857, 127., 1., 1., 1081.805, 0.962, 4.741, 
  61.089, 0.481, 0.481, 1.11, 3., 1.443, 24., 11.544, 0.142, 0.068, 0.615, 
  0.296, 322., 137910., 66.337, 0.155, 692., 0.333, 0.015, 66.7, 
  "tests performed", "", "", "", "", "", "", "", "", "", 50., 2.078932*^6, 
  102.619, 44.5, 19.062, 12.93, 31400.84, "", 153.493, 7.25, 20.1, 25., "", 
  4.5, 81.32, 0.917}, {"SVN", "Europe", "Slovenia", "2020-08-10", 2255., 6., 
  10.571, 128., 1., 0.857, 1084.692, 2.886, 5.085, 61.57, 0.481, 0.412, 1.19, 
  3., 1.443, 24., 11.544, "", "", "", "", 1058., 138968., 66.846, 0.509, 
  716., 0.344, 0.016, 62.5, "tests performed", "", "", "", "", "", "", "", 
  "", "", 50., 2.078932*^6, 102.619, 44.5, 19.062, 12.93, 31400.84, "", 
  153.493, 7.25, 20.1, 25., "", 4.5, 81.32, 0.917}, 
 {"SVN", "Europe", "Slovenia", "2020-08-11", 2272., 17., 11.714, 129., 1., 
  0.857, 1092.869, 8.177, 5.635, 62.051, 0.481, 0.412, 1.27, 2., 0.962, 23., 
  11.063, "", "", "", "", 1118., 140086., 67.384, 0.538, 736., 0.354, 0.018, 
  55.6, "tests performed", "", "", "", "", "", "", "", "", "", 50., 
  2.078932*^6, 102.619, 44.5, 19.062, 12.93, 31400.84, "", 153.493, 7.25, 
  20.1, 25., "", 4.5, 81.32, 0.917}, {"SVN", "Europe", "Slovenia", 
  "2020-08-12", 2303., 31., 13.571, 129., 0., 0.714, 1107.78, 14.912, 6.528, 
  62.051, 0., 0.344, 1.33, 2., 0.962, 23., 11.063, "", "", "", "", 856., 
  140942., 67.795, 0.412, 749., 0.36, 0.021, 47.6, "tests performed", "", "", 
  "", "", "", "", "", "", "", 50., 2.078932*^6, 102.619, 44.5, 19.062, 12.93, 
  31400.84, "", 153.493, 7.25, 20.1, 25., "", 4.5, 81.32, 0.917}, 
 {"SVN", "Europe", "Slovenia", "2020-08-13", 2332., 29., 15.571, 129., 0., 
  0.571, 1121.73, 13.949, 7.49, 62.051, 0., 0.275, 1.36, 3., 1.443, 19., 
  9.139, "", "", "", "", 937., 141879., 68.246, 0.451, 775., 0.373, 0.025, 
  40., "tests performed", "", "", "", "", "", "", "", "", "", 50., 
  2.078932*^6, 102.619, 44.5, 19.062, 12.93, 31400.84, "", 153.493, 7.25, 
  20.1, 25., "", 4.5, 81.32, 0.917}, {"SVN", "Europe", "Slovenia", 
  "2020-08-14", 2369., 37., 19.429, 129., 0., 0.571, 1139.527, 17.798, 9.345, 
  62.051, 0., 0.275, 1.38, 3., 1.443, 18., 8.658, "", "", "", "", 1034., 
  142913., 68.743, 0.497, 804., 0.387, 0.027, 37., "tests performed", "", "", 
  "", "", "", "", "", "", "", 50., 2.078932*^6, 102.619, 44.5, 19.062, 12.93, 
  31400.84, "", 153.493, 7.25, 20.1, 25., "", 4.5, 81.32, 0.917}, 
 {"SVN", "Europe", "Slovenia", "2020-08-15", 2401., 32., 22., 129., 0., 
  0.429, 1154.92, 15.393, 10.582, 62.051, 0., 0.206, 1.37, 3., 1.443, 16., 
  7.696, "", "", "", "", 382., 143295., 68.927, 0.184, 815., 0.392, 0.029, 
  34.5, "tests performed", "", "", "", "", "", "", "", "", "", 50., 
  2.078932*^6, 102.619, 44.5, 19.062, 12.93, 31400.84, "", 153.493, 7.25, 
  20.1, 25., "", 4.5, 81.32, 0.917}, {"SVN", "Europe", "Slovenia", 
  "2020-08-16", 2416., 15., 23.857, 129., 0., 0.286, 1162.135, 7.215, 11.476, 
  62.051, 0., 0.137, 1.35, 3., 1.443, 17., 8.177, 0.047, 0.023, 0.568, 0.273, 
  393., 143688., 69.116, 0.189, 825., 0.397, 0.03, 33.3, "tests performed", 
  "", "", "", "", "", "", "", "", "", 50., 2.078932*^6, 102.619, 44.5, 
  19.062, 12.93, 31400.84, "", 153.493, 7.25, 20.1, 25., "", 4.5, 81.32, 
  0.917}, {"SVN", "Europe", "Slovenia", "2020-08-17", 2429., 13., 24.857, 
  129., 0., 0.143, 1168.388, 6.253, 11.957, 62.051, 0., 0.069, 1.35, 3., 
  1.443, 19., 9.139, "", "", "", "", 1143., 144831., 69.666, 0.55, 838., 
  0.403, 0.031, 32.3, "tests performed", "", "", "", "", "", "", "", "", "", 
  50., 2.078932*^6, 102.619, 44.5, 19.062, 12.93, 31400.84, "", 153.493, 
  7.25, 20.1, 25., "", 4.5, 81.32, 0.917}, {"SVN", "Europe", "Slovenia", 
  "2020-08-18", 2456., 27., 26.286, 129., 0., 0., 1181.376, 12.987, 12.644, 
  62.051, 0., 0., 1.34, 3., 1.443, 16., 7.696, "", "", "", "", 1092., 
  145923., 70.191, 0.525, 834., 0.401, 0.033, 30.3, "tests performed", "", 
  "", "", "", "", "", "", "", "", 50., 2.078932*^6, 102.619, 44.5, 19.062, 
  12.93, 31400.84, "", 153.493, 7.25, 20.1, 25., "", 4.5, 81.32, 0.917}, 
 {"SVN", "Europe", "Slovenia", "2020-08-19", 2493., 37., 27.143, 129., 0., 
  0., 1199.173, 17.798, 13.056, 62.051, 0., 0., 1.33, 3., 1.443, 17., 8.177, 
  "", "", "", "", 1168., 147091., 70.753, 0.562, 878., 0.422, 0.033, 30.3, 
  "tests performed", "", "", "", "", "", "", "", "", "", 50., 2.078932*^6, 
  102.619, 44.5, 19.062, 12.93, 31400.84, "", 153.493, 7.25, 20.1, 25., "", 
  4.5, 81.32, 0.917}, {"SVN", "Europe", "Slovenia", "2020-08-20", 2536., 43., 
  29.143, 129., 0., 0., 1219.857, 20.684, 14.018, 62.051, 0., 0., 1.33, 2., 
  0.962, 17., 8.177, "", "", "", "", 1096., 148187., 71.28, 0.527, 901., 
  0.433, 0.032, 31.2, "tests performed", "", "", "", "", "", "", "", "", "", 
  50., 2.078932*^6, 102.619, 44.5, 19.062, 12.93, 31400.84, "", 153.493, 
  7.25, 20.1, 25., "", 4.5, 81.32, 0.917}, {"SVN", "Europe", "Slovenia", 
  "2020-08-21", 2574., 38., 29.286, 130., 1., 0.143, 1238.136, 18.279, 
  14.087, 62.532, 0.481, 0.069, 1.31, 0., 0., 18., 8.658, "", "", "", "", 
  1203., 149390., 71.859, 0.579, 925., 0.445, 0.033, 30.3, "tests performed", 
  "", "", "", "", "", "", "", "", "", 50., 2.078932*^6, 102.619, 44.5, 
  19.062, 12.93, 31400.84, "", 153.493, 7.25, 20.1, 25., "", 4.5, 81.32, 
  0.917}, {"SVN", "Europe", "Slovenia", "2020-08-22", 2617., 43., 30.857, 
  131., 1., 0.286, 1258.819, 20.684, 14.843, 63.013, 0.481, 0.137, 1.29, 0., 
  0., 18., 8.658, "", "", "", "", 760., 150150., 72.225, 0.366, 979., 0.471, 
  0.034, 29.4, "tests performed", "", "", "", "", "", "", "", "", "", 50., 
  2.078932*^6, 102.619, 44.5, 19.062, 12.93, 31400.84, "", 153.493, 7.25, 
  20.1, 25., "", 4.5, 81.32, 0.917}, {"SVN", "Europe", "Slovenia", 
  "2020-08-23", 2651., 34., 33.571, 131., 0., 0.286, 1275.174, 16.355, 
  16.148, 63.013, 0., 0.137, 1.27, 0., 0., 17., 8.177, 0., 0., 0.521, 0.25, 
  543., 150693., 72.486, 0.261, 1001., 0.481, 0.034, 29.4, "tests performed", 
  "", "", "", "", "", "", "", "", "", 50., 2.078932*^6, 102.619, 44.5, 
  19.062, 12.93, 31400.84, "", 153.493, 7.25, 20.1, 25., "", 4.5, 81.32, 
  0.917}, {"SVN", "Europe", "Slovenia", "2020-08-24", 2665., 14., 33.714, 
  133., 2., 0.571, 1281.908, 6.734, 16.217, 63.975, 0.962, 0.275, 1.24, 0., 
  0., 17., 8.177, "", "", "", "", 1370., 152063., 73.145, 0.659, 1033., 
  0.497, 0.032, 31.2, "tests performed", "", "", "", "", "", "", "", "", "", 
  50., 2.078932*^6, 102.619, 44.5, 19.062, 12.93, 31400.84, "", 153.493, 
  7.25, 20.1, 25., "", 4.5, 81.32, 0.917}, {"SVN", "Europe", "Slovenia", 
  "2020-08-25", 2686., 21., 32.857, 133., 0., 0.571, 1292.01, 10.101, 15.805, 
  63.975, 0., 0.275, 1.21, 0., 0., 17., 8.177, "", "", "", "", 1439., 
  153502., 73.837, 0.692, 1083., 0.521, 0.03, 33.3, "tests performed", "", 
  "", "", "", "", "", "", "", "", 50., 2.078932*^6, 102.619, 44.5, 19.062, 
  12.93, 31400.84, "", 153.493, 7.25, 20.1, 25., "", 4.5, 81.32, 0.917}, 
 {"SVN", "Europe", "Slovenia", "2020-08-26", 2722., 36., 32.714, 133., 0., 
  0.571, 1309.326, 17.317, 15.736, 63.975, 0., 0.275, 1.19, 0., 0., 20., 
  9.62, "", "", "", "", 1299., 154801., 74.462, 0.625, 1101., 0.53, 0.028, 
  35.7, "tests performed", "", "", "", "", "", "", "", "", "", 50., 
  2.078932*^6, 102.619, 44.5, 19.062, 12.93, 31400.84, "", 153.493, 7.25, 
  20.1, 25., "", 4.5, 81.32, 0.917}, {"SVN", "Europe", "Slovenia", 
  "2020-08-27", 2755., 33., 31.286, 133., 0., 0.571, 1325.2, 15.874, 15.049, 
  63.975, 0., 0.275, 1.19, 1., 0.481, 23., 11.063, "", "", "", "", 1338., 
  156139., 75.105, 0.644, 1136., 0.546, 0.028, 35.7, "tests performed", "", 
  "", "", "", "", "", "", "", "", 50., 2.078932*^6, 102.619, 44.5, 19.062, 
  12.93, 31400.84, "", 153.493, 7.25, 20.1, 25., "", 4.5, 81.32, 0.917}, 
 {"SVN", "Europe", "Slovenia", "2020-08-28", 2797., 42., 31.857, 133., 0., 
  0.429, 1345.402, 20.203, 15.324, 63.975, 0., 0.206, 1.2, 1., 0.481, 22., 
  10.582, "", "", "", "", 1328., 157467., 75.744, 0.639, 1154., 0.555, 0.027, 
  37., "tests performed", "", "", "", "", "", "", "", "", "", 50., 
  2.078932*^6, 102.619, 44.5, 19.062, 12.93, 31400.84, "", 153.493, 7.25, 
  20.1, 25., "", 4.5, 81.32, 0.917}, {"SVN", "Europe", "Slovenia", 
  "2020-08-29", 2834., 37., 31., 133., 0., 0.286, 1363.2, 17.798, 14.912, 
  63.975, 0., 0.137, 1.22, 2., 0.962, 23., 11.063, "", "", "", "", 769., 
  158236., 76.114, 0.37, 1155., 0.556, 0.026, 38.5, "tests performed", "", 
  "", "", "", "", "", "", "", "", 50., 2.078932*^6, 102.619, 44.5, 19.062, 
  12.93, 31400.84, "", 153.493, 7.25, 20.1, 25., "", 4.5, 81.32, 0.917}, 
 {"SVN", "Europe", "Slovenia", "2020-08-30", 2865., 31., 30.571, 133., 0., 
  0.286, 1378.111, 14.912, 14.705, 63.975, 0., 0.137, 1.23, 3., 1.443, 24., 
  11.544, 0.142, 0.068, 0.71, 0.341, 588., 158824., 76.397, 0.283, 1162., 
  0.559, 0.027, 37., "tests performed", "", "", "", "", "", "", "", "", "", 
  50., 2.078932*^6, 102.619, 44.5, 19.062, 12.93, 31400.84, "", 153.493, 
  7.25, 20.1, 25., "", 4.5, 81.32, 0.917}, {"SVN", "Europe", "Slovenia", 
  "2020-08-31", 2883., 18., 31.143, 133., 0., 0., 1386.77, 8.658, 14.98, 
  63.975, 0., 0., 1.25, 3., 1.443, 25., 12.025, "", "", "", "", 1415., 
  160239., 77.078, 0.681, 1168., 0.562, 0.029, 34.5, "tests performed", "", 
  "", "", "", "", "", "", "", "", 50., 2.078932*^6, 102.619, 44.5, 19.062, 
  12.93, 31400.84, "", 153.493, 7.25, 20.1, 25., "", 4.5, 81.32, 0.917}, 
 {"SVN", "Europe", "Slovenia", "2020-09-01", 2924., 41., 34., 133., 0., 0., 
  1406.491, 19.722, 16.355, 63.975, 0., 0., 1.26, 3., 1.443, 25., 12.025, "", 
  "", "", "", 1608., 161847., 77.851, 0.773, 1192., 0.573, 0.031, 32.3, 
  "tests performed", "", "", "", "", "", "", "", "", "", 50., 2.078932*^6, 
  102.619, 44.5, 19.062, 12.93, 31400.84, "", 153.493, 7.25, 20.1, 25., "", 
  4.5, 81.32, 0.917}, {"SVN", "Europe", "Slovenia", "2020-09-02", 2979., 55., 
  36.714, 134., 1., 0.143, 1432.947, 26.456, 17.66, 64.456, 0.481, 0.069, 
  1.27, 4., 1.924, 26., 12.506, "", "", "", "", 1653., 163500., 78.646, 
  0.795, 1243., 0.598, 0.032, 31.2, "tests performed", "", "", "", "", "", 
  "", "", "", "", 50., 2.078932*^6, 102.619, 44.5, 19.062, 12.93, 31400.84, 
  "", 153.493, 7.25, 20.1, 25., "", 4.5, 81.32, 0.917}, 
 {"SVN", "Europe", "Slovenia", "2020-09-03", 3032., 53., 39.571, 134., 0., 
  0.143, 1458.441, 25.494, 19.034, 64.456, 0., 0.069, 1.27, 4., 1.924, 26., 
  12.506, "", "", "", "", 1733., 165233., 79.48, 0.834, 1299., 0.625, 0.031, 
  32.3, "tests performed", "", "", "", "", "", "", "", "", "", 50., 
  2.078932*^6, 102.619, 44.5, 19.062, 12.93, 31400.84, "", 153.493, 7.25, 
  20.1, 25., "", 4.5, 81.32, 0.917}, {"SVN", "Europe", "Slovenia", 
  "2020-09-04", 3079., 47., 40.286, 134., 0., 0.143, 1481.049, 22.608, 
  19.378, 64.456, 0., 0.069, 1.28, 3., 1.443, 24., 11.544, "", "", "", "", 
  1708., 166941., 80.301, 0.822, 1353., 0.651, 0.03, 33.3, "tests performed", 
  "", "", "", "", "", "", "", "", "", 50., 2.078932*^6, 102.619, 44.5, 
  19.062, 12.93, 31400.84, "", 153.493, 7.25, 20.1, 25., "", 4.5, 81.32, 
  0.917}, {"SVN", "Europe", "Slovenia", "2020-09-05", 3122., 43., 41.143, 
  135., 1., 0.286, 1501.733, 20.684, 19.79, 64.937, 0.481, 0.137, 1.29, 3., 
  1.443, 22., 10.582, "", "", "", "", 1212., 168153., 80.884, 0.583, 1417., 
  0.682, 0.03, 33.3, "tests performed", "", "", "", "", "", "", "", "", "", 
  50., 2.078932*^6, 102.619, 44.5, 19.062, 12.93, 31400.84, "", 153.493, 
  7.25, 20.1, 25., "", 4.5, 81.32, 0.917}, {"SVN", "Europe", "Slovenia", 
  "2020-09-06", 3165., 43., 42.857, 135., 0., 0.286, 1522.416, 20.684, 
  20.615, 64.937, 0., 0.137, 1.32, 3., 1.443, 23., 11.063, 0.095, 0.046, 
  0.805, 0.387, 706., 168859., 81.224, 0.34, 1434., 0.69, 0.031, 32.3, 
  "tests performed", "", "", "", "", "", "", "", "", "", 50., 2.078932*^6, 
  102.619, 44.5, 19.062, 12.93, 31400.84, "", 153.493, 7.25, 20.1, 25., "", 
  4.5, 81.32, 0.917}, {"SVN", "Europe", "Slovenia", "2020-09-07", 3190., 25., 
  43.857, 135., 0., 0.286, 1534.442, 12.025, 21.096, 64.937, 0., 0.137, 1.35, 
  4., 1.924, 26., 12.506, "", "", "", "", 1581., 170440., 81.984, 0.76, 
  1457., 0.701, 0.03, 33.3, "tests performed", "", "", "", "", "", "", "", 
  "", "", 50., 2.078932*^6, 102.619, 44.5, 19.062, 12.93, 31400.84, "", 
  153.493, 7.25, 20.1, 25., "", 4.5, 81.32, 0.917}, 
 {"SVN", "Europe", "Slovenia", "2020-09-08", 3232., 42., 44., 135., 0., 
  0.286, 1554.644, 20.203, 21.165, 64.937, 0., 0.137, 1.38, 4., 1.924, 28., 
  13.468, "", "", "", "", 2560., 173000., 83.216, 1.231, 1593., 0.766, 0.03, 
  33.3, "tests performed", "", "", "", "", "", "", "", "", "", 50., 
  2.078932*^6, 102.619, 44.5, 19.062, 12.93, 31400.84, "", 153.493, 7.25, 
  20.1, 25., "", 4.5, 81.32, 0.917}, {"SVN", "Europe", "Slovenia", 
  "2020-09-09", 3312., 80., 47.571, 135., 0., 0.143, 1593.126, 38.481, 
  22.883, 64.937, 0., 0.069, 1.41, 4., 1.924, 27., 12.987, "", "", "", "", 
  2489., 175489., 84.413, 1.197, 1713., 0.824, 0.03, 33.3, "tests performed", 
  "", "", "", "", "", "", "", "", "", 50., 2.078932*^6, 102.619, 44.5, 
  19.062, 12.93, 31400.84, "", 153.493, 7.25, 20.1, 25., "", 4.5, 81.32, 
  0.917}, {"SVN", "Europe", "Slovenia", "2020-09-10", 3389., 77., 51., 135., 
  0., 0.143, 1630.164, 37.038, 24.532, 64.937, 0., 0.069, 1.43, 5., 2.405, 
  26., 12.506, "", "", "", "", 2758., 178247., 85.74, 1.327, 1859., 0.894, 
  0.032, 31.2, "tests performed", "", "", "", "", "", "", "", "", "", 50., 
  2.078932*^6, 102.619, 44.5, 19.062, 12.93, 31400.84, "", 153.493, 7.25, 
  20.1, 25., "", 4.5, 81.32, 0.917}, {"SVN", "Europe", "Slovenia", 
  "2020-09-11", 3497., 108., 59.714, 135., 0., 0.143, 1682.114, 51.95, 
  28.724, 64.937, 0., 0.069, 1.45, 6., 2.886, 27., 12.987, "", "", "", "", 
  3191., 181438., 87.275, 1.535, 2071., 0.996, 0.033, 30.3, 
  "tests performed", "", "", "", "", "", "", "", "", "", 50., 2.078932*^6, 
  102.619, 44.5, 19.062, 12.93, 31400.84, "", 153.493, 7.25, 20.1, 25., "", 
  4.5, 81.32, 0.917}, {"SVN", "Europe", "Slovenia", "2020-09-12", 3603., 
  106., 68.714, 135., 0., 0., 1733.101, 50.988, 33.053, 64.937, 0., 0., 1.46, 
  6., 2.886, 31., 14.912, "", "", "", "", 1793., 183231., 88.137, 0.862, 
  2154., 1.036, 0.035, 28.6, "tests performed", "", "", "", "", "", "", "", 
  "", "", 50., 2.078932*^6, 102.619, 44.5, 19.062, 12.93, 31400.84, "", 
  153.493, 7.25, 20.1, 25., "", 4.5, 81.32, 0.917}, 
 {"SVN", "Europe", "Slovenia", "2020-09-13", 3702., 99., 76.714, 135., 0., 
  0., 1780.722, 47.621, 36.901, 64.937, 0., 0., 1.45, 7., 3.367, 38., 18.279, 
  0.189, 0.091, 1.42, 0.683, 1110., 184341., 88.671, 0.534, 2212., 1.064, 
  0.036, 27.8, "tests performed", "", "", "", "", "", "", "", "", "", 50., 
  2.078932*^6, 102.619, 44.5, 19.062, 12.93, 31400.84, "", 153.493, 7.25, 
  20.1, 25., "", 4.5, 81.32, 0.917}, {"SVN", "Europe", "Slovenia", 
  "2020-09-14", 3749., 47., 79.857, 135., 0., 0., 1803.33, 22.608, 38.413, 
  64.937, 0., 0., 1.42, 9., 4.329, 42., 20.203, "", "", "", "", 2247., 
  186588., 89.752, 1.081, 2307., 1.11, 0.037, 27., "tests performed", "", "", 
  "", "", "", "", "", "", "", 50., 2.078932*^6, 102.619, 44.5, 19.062, 12.93, 
  31400.84, "", 153.493, 7.25, 20.1, 25., "", 4.5, 81.32, 0.917}, 
 {"SVN", "Europe", "Slovenia", "2020-09-15", 3831., 82., 85.571, 135., 0., 
  0., 1842.773, 39.443, 41.161, 64.937, 0., 0., 1.4, 10., 4.81, 50., 24.051, 
  "", "", "", "", 3123., 189711., 91.254, 1.502, 2387., 1.148, 0.038, 26.3, 
  "tests performed", "", "", "", "", "", "", "", "", "", 50., 2.078932*^6, 
  102.619, 44.5, 19.062, 12.93, 31400.84, "", 153.493, 7.25, 20.1, 25., "", 
  4.5, 81.32, 0.917}, {"SVN", "Europe", "Slovenia", "2020-09-16", 3954., 
  123., 91.714, 135., 0., 0., 1901.938, 59.165, 44.116, 64.937, 0., 0., 1.38, 
  11., 5.291, 61., 29.342, "", "", "", "", 3070., 192781., 92.731, 1.477, 
  2470., 1.188, 0.039, 25.6, "tests performed", "", "", "", "", "", "", "", 
  "", "", 50., 2.078932*^6, 102.619, 44.5, 19.062, 12.93, 31400.84, "", 
  153.493, 7.25, 20.1, 25., "", 4.5, 81.32, 0.917}, 
 {"SVN", "Europe", "Slovenia", "2020-09-17", 4058., 104., 95.571, 136., 1., 
  0.143, 1951.964, 50.026, 45.971, 65.418, 0.481, 0.069, 1.36, 11., 5.291, 
  62., 29.823, "", "", "", "", 3557., 196338., 94.442, 1.711, 2584., 1.243, 
  0.039, 25.6, "tests performed", "", "", "", "", "", "", "", "", "", 50., 
  2.078932*^6, 102.619, 44.5, 19.062, 12.93, 31400.84, "", 153.493, 7.25, 
  20.1, 25., "", 4.5, 81.32, 0.917}, {"SVN", "Europe", "Slovenia", 
  "2020-09-18", 4195., 137., 99.714, 140., 4., 0.714, 2017.863, 65.899, 
  47.964, 67.342, 1.924, 0.344, 1.35, 11., 5.291, 67., 32.228, "", "", "", 
  "", 3070., 199408., 95.918, 1.477, 2567., 1.235, 0.039, 25.6, 
  "tests performed", "", "", "", "", "", "", "", "", "", 50., 2.078932*^6, 
  102.619, 44.5, 19.062, 12.93, 31400.84, "", 153.493, 7.25, 20.1, 25., "", 
  4.5, 81.32, 0.917}, {"SVN", "Europe", "Slovenia", "2020-09-19", 4309., 
  114., 100.857, 141., 1., 0.857, 2072.699, 54.836, 48.514, 67.823, 0.481, 
  0.412, 1.34, 10., 4.81, 67., 32.228, "", "", "", "", 2288., 201696., 
  97.019, 1.101, 2638., 1.269, 0.039, 25.6, "tests performed", "", "", "", 
  "", "", "", "", "", "", 50., 2.078932*^6, 102.619, 44.5, 19.062, 12.93, 
  31400.84, "", 153.493, 7.25, 20.1, 25., "", 4.5, 81.32, 0.917}, 
 {"SVN", "Europe", "Slovenia", "2020-09-20", 4420., 111., 102.571, 142., 1., 
  1., 2126.092, 53.393, 49.339, 68.304, 0.481, 0.481, 1.33, 13., 6.253, 66., 
  31.747, 0.521, 0.25, 2.556, 1.229, 984., 202680., 97.492, 0.473, 2620., 
  1.26, 0.039, 25.6, "tests performed", "", "", "", "", "", "", "", "", "", 
  50., 2.078932*^6, 102.619, 44.5, 19.062, 12.93, 31400.84, "", 153.493, 
  7.25, 20.1, 25., "", 4.5, 81.32, 0.917}, {"SVN", "Europe", "Slovenia", 
  "2020-09-21", 4470., 50., 103., 142., 0., 1., 2150.142, 24.051, 49.545, 
  68.304, 0., 0.481, 1.32, 15., 7.215, 70., 33.671, "", "", "", "", 2335., 
  205015., 98.616, 1.123, 2632., 1.266, 0.039, 25.6, "tests performed", "", 
  "", "", "", "", "", "", "", "", 50., 2.078932*^6, 102.619, 44.5, 19.062, 
  12.93, 31400.84, "", 153.493, 7.25, 20.1, 25., "", 4.5, 81.32, 0.917}, 
 {"SVN", "Europe", "Slovenia", "2020-09-22", 4558., 88., 103.857, 142., 0., 
  1., 2192.472, 42.329, 49.957, 68.304, 0., 0.481, 1.31, 13., 6.253, 71., 
  34.152, "", "", "", "", 2616., 207631., 99.874, 1.258, 2560., 1.231, 0.041, 
  24.4, "tests performed", "", "", "", "", "", "", "", "", "", 50., 
  2.078932*^6, 102.619, 44.5, 19.062, 12.93, 31400.84, "", 153.493, 7.25, 
  20.1, 25., "", 4.5, 81.32, 0.917}, {"SVN", "Europe", "Slovenia", 
  "2020-09-23", 4694., 136., 105.714, 143., 1., 1.143, 2257.89, 65.418, 
  50.85, 68.785, 0.481, 0.55, 1.31, 10., 4.81, 65., 31.266, "", "", "", "", 
  2848., 210479., 101.244, 1.37, 2528., 1.216, 0.043, 23.3, 
  "tests performed", "", "", "", "", "", "", "", "", "", 50., 2.078932*^6, 
  102.619, 44.5, 19.062, 12.93, 31400.84, "", 153.493, 7.25, 20.1, 25., "", 
  4.5, 81.32, 0.917}, {"SVN", "Europe", "Slovenia", "2020-09-24", 4816., 
  122., 108.286, 145., 2., 1.286, 2316.574, 58.684, 52.087, 69.747, 0.962, 
  0.618, 1.32, 13., 6.253, 63., 30.304, "", "", "", "", 3645., 214124., 
  102.997, 1.753, 2541., 1.222, 0.046, 21.7, "tests performed", "", "", "", 
  "", "", "", "", "", "", 50., 2.078932*^6, 102.619, 44.5, 19.062, 12.93, 
  31400.84, "", 153.493, 7.25, 20.1, 25., "", 4.5, 81.32, 0.917}, 
 {"SVN", "Europe", "Slovenia", "2020-09-25", 5007., 191., 116., 145., 0., 
  0.714, 2408.448, 91.874, 55.798, 69.747, 0., 0.344, 1.34, 15., 7.215, 60., 
  28.861, "", "", "", "", 2775., 216899., 104.332, 1.335, 2499., 1.202, 0.05, 
  20., "tests performed", "", "", "", "", "", "", "", "", "", 50., 
  2.078932*^6, 102.619, 44.5, 19.062, 12.93, 31400.84, "", 153.493, 7.25, 
  20.1, 25., "", 4.5, 81.32, 0.917}, {"SVN", "Europe", "Slovenia", 
  "2020-09-26", 5191., 184., 126., 146., 1., 0.714, 2496.955, 88.507, 60.608, 
  70.228, 0.481, 0.344, 1.34, 17., 8.177, 72., 34.633, "", "", "", "", 1917., 
  218816., 105.254, 0.922, 2446., 1.177, 0.054, 18.5, "tests performed", "", 
  "", "", "", "", "", "", "", "", 50., 2.078932*^6, 102.619, 44.5, 19.062, 
  12.93, 31400.84, "", 153.493, 7.25, 20.1, 25., "", 4.5, 81.32, 0.917}, 
 {"SVN", "Europe", "Slovenia", "2020-09-27", 5350., 159., 132.857, 147., 1., 
  0.714, 2573.437, 76.482, 63.906, 70.709, 0.481, 0.344, 1.34, 17., 8.177, 
  80., 38.481, 0.663, 0.319, 3.408, 1.639, 909., 219725., 105.691, 0.437, 
  2435., 1.171, 0.054, 18.5, "tests performed", "", "", "", "", "", "", "", 
  "", "", 50., 2.078932*^6, 102.619, 44.5, 19.062, 12.93, 31400.84, "", 
  153.493, 7.25, 20.1, 25., "", 4.5, 81.32, 0.917}, 
 {"SVN", "Europe", "Slovenia", "2020-09-28", 5388., 38., 131.143, 149., 2., 
  1., 2591.715, 18.279, 63.082, 71.671, 0.962, 0.481, 1.33, 16., 7.696, 79., 
  38., "", "", "", "", 2382., 222107., 106.837, 1.146, 2442., 1.175, 0.054, 
  18.5, "tests performed", "", "", "", "", "", "", "", "", "", 50., 
  2.078932*^6, 102.619, 44.5, 19.062, 12.93, 31400.84, "", 153.493, 7.25, 
  20.1, 25., "", 4.5, 81.32, 0.917}, {"SVN", "Europe", "Slovenia", 
  "2020-09-29", 5487., 99., 132.714, 149., 0., 1., 2639.336, 47.621, 63.838, 
  71.671, 0., 0.481, 1.34, 16., 7.696, 84., 40.405, "", "", "", "", 3391., 
  225498., 108.468, 1.631, 2552., 1.228, 0.056, 17.9, "tests performed", "", 
  "", "", "", "", "", "", "", "", 50., 2.078932*^6, 102.619, 44.5, 19.062, 
  12.93, 31400.84, "", 153.493, 7.25, 20.1, 25., "", 4.5, 81.32, 0.917}, 
 {"SVN", "Europe", "Slovenia", "2020-09-30", 5690., 203., 142.286, 150., 1., 
  1., 2736.982, 97.646, 68.442, 72.152, 0.481, 0.481, 1.35, 16., 7.696, 86., 
  41.367, "", "", "", "", 2899., 228397., 109.863, 1.394, 2560., 1.231, 
  0.059, 16.9, "tests performed", "", "", "", "", "", "", "", "", "", 50., 
  2.078932*^6, 102.619, 44.5, 19.062, 12.93, 31400.84, "", 153.493, 7.25, 
  20.1, 25., "", 4.5, 81.32, 0.917}, {"SVN", "Europe", "Slovenia", 
  "2020-10-01", 5865., 175., 149.857, 152., 2., 1., 2821.16, 84.178, 72.084, 
  73.114, 0.962, 0.481, 1.37, 15., 7.215, 86., 41.367, "", "", "", "", 3281., 
  231678., 111.441, 1.578, 2508., 1.206, 0.062, 16.1, "tests performed", "", 
  "", "", "", "", "", "", "", "", 50., 2.078932*^6, 102.619, 44.5, 19.062, 
  12.93, 31400.84, "", 153.493, 7.25, 20.1, 25., "", 4.5, 81.32, 0.917}, 
 {"SVN", "Europe", "Slovenia", "2020-10-02", 6103., 238., 156.571, 154., 2., 
  1.286, 2935.642, 114.482, 75.313, 74.076, 0.962, 0.618, 1.4, 15., 7.215, 
  86., 41.367, "", "", "", "", 2893., 234571., 112.832, 1.392, 2525., 1.215, 
  0.064, 15.6, "tests performed", "", "", "", "", "", "", "", "", "", 47.22, 
  2.078932*^6, 102.619, 44.5, 19.062, 12.93, 31400.84, "", 153.493, 7.25, 
  20.1, 25., "", 4.5, 81.32, 0.917}, {"SVN", "Europe", "Slovenia", 
  "2020-10-03", 6330., 227., 162.714, 155., 1., 1.286, 3044.833, 109.191, 
  78.268, 74.558, 0.481, 0.618, 1.42, 15., 7.215, 94., 45.216, "", "", "", 
  "", 1940., 236511., 113.766, 0.933, 2528., 1.216, 0.065, 15.4, 
  "tests performed", "", "", "", "", "", "", "", "", "", 47.22, 2.078932*^6, 
  102.619, 44.5, 19.062, 12.93, 31400.84, "", 153.493, 7.25, 20.1, 25., "", 
  4.5, 81.32, 0.917}, {"SVN", "Europe", "Slovenia", "2020-10-04", 6498., 
  168., 164., 155., 0., 1.143, 3125.643, 80.811, 78.887, 74.558, 0., 0.55, 
  1.44, 16., 7.696, 101., 48.583, 0.284, 0.137, 4.023, 1.935, 1034., 237545., 
  114.263, 0.497, 2546., 1.225, 0.066, 15.2, "tests performed", "", "", "", 
  "", "", "", "", "", "", 47.22, 2.078932*^6, 102.619, 44.5, 19.062, 12.93, 
  31400.84, "", 153.493, 7.25, 20.1, 25., "", 4.5, 81.32, 0.917}, 
 {"SVN", "Europe", "Slovenia", "2020-10-05", 6673., 175., 183.571, 156., 1., 
  1., 3209.821, 84.178, 88.301, 75.039, 0.481, 0.481, 1.47, 21., 10.101, 
  107., 51.469, "", "", "", "", 2509., 240054., 115.47, 1.207, 2564., 1.233, 
  0.071, 14.1, "tests performed", "", "", "", "", "", "", "", "", "", 47.22, 
  2.078932*^6, 102.619, 44.5, 19.062, 12.93, 31400.84, "", 153.493, 7.25, 
  20.1, 25., "", 4.5, 81.32, 0.917}, {"SVN", "Europe", "Slovenia", 
  "2020-10-06", 6764., 91., 182.429, 159., 3., 1.429, 3253.594, 43.772, 
  87.751, 76.482, 1.443, 0.687, 1.48, 20., 9.62, 111., 53.393, "", "", "", 
  "", 3998., 244052., 117.393, 1.923, 2651., 1.275, 0.077, 13., 
  "tests performed", "", "", "", "", "", "", "", "", "", 47.22, 2.078932*^6, 
  102.619, 44.5, 19.062, 12.93, 31400.84, "", 153.493, 7.25, 20.1, 25., "", 
  4.5, 81.32, 0.917}, {"SVN", "Europe", "Slovenia", "2020-10-07", 7120., 
  356., 204.286, 159., 0., 1.286, 3424.835, 171.242, 98.265, 76.482, 0., 
  0.618, 1.52, 22., 10.582, 122., 58.684, "", "", "", "", 3655., 247707., 
  119.151, 1.758, 2759., 1.327, 0.085, 11.8, "tests performed", "", "", "", 
  "", "", "", "", "", "", 47.22, 2.078932*^6, 102.619, 44.5, 19.062, 12.93, 
  31400.84, "", 153.493, 7.25, 20.1, 25., "", 4.5, 81.32, 0.917}, 
 {"SVN", "Europe", "Slovenia", "2020-10-08", 7507., 387., 234.571, 160., 1., 
  1.143, 3610.989, 186.153, 112.833, 76.963, 0.481, 0.55, 1.55, 21., 10.101, 
  131., 63.013, "", "", "", "", 3682., 251389., 120.922, 1.771, 2816., 1.355, 
  0.09, 11.1, "tests performed", "", "", "", "", "", "", "", "", "", 47.22, 
  2.078932*^6, 102.619, 44.5, 19.062, 12.93, 31400.84, "", 153.493, 7.25, 
  20.1, 25., "", 4.5, 81.32, 0.917}, {"SVN", "Europe", "Slovenia", 
  "2020-10-09", 7872., 365., 252.714, 165., 5., 1.571, 3786.56, 175.571, 
  121.56, 79.368, 2.405, 0.756, 1.57, 23., 11.063, 138., 66.38, "", "", "", 
  "", 4362., 255751., 123.02, 2.098, 3026., 1.456, 0.091, 11., 
  "tests performed", "", "", "", "", "", "", "", "", "", 47.22, 2.078932*^6, 
  102.619, 44.5, 19.062, 12.93, 31400.84, "", 153.493, 7.25, 20.1, 25., "", 
  4.5, 81.32, 0.917}, {"SVN", "Europe", "Slovenia", "2020-10-10", 8252., 
  380., 274.571, 167., 2., 1.714, 3969.346, 182.786, 132.073, 80.33, 0.962, 
  0.825, 1.6, 21., 10.101, 149., 71.671, "", "", "", "", 2956., 258707., 
  124.442, 1.422, 3171., 1.525, 0.097, 10.3, "tests performed", "", "", "", 
  "", "", "", "", "", "", 47.22, 2.078932*^6, 102.619, 44.5, 19.062, 12.93, 
  31400.84, "", 153.493, 7.25, 20.1, 25., "", 4.5, 81.32, 0.917}, 
 {"SVN", "Europe", "Slovenia", "2020-10-11", 8663., 411., 309.286, 167., 0., 
  1.714, 4167.043, 197.698, 148.771, 80.33, 0., 0.825, 1.62, 27., 12.987, 
  158., 76.001, 1.278, 0.615, 6.247, 3.005, 1404., 260111., 125.118, 0.675, 
  3224., 1.551, 0.1, 10., "tests performed", "", "", "", "", "", "", "", "", 
  "", 47.22, 2.078932*^6, 102.619, 44.5, 19.062, 12.93, 31400.84, "", 
  153.493, 7.25, 20.1, 25., "", 4.5, 81.32, 0.917}, 
 {"SVN", "Europe", "Slovenia", "2020-10-12", 8832., 169., 308.429, 169., 2., 
  1.857, 4248.335, 81.292, 148.359, 81.292, 0.962, 0.893, 1.64, 26., 12.506, 
  172., 82.735, "", "", "", "", 3308., 263419., 126.709, 1.591, 3338., 1.606, 
  0.105, 9.5, "tests performed", "", "", "", "", "", "", "", "", "", 47.22, 
  2.078932*^6, 102.619, 44.5, 19.062, 12.93, 31400.84, "", 153.493, 7.25, 
  20.1, 25., "", 4.5, 81.32, 0.917}, {"SVN", "Europe", "Slovenia", 
  "2020-10-13", 9231., 399., 352.429, 173., 4., 2., 4440.261, 191.925, 
  169.524, 83.216, 1.924, 0.962, 1.67, 31., 14.912, 180., 86.583, "", "", "", 
  "", 4902., 268321., 129.067, 2.358, 3467., 1.668, 0.116, 8.6, 
  "tests performed", "", "", "", "", "", "", "", "", "", 47.22, 2.078932*^6, 
  102.619, 44.5, 19.062, 12.93, 31400.84, "", 153.493, 7.25, 20.1, 25., "", 
  4.5, 81.32, 0.917}, {"SVN", "Europe", "Slovenia", "2020-10-14", 9938., 
  707., 402.571, 175., 2., 2.286, 4780.339, 340.078, 193.643, 84.178, 0.962, 
  1.099, 1.69, 35., 16.836, 210., 101.013, "", "", "", "", 5287., 273608., 
  131.61, 2.543, 3700., 1.78, 0.122, 8.2, "tests performed", "", "", "", "", 
  "", "", "", "", "", 47.22, 2.078932*^6, 102.619, 44.5, 19.062, 12.93, 
  31400.84, "", 153.493, 7.25, 20.1, 25., "", 4.5, 81.32, 0.917}, 
 {"SVN", "Europe", "Slovenia", "2020-10-15", 10683., 745., 453.714, 176., 1., 
  2.286, 5138.696, 358.357, 218.244, 84.659, 0.481, 1.099, 1.7, 40., 19.241, 
  222., 106.786, "", "", "", "", 5196., 278804., 134.109, 2.499, 3916., 
  1.884, 0.133, 7.5, "tests performed", "", "", "", "", "", "", "", "", "", 
  47.22, 2.078932*^6, 102.619, 44.5, 19.062, 12.93, 31400.84, "", 153.493, 
  7.25, 20.1, 25., "", 4.5, 81.32, 0.917}, {"SVN", "Europe", "Slovenia", 
  "2020-10-16", 11517., 834., 520.714, 180., 4., 2.143, 5539.864, 401.168, 
  250.472, 86.583, 1.924, 1.031, 1.71, 43., 20.684, 240., 115.444, "", "", 
  "", "", 5605., 284409., 136.805, 2.696, 4094., 1.969, 0.145, 6.9, 
  "tests performed", "", "", "", "", "", "", "", "", "", 47.22, 2.078932*^6, 
  102.619, 44.5, 19.062, 12.93, 31400.84, "", 153.493, 7.25, 20.1, 25., "", 
  4.5, 81.32, 0.917}, {"SVN", "Europe", "Slovenia", "2020-10-17", 12416., 
  899., 594.857, 184., 4., 2.429, 5972.297, 432.434, 286.136, 88.507, 1.924, 
  1.168, 1.71, 44., 21.165, 250., 120.254, "", "", "", "", 3765., 288174., 
  138.616, 1.811, 4210., 2.025, 0.152, 6.6, "tests performed", "", "", "", 
  "", "", "", "", "", "", 47.22, 2.078932*^6, 102.619, 44.5, 19.062, 12.93, 
  31400.84, "", 153.493, 7.25, 20.1, 25., "", 4.5, 81.32, 0.917}, 
 {"SVN", "Europe", "Slovenia", "2020-10-18", 13142., 726., 639.857, 188., 4., 
  3., 6321.515, 349.218, 307.782, 90.431, 1.924, 1.443, 1.7, 50., 24.051, 
  265., 127.469, 2.035, 0.979, 11.122, 5.35, 2637., 290811., 139.885, 1.268, 
  4386., 2.11, 0.158, 6.3, "tests performed", "", "", "", "", "", "", "", "", 
  "", 47.22, 2.078932*^6, 102.619, 44.5, 19.062, 12.93, 31400.84, "", 
  153.493, 7.25, 20.1, 25., "", 4.5, 81.32, 0.917}, 
 {"SVN", "Europe", "Slovenia", "2020-10-19", 13679., 537., 692.429, 190., 2., 
  3., 6579.821, 258.306, 333.069, 91.393, 0.962, 1.443, 1.7, 56., 26.937, 
  291., 139.976, "", "", "", "", 4326., 295137., 141.966, 2.081, 4531., 
  2.179, 0.165, 6.1, "tests performed", "", "", "", "", "", "", "", "", "", 
  64.81, 2.078932*^6, 102.619, 44.5, 19.062, 12.93, 31400.84, "", 153.493, 
  7.25, 20.1, 25., "", 4.5, 81.32, 0.917}, {"SVN", "Europe", "Slovenia", 
  "2020-10-20", 14473., 794., 748.857, 192., 2., 2.714, 6961.748, 381.927, 
  360.212, 92.355, 0.962, 1.306, 1.69, 55., 26.456, 313., 150.558, "", "", 
  "", "", 5891., 301028., 144.799, 2.834, 4672., 2.247, 0.185, 5.4, 
  "tests performed", "", "", "", "", "", "", "", "", "", 72.22, 2.078932*^6, 
  102.619, 44.5, 19.062, 12.93, 31400.84, "", 153.493, 7.25, 20.1, 25., "", 
  4.5, 81.32, 0.917}, {"SVN", "Europe", "Slovenia", "2020-10-21", 15982., 
  1509., 863.429, 200., 8., 3.571, 7687.601, 725.853, 415.323, 96.203, 3.848, 
  1.718, 1.69, 55., 26.456, 333., 160.178, "", "", "", "", 6215., 307243., 
  147.789, 2.99, 4805., 2.311, 0.207, 4.8, "tests performed", "", "", "", "", 
  "", "", "", "", "", 72.22, 2.078932*^6, 102.619, 44.5, 19.062, 12.93, 
  31400.84, "", 153.493, 7.25, 20.1, 25., "", 4.5, 81.32, 0.917}, 
 {"SVN", "Europe", "Slovenia", "2020-10-22", 17646., 1664., 994.714, 211., 
  11., 5., 8488.012, 800.411, 478.474, 101.494, 5.291, 2.405, 1.68, 62., 
  29.823, 356., 171.242, "", "", "", "", 6745., 313988., 151.033, 3.244, 
  5026., 2.418, 0.221, 4.5, "tests performed", "", "", "", "", "", "", "", 
  "", "", 72.22, 2.078932*^6, 102.619, 44.5, 19.062, 12.93, 31400.84, "", 
  153.493, 7.25, 20.1, 25., "", 4.5, 81.32, 0.917}, 
 {"SVN", "Europe", "Slovenia", "2020-10-23", 19307., 1661., 1112.857, 214., 
  3., 4.857, 9286.98, 798.968, 535.302, 102.937, 1.443, 2.336, 1.66, 65., 
  31.266, 394., 189.52, "", "", "", "", 7025., 321013., 154.412, 3.379, 
  5229., 2.515, 0.241, 4.1, "tests performed", "", "", "", "", "", "", "", 
  "", "", 72.22, 2.078932*^6, 102.619, 44.5, 19.062, 12.93, 31400.84, "", 
  153.493, 7.25, 20.1, 25., "", 4.5, 81.32, 0.917}, 
 {"SVN", "Europe", "Slovenia", "2020-10-24", 21274., 1967., 1265.429, 235., 
  21., 7.286, 10233.139, 946.159, 608.692, 113.039, 10.101, 3.505, 1.62, 66., 
  31.747, 449., 215.976, "", "", "", "", 5776., 326789., 157.191, 2.778, 
  5516., 2.653, 0.253, 4., "tests performed", "", "", "", "", "", "", "", "", 
  "", 72.22, 2.078932*^6, 102.619, 44.5, 19.062, 12.93, 31400.84, "", 
  153.493, 7.25, 20.1, 25., "", 4.5, 81.32, 0.917}, 
 {"SVN", "Europe", "Slovenia", "2020-10-25", 22950., 1676., 1401.143, 240., 
  5., 7.429, 11039.322, 806.183, 673.972, 115.444, 2.405, 3.573, 1.58, 73., 
  35.114, 508., 244.356, 2.792, 1.343, 22.149, 10.654, 3682., 330471., 
  158.962, 1.771, 5666., 2.725, 0.261, 3.8, "tests performed", "", "", "", 
  "", "", "", "", "", "", 72.22, 2.078932*^6, 102.619, 44.5, 19.062, 12.93, 
  31400.84, "", 153.493, 7.25, 20.1, 25., "", 4.5, 81.32, 0.917}, 
 {"SVN", "Europe", "Slovenia", "2020-10-26", 24080., 1130., 1485.857, 251., 
  11., 8.714, 11582.87, 543.548, 714.721, 120.735, 5.291, 4.192, 1.53, 82., 
  39.443, 523., 251.571, "", "", "", "", 5756., 336227., 161.731, 2.769, 
  5870., 2.824, 0.269, 3.7, "tests performed", "", "", "", "", "", "", "", 
  "", "", 72.22, 2.078932*^6, 102.619, 44.5, 19.062, 12.93, 31400.84, "", 
  153.493, 7.25, 20.1, 25., "", 4.5, 81.32, 0.917}, 
 {"SVN", "Europe", "Slovenia", "2020-10-27", 25603., 1523., 1590., 264., 13., 
  10.286, 12315.458, 732.588, 764.816, 126.988, 6.253, 4.948, 1.47, 88., 
  42.329, 560., 269.369, "", "", "", "", 7471., 343698., 165.324, 3.594, 
  6096., 2.932, 0.285, 3.5, "tests performed", "", "", "", "", "", "", "", 
  "", "", 72.22, 2.078932*^6, 102.619, 44.5, 19.062, 12.93, 31400.84, "", 
  153.493, 7.25, 20.1, 25., "", 4.5, 81.32, 0.917}, 
 {"SVN", "Europe", "Slovenia", "2020-10-28", 28215., 2612., 1747.571, 278., 
  14., 11.143, 13571.872, 1256.414, 840.61, 133.723, 6.734, 5.36, 1.41, 102., 
  49.064, 612., 294.382, "", "", "", "", 7202., 350900., 168.789, 3.464, 
  6237., 3., 0.298, 3.4, "tests performed", "", "", "", "", "", "", "", "", 
  "", 72.22, 2.078932*^6, 102.619, 44.5, 19.062, 12.93, 31400.84, "", 
  153.493, 7.25, 20.1, 25., "", 4.5, 81.32, 0.917}, 
 {"SVN", "Europe", "Slovenia", "2020-10-29", 30705., 2490., 1865.571, 292., 
  14., 11.571, 14769.603, 1197.73, 897.37, 140.457, 6.734, 5.566, 1.35, 119., 
  57.241, 660., 317.471, "", "", "", "", 6368., 357268., 171.852, 3.063, 
  6183., 2.974, 0.304, 3.3, "tests performed", "", "", "", "", "", "", "", 
  "", "", 72.22, 2.078932*^6, 102.619, 44.5, 19.062, 12.93, 31400.84, "", 
  153.493, 7.25, 20.1, 25., "", 4.5, 81.32, 0.917}, 
 {"SVN", "Europe", "Slovenia", "2020-10-30", 32503., 1798., 1885.143, 315., 
  23., 14.429, 15634.47, 864.867, 906.784, 151.52, 11.063, 6.94, 1.28, 128., 
  61.57, 703., 338.154, "", "", "", "", 6710., 363978., 175.079, 3.228, 
  6138., 2.952, 0.302, 3.3, "tests performed", "", "", "", "", "", "", "", 
  "", "", 75.93, 2.078932*^6, 102.619, 44.5, 19.062, 12.93, 31400.84, "", 
  153.493, 7.25, 20.1, 25., "", 4.5, 81.32, 0.917}, 
 {"SVN", "Europe", "Slovenia", "2020-10-31", 34307., 1804., 1861.857, 338., 
  23., 14.714, 16502.223, 867.753, 895.583, 162.583, 11.063, 7.078, 1.23, 
  125., 60.127, 779., 374.712, "", "", "", "", 4807., 368785., 177.392, 
  2.312, 5999., 2.886, 0.301, 3.3, "tests performed", "", "", "", "", "", "", 
  "", "", "", 75.93, 2.078932*^6, 102.619, 44.5, 19.062, 12.93, 31400.84, "", 
  153.493, 7.25, 20.1, 25., "", 4.5, 81.32, 0.917}, 
 {"SVN", "Europe", "Slovenia", "2020-11-01", 35649., 1342., 1814.143, 363., 
  25., 17.571, 17147.747, 645.524, 872.632, 174.609, 12.025, 8.452, 1.19, 
  133., 63.975, 821., 394.914, 5.679, 2.732, 33.224, 15.981, 2244., 371029., 
  178.471, 1.079, 5794., 2.787, 0.298, 3.4, "tests performed", "", "", "", 
  "", "", "", "", "", "", 75.93, 2.078932*^6, 102.619, 44.5, 19.062, 12.93, 
  31400.84, "", 153.493, 7.25, 20.1, 25., "", 4.5, 81.32, 0.917}, 
 {"SVN", "Europe", "Slovenia", "2020-11-02", 36206., 557., 1732.286, 388., 
  25., 19.571, 17415.673, 267.926, 833.258, 186.634, 12.025, 9.414, 1.14, 
  142., 68.304, 868., 417.522, "", "", "", "", 4587., 375616., 180.677, 
  2.206, 5627., 2.707, 0.299, 3.3, "tests performed", "", "", "", "", "", "", 
  "", "", "", 75.93, 2.078932*^6, 102.619, 44.5, 19.062, 12.93, 31400.84, "", 
  153.493, 7.25, 20.1, 25., "", 4.5, 81.32, 0.917}, 
 {"SVN", "Europe", "Slovenia", "2020-11-03", 37382., 1176., 1682.714, 412., 
  24., 21.143, 17981.348, 565.675, 809.413, 198.179, 11.544, 10.17, 1.1, 
  148., 71.19, 925., 444.94, "", "", "", "", 6311., 381927., 183.713, 3.036, 
  5461., 2.627, 0.293, 3.4, "tests performed", "", "", "", "", "", "", "", 
  "", "", 75.93, 2.078932*^6, 102.619, 44.5, 19.062, 12.93, 31400.84, "", 
  153.493, 7.25, 20.1, 25., "", 4.5, 81.32, 0.917}, 
 {"SVN", "Europe", "Slovenia", "2020-11-04", 39408., 2026., 1599., 441., 29., 
  23.286, 18955.887, 974.539, 769.145, 212.128, 13.949, 11.201, 1.07, 157., 
  75.52, 979., 470.915, "", "", "", "", 5991., 387918., 186.595, 2.882, 
  5288., 2.544, 0.28, 3.6, "tests performed", "", "", "", "", "", "", "", "", 
  "", 75.93, 2.078932*^6, 102.619, 44.5, 19.062, 12.93, 31400.84, "", 
  153.493, 7.25, 20.1, 25., "", 4.5, 81.32, 0.917}, 
 {"SVN", "Europe", "Slovenia", "2020-11-05", 41094., 1686., 1484.143, 471., 
  30., 25.571, 19766.88, 810.993, 713.897, 226.559, 14.43, 12.3, 1.05, 168., 
  80.811, 1023., 492.08, "", "", "", "", 5895., 393813., 189.43, 2.836, 
  5221., 2.511, 0.277, 3.6, "tests performed", "", "", "", "", "", "", "", 
  "", "", 75.93, 2.078932*^6, 102.619, 44.5, 19.062, 12.93, 31400.84, "", 
  153.493, 7.25, 20.1, 25., "", 4.5, 81.32, 0.917}, 
 {"SVN", "Europe", "Slovenia", "2020-11-06", 42658., 1564., 1450.714, 497., 
  26., 26., 20519.19, 752.309, 697.817, 239.065, 12.506, 12.506, 1.04, 168., 
  80.811, 1069., 514.206, "", "", "", "", 6340., 400153., 192.48, 3.05, 
  5168., 2.486, 0.275, 3.6, "tests performed", "", "", "", "", "", "", "", 
  "", "", 75.93, 2.078932*^6, 102.619, 44.5, 19.062, 12.93, 31400.84, "", 
  153.493, 7.25, 20.1, 25., "", 4.5, 81.32, 0.917}, 
 {"SVN", "Europe", "Slovenia", "2020-11-07", 44270., 1612., 1423.286, 531., 
  34., 27.571, 21294.588, 775.398, 684.624, 255.42, 16.355, 13.262, 1.03, 
  178., 85.621, 1084., 521.422, "", "", "", "", 3918., 404071., 194.365, 
  1.885, 5041., 2.425, 0.269, 3.7, "tests performed", "", "", "", "", "", "", 
  "", "", "", 75.93, 2.078932*^6, 102.619, 44.5, 19.062, 12.93, 31400.84, "", 
  153.493, 7.25, 20.1, 25., "", 4.5, 81.32, 0.917}, 
 {"SVN", "Europe", "Slovenia", "2020-11-08", 45161., 891., 1358.857, 554., 
  23., 27.286, 21723.173, 428.585, 653.632, 266.483, 11.063, 13.125, 1.02, 
  179., 86.102, 1125., 541.143, 6.105, 2.937, 42.926, 20.648, 2063., 406134., 
  195.357, 0.992, 5015., 2.412, 0.268, 3.7, "tests performed", "", "", "", 
  "", "", "", "", "", "", 75.93, 2.078932*^6, 102.619, 44.5, 19.062, 12.93, 
  31400.84, "", 153.493, 7.25, 20.1, 25., "", 4.5, 81.32, 0.917}, 
 {"SVN", "Europe", "Slovenia", "2020-11-09", 45625., 464., 1345.571, 578., 
  24., 27.143, 21946.365, 223.192, 647.242, 278.027, 11.544, 13.056, 1.02, 
  193., 92.836, 1143., 549.802, "", "", "", "", 4457., 410591., 197.501, 
  2.144, 4996., 2.403, 0.267, 3.7, "tests performed", "", "", "", "", "", "", 
  "", "", "", 75.93, 2.078932*^6, 102.619, 44.5, 19.062, 12.93, 31400.84, "", 
  153.493, 7.25, 20.1, 25., "", 4.5, 81.32, 0.917}, 
 {"SVN", "Europe", "Slovenia", "2020-11-10", 46717., 1092., 1333.571, 605., 
  27., 27.571, 22471.634, 525.27, 641.469, 291.015, 12.987, 13.262, 1.02, 
  196., 94.279, 1171., 563.27, "", "", "", "", 7515., 418106., 201.116, 
  3.615, 5168., 2.486, 0.263, 3.8, "tests performed", "", "", "", "", "", "", 
  "", "", "", 75.93, 2.078932*^6, 102.619, 44.5, 19.062, 12.93, 31400.84, "", 
  153.493, 7.25, 20.1, 25., "", 4.5, 81.32, 0.917}, 
 {"SVN", "Europe", "Slovenia", "2020-11-11", 48939., 2222., 1361.571, 645., 
  40., 29.143, 23540.453, 1068.818, 654.938, 310.255, 19.241, 14.018, 1.02, 
  204., 98.127, 1192., 573.371, "", "", "", "", 6767., 424873., 204.371, 
  3.255, 5279., 2.539, 0.264, 3.8, "tests performed", "", "", "", "", "", "", 
  "", "", "", 75.93, 2.078932*^6, 102.619, 44.5, 19.062, 12.93, 31400.84, "", 
  153.493, 7.25, 20.1, 25., "", 4.5, 81.32, 0.917}, 
 {"SVN", "Europe", "Slovenia", "2020-11-12", 50870., 1931., 1396.571, 686., 
  41., 30.714, 24469.295, 928.842, 671.774, 329.977, 19.722, 14.774, 1.02, 
  196., 94.279, 1210., 582.03, "", "", "", "", 5762., 430635., 207.142, 
  2.772, 5260., 2.53, 0.263, 3.8, "tests performed", "", "", "", "", "", "", 
  "", "", "", 75.93, 2.078932*^6, 102.619, 44.5, 19.062, 12.93, 31400.84, "", 
  153.493, 7.25, 20.1, 25., "", 4.5, 81.32, 0.917}, 
 {"SVN", "Europe", "Slovenia", "2020-11-13", 52385., 1515., 1389.571, 724., 
  38., 32.429, 25198.034, 728.74, 668.406, 348.256, 18.279, 15.599, 1.02, 
  204., 98.127, 1199., 576.738, "", "", "", "", 6657., 437292., 210.345, 
  3.202, 5306., 2.552, 0.264, 3.8, "tests performed", "", "", "", "", "", "", 
  "", "", "", 75.93, 2.078932*^6, 102.619, 44.5, 19.062, 12.93, 31400.84, "", 
  153.493, 7.25, 20.1, 25., "", 4.5, 81.32, 0.917}, 
 {"SVN", "Europe", "Slovenia", "2020-11-14", 54122., 1737., 1407.429, 765., 
  41., 33.429, 26033.56, 835.525, 676.996, 367.977, 19.722, 16.08, 1.02, 
  205., 98.608, 1224., 588.764, "", "", "", "", 3563., 440855., 212.058, 
  1.714, 5255., 2.528, 0.268, 3.7, "tests performed", "", "", "", "", "", "", 
  "", "", "", 75.93, 2.078932*^6, 102.619, 44.5, 19.062, 12.93, 31400.84, "", 
  153.493, 7.25, 20.1, 25., "", 4.5, 81.32, 0.917}, 
 {"SVN", "Europe", "Slovenia", "2020-11-15", 55042., 920., 1411.571, 797., 
  32., 34.714, 26476.094, 442.535, 678.989, 383.37, 15.393, 16.698, 1.02, 
  201., 96.684, 1261., 606.561, 6.247, 3.005, 42.027, 20.216, 1792., 442647., 
  212.92, 0.862, 5216., 2.509, 0.271, 3.7, "tests performed", "", "", "", "", 
  "", "", "", "", "", 75.93, 2.078932*^6, 102.619, 44.5, 19.062, 12.93, 
  31400.84, "", 153.493, 7.25, 20.1, 25., "", 4.5, 81.32, 0.917}, 
 {"SVN", "Europe", "Slovenia", "2020-11-16", 55544., 502., 1417., 831., 34., 
  36.143, 26717.565, 241.47, 681.6, 399.724, 16.355, 17.385, 1.03, 209., 
  100.532, 1264., 608.004, "", "", "", "", 5326., 447973., 215.482, 2.562, 
  5340., 2.569, 0.273, 3.7, "tests performed", "", "", "", "", "", "", "", 
  "", "", 87.04, 2.078932*^6, 102.619, 44.5, 19.062, 12.93, 31400.84, "", 
  153.493, 7.25, 20.1, 25., "", 4.5, 81.32, 0.917}, 
 {"SVN", "Europe", "Slovenia", "2020-11-17", 56937., 1393., 1460., 876., 45., 
  38.714, 27387.62, 670.056, 702.284, 421.37, 21.646, 18.622, 1.03, 210., 
  101.013, 1275., 613.296, "", "", "", "", 6813., 454786., 218.759, 3.277, 
  5240., 2.521, 0.272, 3.7, "tests performed", "", "", "", "", "", "", "", 
  "", "", 87.04, 2.078932*^6, 102.619, 44.5, 19.062, 12.93, 31400.84, "", 
  153.493, 7.25, 20.1, 25., "", 4.5, 81.32, 0.917}, 
 {"SVN", "Europe", "Slovenia", "2020-11-18", 58964., 2027., 1432.143, 919., 
  43., 39.143, 28362.64, 975.02, 688.884, 442.054, 20.684, 18.828, 1.02, 
  212., 101.975, 1280., 615.701, "", "", "", "", 6806., 461592., 222.033, 
  3.274, 5246., 2.523, 0.276, 3.6, "tests performed", "", "", "", "", "", "", 
  "", "", "", 87.04, 2.078932*^6, 102.619, 44.5, 19.062, 12.93, 31400.84, "", 
  153.493, 7.25, 20.1, 25., "", 4.5, 81.32, 0.917}, 
 {"SVN", "Europe", "Slovenia", "2020-11-19", 61034., 2070., 1452., 964., 45., 
  39.714, 29358.344, 995.704, 698.436, 463.7, 21.646, 19.103, 1.02, 202., 
  97.165, 1238., 595.498, "", "", "", "", 5673., 467265., 224.762, 2.729, 
  5233., 2.517, 0.277, 3.6, "tests performed", "", "", "", "", "", "", "", 
  "", "", 87.04, 2.078932*^6, 102.619, 44.5, 19.062, 12.93, 31400.84, "", 
  153.493, 7.25, 20.1, 25., "", 4.5, 81.32, 0.917}, 
 {"SVN", "Europe", "Slovenia", "2020-11-20", 62580., 1546., 1456.429, 995., 
  31., 38.714, 30101.995, 743.651, 700.566, 478.611, 14.912, 18.622, 1.02, 
  199., 95.722, 1254., 603.194, "", "", "", "", 6580., 473845., 227.927, 
  3.165, 5222., 2.512, 0.277, 3.6, "tests performed", "", "", "", "", "", "", 
  "", "", "", 87.04, 2.078932*^6, 102.619, 44.5, 19.062, 12.93, 31400.84, "", 
  153.493, 7.25, 20.1, 25., "", 4.5, 81.32, 0.917}, 
 {"SVN", "Europe", "Slovenia", "2020-11-21", 64284., 1704., 1451.714, 1026., 
  31., 37.286, 30921.646, 819.652, 698.298, 493.523, 14.912, 17.935, 1.02, 
  195., 93.798, 1219., 586.359, "", "", "", "", 3434., 477279., 229.579, 
  1.652, 5203., 2.503, 0.281, 3.6, "tests performed", "", "", "", "", "", "", 
  "", "", "", 87.04, 2.078932*^6, 102.619, 44.5, 19.062, 12.93, 31400.84, "", 
  153.493, 7.25, 20.1, 25., "", 4.5, 81.32, 0.917}, 
 {"SVN", "Europe", "Slovenia", "2020-11-22", 65308., 1024., 1466.571, 1052., 
  26., 36.429, 31414.207, 492.561, 705.445, 506.029, 12.506, 17.523, 1.02, 
  197., 94.76, 1244., 598.384, 5.963, 2.868, 34.881, 16.778, 1742., 479021., 
  230.417, 0.838, 5196., 2.499, 0.28, 3.6, "tests performed", "", "", "", "", 
  "", "", "", "", "", 87.04, 2.078932*^6, 102.619, 44.5, 19.062, 12.93, 
  31400.84, "", 153.493, 7.25, 20.1, 25., "", 4.5, 81.32, 0.917}, 
 {"SVN", "Europe", "Slovenia", "2020-11-23", 65778., 470., 1462., 1097., 45., 
  38., 31640.285, 226.078, 703.246, 527.675, 21.646, 18.279, 1.02, 202., 
  97.165, 1292., 621.473, "", "", "", "", 5596., 484617., 233.109, 2.692, 
  5235., 2.518, 0.276, 3.6, "tests performed", "", "", "", "", "", "", "", 
  "", "", 87.04, 2.078932*^6, 102.619, 44.5, 19.062, 12.93, 31400.84, "", 
  153.493, 7.25, 20.1, 25., "", 4.5, 81.32, 0.917}, 
 {"SVN", "Europe", "Slovenia", "2020-11-24", 67080., 1302., 1449., 1156., 
  59., 40., 32266.568, 626.283, 696.992, 556.055, 28.38, 19.241, 1.02, 204., 
  98.127, 1299., 624.84, "", "", "", "", 8063., 492680., 236.987, 3.878, 
  5413., 2.604, 0.272, 3.7, "tests performed", "", "", "", "", "", "", "", 
  "", "", 87.04, 2.078932*^6, 102.619, 44.5, 19.062, 12.93, 31400.84, "", 
  153.493, 7.25, 20.1, 25., "", 4.5, 81.32, 0.917}, 
 {"SVN", "Europe", "Slovenia", "2020-11-25", 69306., 2226., 1477.429, 1199., 
  43., 40., 33337.31, 1070.742, 710.667, 576.738, 20.684, 19.241, 1.02, 203., 
  97.646, 1297., 623.878, "", "", "", "", 7396., 500076., 240.545, 3.558, 
  5498., 2.645, 0.26, 3.8, "tests performed", "", "", "", "", "", "", "", "", 
  "", 87.04, 2.078932*^6, 102.619, 44.5, 19.062, 12.93, 31400.84, "", 
  153.493, 7.25, 20.1, 25., "", 4.5, 81.32, 0.917}, 
 {"SVN", "Europe", "Slovenia", "2020-11-26", 71073., 1767., 1434.143, 1245., 
  46., 40.143, 34187.265, 849.956, 689.846, 598.865, 22.127, 19.309, 1.01, 
  212., 101.975, 1302., 626.283, "", "", "", "", 6587., 506663., 243.713, 
  3.168, 5628., 2.707, 0.256, 3.9, "tests performed", "", "", "", "", "", "", 
  "", "", "", 87.04, 2.078932*^6, 102.619, 44.5, 19.062, 12.93, 31400.84, "", 
  153.493, 7.25, 20.1, 25., "", 4.5, 81.32, 0.917}, 
 {"SVN", "Europe", "Slovenia", "2020-11-27", 72674., 1601., 1442., 1293., 
  48., 42.571, 34957.372, 770.107, 693.625, 621.954, 23.089, 20.478, 1.02, 
  198., 95.241, 1324., 636.865, "", "", "", "", 6938., 513601., 247.05, 
  3.337, 5679., 2.732, 0.251, 4., "tests performed", "", "", "", "", "", "", 
  "", "", "", 87.04, 2.078932*^6, 102.619, 44.5, 19.062, 12.93, 31400.84, "", 
  153.493, 7.25, 20.1, 25., "", 4.5, 81.32, 0.917}, 
 {"SVN", "Europe", "Slovenia", "2020-11-28", 74257., 1583., 1424.714, 1336., 
  43., 44.286, 35718.821, 761.449, 685.311, 642.638, 20.684, 21.302, 1.02, 
  191., 91.874, 1257., 604.637, "", "", "", "", 3644., 517245., 248.803, 
  1.753, 5709., 2.746, 0.252, 4., "tests performed", "", "", "", "", "", "", 
  "", "", "", 87.04, 2.078932*^6, 102.619, 44.5, 19.062, 12.93, 31400.84, "", 
  153.493, 7.25, 20.1, 25., "", 4.5, 81.32, 0.917}, 
 {"SVN", "Europe", "Slovenia", "2020-11-29", 75381., 1124., 1439., 1384., 
  48., 47.429, 36259.483, 540.662, 692.182, 665.726, 23.089, 22.814, 1.02, 
  195., 93.798, 1278., 614.739, 6.058, 2.914, 40.702, 19.578, 1875., 519120., 
  249.705, 0.902, 5728., 2.755, 0.25, 4., "tests performed", "", "", "", "", 
  "", "", "", "", "", 87.04, 2.078932*^6, 102.619, 44.5, 19.062, 12.93, 
  31400.84, "", 153.493, 7.25, 20.1, 25., "", 4.5, 81.32, 0.917}, 
 {"SVN", "Europe", "Slovenia", "2020-11-30", 75814., 433., 1433.714, 1435., 
  51., 48.286, 36467.763, 208.28, 689.64, 690.258, 24.532, 23.226, 1.02, 
  202., 97.165, 1298., 624.359, "", "", "", "", 5868., 524988., 252.528, 
  2.823, 5767., 2.774, 0.248, 4., "tests performed", "", "", "", "", "", "", 
  "", "", "", 87.04, 2.078932*^6, 102.619, 44.5, 19.062, 12.93, 31400.84, "", 
  153.493, 7.25, 20.1, 25., "", 4.5, 81.32, 0.917}, 
 {"SVN", "Europe", "Slovenia", "2020-12-01", 77135., 1321., 1436.429, 1490., 
  55., 47.714, 37103.186, 635.422, 690.945, 716.714, 26.456, 22.951, 1.03, 
  208., 100.051, 1299., 624.84, "", "", "", "", 7178., 532166., 255.98, 
  3.453, 5641., 2.713, 0.259, 3.9, "tests performed", "", "", "", "", "", "", 
  "", "", "", 87.04, 2.078932*^6, 102.619, 44.5, 19.062, 12.93, 31400.84, "", 
  153.493, 7.25, 20.1, 25., "", 4.5, 81.32, 0.917}, 
 {"SVN", "Europe", "Slovenia", "2020-12-02", 79566., 2431., 1465.714, 1547., 
  57., 49.714, 38272.536, 1169.35, 705.032, 744.132, 27.418, 23.913, 1.03, 
  197., 94.76, 1285., 618.106, "", "", "", "", 6704., 538870., 259.205, 
  3.225, 5542., 2.666, 0.264, 3.8, "tests performed", "", "", "", "", "", "", 
  "", "", "", 87.04, 2.078932*^6, 102.619, 44.5, 19.062, 12.93, 31400.84, "", 
  153.493, 7.25, 20.1, 25., "", 4.5, 81.32, 0.917}, 
 {"SVN", "Europe", "Slovenia", "2020-12-03", 81349., 1783., 1468., 1592., 
  45., 49.571, 39130.188, 857.652, 706.132, 765.778, 21.646, 23.845, 1.03, 
  195., 93.798, 1289., 620.03, "", "", "", "", 6928., 545798., 262.538, 
  3.332, 5591., 2.689, 0.266, 3.8, "tests performed", "", "", "", "", "", "", 
  "", "", "", 87.04, 2.078932*^6, 102.619, 44.5, 19.062, 12.93, 31400.84, "", 
  153.493, 7.25, 20.1, 25., "", 4.5, 81.32, 0.917}, 
 {"SVN", "Europe", "Slovenia", "2020-12-04", 83133., 1784., 1494.143, 1653., 
  61., 51.429, 39988.321, 858.133, 718.707, 795.12, 29.342, 24.738, 1.03, 
  199., 95.722, 1284., 617.625, "", "", "", "", 6344., 552142., 265.589, 
  3.052, 5506., 2.648, 0.271, 3.7, "tests performed", "", "", "", "", "", "", 
  "", "", "", 87.04, 2.078932*^6, 102.619, 44.5, 19.062, 12.93, 31400.84, "", 
  153.493, 7.25, 20.1, 25., "", 4.5, 81.32, 0.917}, 
 {"SVN", "Europe", "Slovenia", "2020-12-05", 84775., 1642., 1502.571, 1700., 
  47., 52., 40778.15, 789.829, 722.761, 817.728, 22.608, 25.013, 1.03, 195., 
  93.798, 1272., 611.853, "", "", "", "", 3744., 555886., 267.39, 1.801, 
  5520., 2.655, 0.269, 3.7, "tests performed", "", "", "", "", "", "", "", 
  "", "", 87.04, 2.078932*^6, 102.619, 44.5, 19.062, 12.93, 31400.84, "", 
  153.493, 7.25, 20.1, 25., "", 4.5, 81.32, 0.917}, 
 {"SVN", "Europe", "Slovenia", "2020-12-06", 85805., 1030., 1489.143, 1744., 
  44., 51.429, 41273.596, 495.447, 716.302, 838.892, 21.165, 24.738, 1.03, 
  200., 96.203, 1302., 626.283, 6.011, 2.891, 38.903, 18.713, 1751., 557637., 
  268.232, 0.842, 5502., 2.647, 0.271, 3.7, "tests performed", "", "", "", 
  "", "", "", "", "", "", 87.04, 2.078932*^6, 102.619, 44.5, 19.062, 12.93, 
  31400.84, "", 153.493, 7.25, 20.1, 25., "", 4.5, 81.32, 0.917}, 
 {"SVN", "Europe", "Slovenia", "2020-12-07", 86288., 483., 1496.286, 1796., 
  52., 51.571, 41505.927, 232.331, 719.738, 863.905, 25.013, 24.807, 1.02, 
  194., 93.317, 1301., 625.802, "", "", "", "", 6158., 563795., 271.195, 
  2.962, 5544., 2.667, 0.278, 3.6, "tests performed", "", "", "", "", "", "", 
  "", "", "", 87.04, 2.078932*^6, 102.619, 44.5, 19.062, 12.93, 31400.84, "", 
  153.493, 7.25, 20.1, 25., "", 4.5, 81.32, 0.917}, 
 {"SVN", "Europe", "Slovenia", "2020-12-08", 87936., 1648., 1543., 1862., 
  66., 53.143, 42298.642, 792.715, 742.208, 895.652, 31.747, 25.563, 1.02, 
  190., 91.393, 1304., 627.245, "", "", "", "", 7003., 570798., 274.563, 
  3.369, 5519., 2.655, 0.271, 3.7, "tests performed", "", "", "", "", "", "", 
  "", "", "", 87.04, 2.078932*^6, 102.619, 44.5, 19.062, 12.93, 31400.84, "", 
  153.493, 7.25, 20.1, 25., "", 4.5, 81.32, 0.917}, 
 {"SVN", "Europe", "Slovenia", "2020-12-09", 90075., 2139., 1501.286, 1900., 
  38., 50.429, 43327.535, 1028.894, 722.143, 913.931, 18.279, 24.257, 1.01, 
  197., 94.76, 1282., 616.663, "", "", "", "", 6410., 577208., 277.646, 
  3.083, 5477., 2.635, 0.276, 3.6, "tests performed", "", "", "", "", "", "", 
  "", "", "", 87.04, 2.078932*^6, 102.619, 44.5, 19.062, 12.93, 31400.84, "", 
  153.493, 7.25, 20.1, 25., "", 4.5, 81.32, 0.917}, 
 {"SVN", "Europe", "Slovenia", "2020-12-10", 91922., 1847., 1510.429, 1949., 
  49., 51., 44215.972, 888.437, 726.541, 937.501, 23.57, 24.532, 1.01, 188., 
  90.431, 1258., 605.118, "", "", "", "", 6453., 583661., 280.75, 3.104, 
  5409., 2.602, 0.28, 3.6, "tests performed", "", "", "", "", "", "", "", "", 
  "", 87.04, 2.078932*^6, 102.619, 44.5, 19.062, 12.93, 31400.84, "", 
  153.493, 7.25, 20.1, 25., "", 4.5, 81.32, 0.917}, 
 {"SVN", "Europe", "Slovenia", "2020-12-11", 93737., 1815., 1514.857, 1998., 
  49., 49.286, 45089.017, 873.044, 728.671, 961.07, 23.57, 23.707, 1.01, 
  196., 94.279, 1268., 609.929, "", "", "", "", 6127., 589788., 283.698, 
  2.947, 5378., 2.587, 0.284, 3.5, "tests performed", "", "", "", "", "", "", 
  "", "", "", 87.04, 2.078932*^6, 102.619, 44.5, 19.062, 12.93, 31400.84, "", 
  153.493, 7.25, 20.1, 25., "", 4.5, 81.32, 0.917}, 
 {"SVN", "Europe", "Slovenia", "2020-12-12", 95481., 1744., 1529.429, 2041., 
  43., 48.714, 45927.909, 838.892, 735.68, 981.754, 20.684, 23.432, 1.01, 
  192., 92.355, 1276., 613.777, "", "", "", "", 2648., 592436., 284.971, 
  1.274, 5221., 2.511, 0.287, 3.5, "tests performed", "", "", "", "", "", "", 
  "", "", "", 87.04, 2.078932*^6, 102.619, 44.5, 19.062, 12.93, 31400.84, "", 
  153.493, 7.25, 20.1, 25., "", 4.5, 81.32, 0.917}, 
 {"SVN", "Europe", "Slovenia", "2020-12-13", 96314., 833., 1501.286, 2063., 
  22., 45.571, 46328.596, 400.687, 722.143, 992.336, 10.582, 21.921, 1., 
  200., 96.203, 1315., 632.536, 6.626, 3.187, 40.418, 19.442, 1679., 594115., 
  285.779, 0.808, 5211., 2.507, 0.287, 3.5, "tests performed", "", "", "", 
  "", "", "", "", "", "", 87.04, 2.078932*^6, 102.619, 44.5, 19.062, 12.93, 
  31400.84, "", 153.493, 7.25, 20.1, 25., "", 4.5, 81.32, 0.917}, 
 {"SVN", "Europe", "Slovenia", "2020-12-14", 96745., 431., 1493.857, 2107., 
  44., 44.429, 46535.914, 207.318, 718.57, 1013.501, 21.165, 21.371, 0.99, 
  207., 99.57, 1320., 634.941, "", "", "", "", 5634., 599749., 288.489, 2.71, 
  5136., 2.47, 0.288, 3.5, "tests performed", "", "", "", "", "", "", "", "", 
  "", 87.04, 2.078932*^6, 102.619, 44.5, 19.062, 12.93, 31400.84, "", 
  153.493, 7.25, 20.1, 25., "", 4.5, 81.32, 0.917}, 
 {"SVN", "Europe", "Slovenia", "2020-12-15", 98281., 1536., 1477.857, 2149., 
  42., 41., 47274.755, 738.841, 710.873, 1033.704, 20.203, 19.722, 0.99, 
  204., 98.127, 1284., 617.625, "", "", "", "", 6579., 606328., 291.654, 
  3.165, 5076., 2.442, 0.291, 3.4, "tests performed", "", "", "", "", "", "", 
  "", "", "", 81.48, 2.078932*^6, 102.619, 44.5, 19.062, 12.93, 31400.84, "", 
  153.493, 7.25, 20.1, 25., "", 4.5, 81.32, 0.917}, 
 {"SVN", "Europe", "Slovenia", "2020-12-16", 100401., 2120., 1475.143, 2190., 
  41., 41.429, 48294.509, 1019.754, 709.568, 1053.426, 19.722, 19.928, 0.98, 
  210., 101.013, 1251., 601.751, "", "", "", "", 6350., 612678., 294.708, 
  3.054, 5067., 2.437, 0.285, 3.5, "tests performed", "", "", "", "", "", "", 
  "", "", "", 81.48, 2.078932*^6, 102.619, 44.5, 19.062, 12.93, 31400.84, "", 
  153.493, 7.25, 20.1, 25., "", 4.5, 81.32, 0.917}, 
 {"SVN", "Europe", "Slovenia", "2020-12-17", 102043., 1642., 1445.857, 2233., 
  43., 40.571, 49084.338, 789.829, 695.481, 1074.109, 20.684, 19.516, 0.98, 
  207., 99.57, 1229., 591.169, "", "", "", "", 5862., 618540., 297.528, 2.82, 
  4983., 2.397, 0.282, 3.5, "tests performed", "", "", "", "", "", "", "", 
  "", "", 81.48, 2.078932*^6, 102.619, 44.5, 19.062, 12.93, 31400.84, "", 
  153.493, 7.25, 20.1, 25., "", 4.5, 81.32, 0.917}, 
 {"SVN", "Europe", "Slovenia", "2020-12-18", 103555., 1512., 1402.571, 2274., 
  41., 39.429, 49811.634, 727.297, 674.66, 1093.831, 19.722, 18.966, 0.98, 
  206., 99.089, 1212., 582.992, "", "", "", "", 5600., 624140., 300.221, 
  2.694, 4907., 2.36, 0.277, 3.6, "tests performed", "", "", "", "", "", "", 
  "", "", "", 81.48, 2.078932*^6, 102.619, 44.5, 19.062, 12.93, 31400.84, "", 
  153.493, 7.25, 20.1, 25., "", 4.5, 81.32, 0.917}, 
 {"SVN", "Europe", "Slovenia", "2020-12-19", 105013., 1458., 1361.714, 2314., 
  40., 39., 50512.956, 701.322, 655.007, 1113.072, 19.241, 18.76, 0.99, 203., 
  97.646, 1199., 576.738, "", "", "", "", 2646., 626786., 301.494, 1.273, 
  4907., 2.36, 0.278, 3.6, "tests performed", "", "", "", "", "", "", "", "", 
  "", 81.48, 2.078932*^6, 102.619, 44.5, 19.062, 12.93, 31400.84, "", 
  153.493, 7.25, 20.1, 25., "", 4.5, 81.32, 0.917}, 
 {"SVN", "Europe", "Slovenia", "2020-12-20", 105899., 886., 1369.286, 2353., 
  39., 41.429, 50939.136, 426.18, 658.649, 1131.831, 18.76, 19.928, 1., 202., 
  97.165, 1214., 583.954, 5.49, 2.641, 34.455, 16.573, 1446., 628232., 
  302.19, 0.696, 4874., 2.344, 0.279, 3.6, "tests performed", "", "", "", "", 
  "", "", "", "", "", 81.48, 2.078932*^6, 102.619, 44.5, 19.062, 12.93, 
  31400.84, "", 153.493, 7.25, 20.1, 25., "", 4.5, 81.32, 0.917}, 
 {"SVN", "Europe", "Slovenia", "2020-12-21", 106294., 395., 1364.143, 2379., 
  26., 38.857, 51129.137, 190.001, 656.175, 1144.338, 12.506, 18.691, 1., 
  207., 99.57, 1271., 611.372, "", "", "", "", 5763., 633995., 304.962, 
  2.772, 4892., 2.353, 0.276, 3.6, "tests performed", "", "", "", "", "", "", 
  "", "", "", 81.48, 2.078932*^6, 102.619, 44.5, 19.062, 12.93, 31400.84, "", 
  153.493, 7.25, 20.1, 25., "", 4.5, 81.32, 0.917}, 
 {"SVN", "Europe", "Slovenia", "2020-12-22", 107805., 1511., 1360.571, 2418., 
  39., 38.429, 51855.953, 726.815, 654.457, 1163.097, 18.76, 18.485, 1., 
  209., 100.532, 1261., 606.561, "", "", "", "", 6524., 640519., 308.1, 
  3.138, 4884., 2.349, 0.271, 3.7, "tests performed", "", "", "", "", "", "", 
  "", "", "", 81.48, 2.078932*^6, 102.619, 44.5, 19.062, 12.93, 31400.84, "", 
  153.493, 7.25, 20.1, 25., "", 4.5, 81.32, 0.917}, 
 {"SVN", "Europe", "Slovenia", "2020-12-23", 109934., 2129., 1361.857, 2454., 
  36., 37.714, 52880.036, 1024.084, 655.075, 1180.414, 17.317, 18.141, 1.01, 
  208., 100.051, 1226., 589.726, "", "", "", "", 6385., 646904., 311.171, 
  3.071, 4889., 2.352, 0.271, 3.7, "tests performed", "", "", "", "", "", "", 
  "", "", "", 81.48, 2.078932*^6, 102.619, 44.5, 19.062, 12.93, 31400.84, "", 
  153.493, 7.25, 20.1, 25., "", 4.5, 81.32, 0.917}, 
 {"SVN", "Europe", "Slovenia", "2020-12-24", 112021., 2087., 1425.429, 2479., 
  25., 35.143, 53883.917, 1003.881, 685.654, 1192.439, 12.025, 16.904, 1.01, 
  211., 101.494, 1189., 571.928, "", "", "", "", 5187., 652091., 313.666, 
  2.495, 4793., 2.306, 0.272, 3.7, "tests performed", "", "", "", "", "", "", 
  "", "", "", 81.48, 2.078932*^6, 102.619, 44.5, 19.062, 12.93, 31400.84, "", 
  153.493, 7.25, 20.1, 25., "", 4.5, 81.32, 0.917}, 
 {"SVN", "Europe", "Slovenia", "2020-12-25", 113815., 1794., 1465.714, 2507., 
  28., 33.286, 54746.86, 862.943, 705.032, 1205.908, 13.468, 16.011, 1.01, 
  201., 96.684, 1142., 549.321, "", "", "", "", 1336., 653427., 314.309, 
  0.643, 4184., 2.013, 0.275, 3.6, "tests performed", "", "", "", "", "", "", 
  "", "", "", 81.48, 2.078932*^6, 102.619, 44.5, 19.062, 12.93, 31400.84, "", 
  153.493, 7.25, 20.1, 25., "", 4.5, 81.32, 0.917}, 
 {"SVN", "Europe", "Slovenia", "2020-12-26", 114184., 369., 1310.143, 2532., 
  25., 31.143, 54924.355, 177.495, 630.2, 1217.933, 12.025, 14.98, 1.01, 
  207., 99.57, 1165., 560.384, "", "", "", "", 1880., 655307., 315.213, 
  0.904, 4074., 1.96, 0.271, 3.7, "tests performed", "", "", "", "", "", "", 
  "", "", "", 81.48, 2.078932*^6, 102.619, 44.5, 19.062, 12.93, 31400.84, "", 
  153.493, 7.25, 20.1, 25., "", 4.5, 81.32, 0.917}, 
 {"SVN", "Europe", "Slovenia", "2020-12-27", 114806., 622., 1272.429, 2565., 
  33., 30.286, 55223.547, 299.192, 612.059, 1233.807, 15.874, 14.568, 1.03, 
  206., 99.089, 1179., 567.118, 5.395, 2.595, 32.609, 15.685, 1664., 656971., 
  316.014, 0.8, 4106., 1.975, 0.272, 3.7, "tests performed", 6090., 6090., 
  "", "", "", 0.29, 0.29, "", "", 81.48, 2.078932*^6, 102.619, 44.5, 19.062, 
  12.93, 31400.84, "", 153.493, 7.25, 20.1, 25., "", 4.5, 81.32, 0.917}, 
 {"SVN", "Europe", "Slovenia", "2020-12-28", 115327., 521., 1290.429, 2595., 
  30., 30.857, 55474.157, 250.609, 620.717, 1248.237, 14.43, 14.843, 1.05, 
  205., 98.608, 1221., 587.321, "", "", "", "", 5677., 662648., 318.744, 
  2.731, 4093., 1.969, 0.276, 3.6, "tests performed", 7720., 7720., "", 
  1630., 1630., 0.37, 0.37, "", 784., 81.48, 2.078932*^6, 102.619, 44.5, 
  19.062, 12.93, 31400.84, "", 153.493, 7.25, 20.1, 25., "", 4.5, 81.32, 
  0.917}, {"SVN", "Europe", "Slovenia", "2020-12-29", 117305., 1978., 
  1357.143, 2631., 36., 30.429, 56425.607, 951.45, 652.808, 1265.554, 17.317, 
  14.637, 1.08, 204., 98.127, 1170., 562.789, "", "", "", "", 5764., 668412., 
  321.517, 2.773, 3985., 1.917, 0.281, 3.6, "tests performed", 9022., 9022., 
  "", 1302., 1466., 0.43, 0.43, "", 705., 81.48, 2.078932*^6, 102.619, 44.5, 
  19.062, 12.93, 31400.84, "", 153.493, 7.25, 20.1, 25., "", 4.5, 81.32, 
  0.917}, {"SVN", "Europe", "Slovenia", "2020-12-30", 119740., 2435., 
  1400.857, 2665., 34., 30.143, 57596.881, 1171.274, 673.835, 1281.908, 
  16.355, 14.499, 1.09, 209., 100.532, 1172., 563.751, "", "", "", "", 6011., 
  674423., 324.408, 2.891, 3931., 1.891, 0.29, 3.4, "tests performed", 9404., 
  9404., "", 382., 1105., 0.45, 0.45, "", 532., 81.48, 2.078932*^6, 102.619, 
  44.5, 19.062, 12.93, 31400.84, "", 153.493, 7.25, 20.1, 25., "", 4.5, 
  81.32, 0.917}, {"SVN", "Europe", "Slovenia", "2020-12-31", 122152., 2412., 
  1447.286, 2697., 32., 31.143, 58757.093, 1160.211, 696.168, 1297.301, 
  15.393, 14.98, 1.09, 195., 93.798, 1174., 564.713, "", "", "", "", 4073., 
  678496., 326.368, 1.959, 3772., 1.814, 0.305, 3.3, "tests performed", 
  11249., 11249., "", 1845., 1290., 0.54, 0.54, "", 621., 81.48, 2.078932*^6, 
  102.619, 44.5, 19.062, 12.93, 31400.84, "", 153.493, 7.25, 20.1, 25., "", 
  4.5, 81.32, 0.917}, {"SVN", "Europe", "Slovenia", "2021-01-01", 123950., 
  1798., 1447.857, 2728., 31., 31.571, 59621.96, 864.867, 696.443, 1312.212, 
  14.912, 15.186, 1.08, 187., 89.95, 1110., 533.928, "", "", "", "", 1419., 
  679915., 327.05, 0.683, 3784., 1.82, 0.304, 3.3, "tests performed", 11399., 
  11399., "", 150., 1062., 0.55, 0.55, "", 511., 81.48, 2.078932*^6, 102.619, 
  44.5, 19.062, 12.93, 31400.84, "", 153.493, 7.25, 20.1, 25., "", 4.5, 
  81.32, 0.917}, {"SVN", "Europe", "Slovenia", "2021-01-02", 124343., 393., 
  1451.286, 2774., 46., 34.571, 59810.999, 189.039, 698.092, 1334.339, 
  22.127, 16.629, 1.08, 186., 89.469, 1111., 534.409, "", "", "", "", 2304., 
  682219., 328.158, 1.108, 3845., 1.85, 0.304, 3.3, "tests performed", 
  11803., 11803., "", 404., 952., 0.57, 0.57, "", 458., 81.48, 2.078932*^6, 
  102.619, 44.5, 19.062, 12.93, 31400.84, "", 153.493, 7.25, 20.1, 25., "", 
  4.5, 81.32, 0.917}, {"SVN", "Europe", "Slovenia", "2021-01-03", 125086., 
  743., 1468.571, 2803., 29., 34., 60168.394, 357.395, 706.407, 1348.288, 
  13.949, 16.355, 1.1, 190., 91.393, 1173., 564.232, 5.348, 2.572, 35.401, 
  17.029, 2041., 684260., 329.14, 0.982, 3898., 1.875, 0.305, 3.3, 
  "tests performed", 12356., 12356., "", 553., 895., 0.59, 0.59, "", 431., 
  81.48, 2.078932*^6, 102.619, 44.5, 19.062, 12.93, 31400.84, "", 153.493, 
  7.25, 20.1, 25., "", 4.5, 81.32, 0.917}, {"SVN", "Europe", "Slovenia", 
  "2021-01-04", 125858., 772., 1504.429, 2838., 35., 34.714, 60539.739, 
  371.345, 723.655, 1365.124, 16.836, 16.698, 1.13, 194., 93.317, 1209., 
  581.549, "", "", "", "", 5966., 690226., 332.01, 2.87, 3940., 1.895, 0.306, 
  3.3, "tests performed", 13429., 13429., "", 1073., 816., 0.65, 0.65, "", 
  393., 81.48, 2.078932*^6, 102.619, 44.5, 19.062, 12.93, 31400.84, "", 
  153.493, 7.25, 20.1, 25., "", 4.5, 81.32, 0.917}, 
 {"SVN", "Europe", "Slovenia", "2021-01-05", 128370., 2512., 1580.714, 2868., 
  30., 33.857, 61748.051, 1208.313, 760.349, 1379.555, 14.43, 16.286, 1.15, 
  188., 90.431, 1193., 573.852, "", "", "", "", 6956., 697182., 335.356, 
  3.346, 4110., 1.977, 0.32, 3.1, "tests performed", 15809., 15809., "", 
  2380., 970., 0.76, 0.76, "", 467., 81.48, 2.078932*^6, 102.619, 44.5, 
  19.062, 12.93, 31400.84, "", 153.493, 7.25, 20.1, 25., "", 4.5, 81.32, 
  0.917}, {"SVN", "Europe", "Slovenia", "2021-01-06", 131724., 3354., 1712., 
  2899., 31., 33.429, 63361.38, 1613.328, 823.5, 1394.466, 14.912, 16.08, 
  1.15, 190., 91.393, 1177., 566.156, "", "", "", "", 6370., 703552., 338.42, 
  3.064, 4161., 2.002, 0.324, 3.1, "tests performed", 21149., 21149., "", 
  5340., 1678., 1.02, 1.02, "", 807., 81.48, 2.078932*^6, 102.619, 44.5, 
  19.062, 12.93, 31400.84, "", 153.493, 7.25, 20.1, 25., "", 4.5, 81.32, 
  0.917}, {"SVN", "Europe", "Slovenia", "2021-01-07", 134545., 2821., 
  1770.429, 2922., 23., 32.143, 64718.327, 1356.947, 851.605, 1405.529, 
  11.063, 15.461, 1.12, 189., 90.912, 1169., 562.308, "", "", "", "", 5259., 
  708811., 340.95, 2.53, 4331., 2.083, 0.316, 3.2, "tests performed", 26598., 
  26598., "", 5449., 2193., 1.28, 1.28, "", 1055., 81.48, 2.078932*^6, 
  102.619, 44.5, 19.062, 12.93, 31400.84, "", 153.493, 7.25, 20.1, 25., "", 
  4.5, 81.32, 0.917}, {"SVN", "Europe", "Slovenia", "2021-01-08", 136629., 
  2084., 1811.286, 2947., 25., 31.286, 65720.764, 1002.438, 871.258, 
  1417.555, 12.025, 15.049, 1.09, 191., 91.874, 1160., 557.979, "", "", "", 
  "", 4895., 713706., 343.304, 2.355, 4827., 2.322, 0.314, 3.2, 
  "tests performed", 29800., 29799., 1., 3202., 2629., 1.43, 1.43, 0., 1265., 
  81.48, 2.078932*^6, 102.619, 44.5, 19.062, 12.93, 31400.84, "", 153.493, 
  7.25, 20.1, 25., "", 4.5, 81.32, 0.917}, {"SVN", "Europe", "Slovenia", 
  "2021-01-09", 138518., 1889., 2025., 2973., 26., 28.429, 66629.404, 908.64, 
  974.058, 1430.061, 12.506, 13.675, 1.05, 192., 92.355, 1143., 549.802, "", 
  "", "", "", 2669., 716375., 344.588, 1.284, 4879., 2.347, 0.311, 3.2, 
  "tests performed", 30054., 30053., 1., 254., 2607., 1.45, 1.45, 0., 1254., 
  81.48, 2.078932*^6, 102.619, 44.5, 19.062, 12.93, 31400.84, "", 153.493, 
  7.25, 20.1, 25., "", 4.5, 81.32, 0.917}, {"SVN", "Europe", "Slovenia", 
  "2021-01-10", 139281., 763., 2027.857, 2998., 25., 27.857, 66996.419, 
  367.015, 975.432, 1442.087, 12.025, 13.4, 1.02, 202., 97.165, 1192., 
  573.371, 5.395, 2.595, 35.212, 16.937, 1720., 718095., 345.415, 0.827, 
  4834., 2.325, 0.306, 3.3, "tests performed", 30055., 30054., 1., 1., 2528., 
  1.45, 1.45, 0., 1216., 81.48, 2.078932*^6, 102.619, 44.5, 19.062, 12.93, 
  31400.84, "", 153.493, 7.25, 20.1, 25., "", 4.5, 81.32, 0.917}, 
 {"SVN", "Europe", "Slovenia", "2021-01-11", 139713., 432., 1979.286, 3022., 
  24., 26.286, 67204.218, 207.799, 952.069, 1453.631, 11.544, 12.644, 0.99, 
  198., 95.241, 1205., 579.625, "", "", "", "", 5512., 723607., 348.067, 
  2.651, 4769., 2.294, 0.301, 3.3, "tests performed", 30533., 30532., 1., 
  478., 2443., 1.47, 1.47, 0., 1175., 81.48, 2.078932*^6, 102.619, 44.5, 
  19.062, 12.93, 31400.84, "", 153.493, 7.25, 20.1, 25., "", 4.5, 81.32, 
  0.917}, {"SVN", "Europe", "Slovenia", "2021-01-12", 141587., 1874., 
  1888.143, 3053., 31., 26.429, 68105.643, 901.424, 908.227, 1468.543, 
  14.912, 12.713, 0.97, 192., 92.355, 1202., 578.181, "", "", "", "", 6193., 
  729800., 351.046, 2.979, 4660., 2.242, 0.283, 3.5, "tests performed", 
  32390., 32389., 1., 1857., 2369., 1.56, 1.56, 0., 1140., 81.48, 
  2.078932*^6, 102.619, 44.5, 19.062, 12.93, 31400.84, "", 153.493, 7.25, 
  20.1, 25., "", 4.5, 81.32, 0.917}, {"SVN", "Europe", "Slovenia", 
  "2021-01-13", 143679., 2092., 1707.857, 3070., 17., 24.429, 69111.929, 
  1006.286, 821.507, 1476.72, 8.177, 11.751, 0.95, 206., 99.089, 1244., 
  598.384, "", "", "", "", 5637., 735437., 353.757, 2.711, 4555., 2.191, 
  0.269, 3.7, "tests performed", 37081., 37079., 2., 4691., 2276., 1.78, 
  1.78, 0., 1095., 81.48, 2.078932*^6, 102.619, 44.5, 19.062, 12.93, 
  31400.84, "", 153.493, 7.25, 20.1, 25., "", 4.5, 81.32, 0.917}, 
 {"SVN", "Europe", "Slovenia", "2021-01-14", 145472., 1793., 1561., 3093., 
  23., 24.429, 69974.391, 862.462, 750.866, 1487.783, 11.063, 11.751, 0.93, 
  200., 96.203, 1266., 608.967, "", "", "", "", 4897., 740334., 356.113, 
  2.356, 4503., 2.166, 0.258, 3.9, "tests performed", 43792., 43789., 3., 
  6711., 2456., 2.11, 2.11, 0., 1181., 81.48, 2.078932*^6, 102.619, 44.5, 
  19.062, 12.93, 31400.84, "", 153.493, 7.25, 20.1, 25., "", 4.5, 81.32, 
  0.917}, {"SVN", "Europe", "Slovenia", "2021-01-15", 147016., 1544., 
  1483.857, 3121., 28., 24.857, 70717.08, 742.689, 713.759, 1501.252, 13.468, 
  11.957, 0.93, 196., 94.279, 1266., 608.967, "", "", "", "", 4763., 745097., 
  358.404, 2.291, 4484., 2.157, 0.252, 4., "tests performed", 48698., 48548., 
  150., 4906., 2700., 2.34, 2.34, 0.01, 1299., 81.48, 2.078932*^6, 102.619, 
  44.5, 19.062, 12.93, 31400.84, "", 153.493, 7.25, 20.1, 25., "", 4.5, 
  81.32, 0.917}, {"SVN", "Europe", "Slovenia", "2021-01-16", 148556., 1540., 
  1434., 3140., 19., 23.857, 71457.845, 740.765, 689.777, 1510.391, 9.139, 
  11.476, 0.92, 193., 92.836, 1224., 588.764, "", "", "", "", 2497., 747594., 
  359.605, 1.201, 4460., 2.145, 0.249, 4., "tests performed", 49021., 48871., 
  150., 323., 2710., 2.36, 2.35, 0.01, 1304., 81.48, 2.078932*^6, 102.619, 
  44.5, 19.062, 12.93, 31400.84, "", 153.493, 7.25, 20.1, 25., "", 4.5, 
  81.32, 0.917}, {"SVN", "Europe", "Slovenia", "2021-01-17", 149125., 569., 
  1406.286, 3180., 40., 26., 71731.543, 273.698, 676.446, 1529.632, 19.241, 
  12.506, 0.91, 191., 91.874, 1220., 586.84, 5.064, 2.436, 35.401, 17.029, 
  1404., 748998., 360.28, 0.675, 4415., 2.124, 0.248, 4., "tests performed", 
  49025., 48875., 150., 4., 2710., 2.36, 2.35, 0.01, 1304., 81.48, 
  2.078932*^6, 102.619, 44.5, 19.062, 12.93, 31400.84, "", 153.493, 7.25, 
  20.1, 25., "", 4.5, 81.32, 0.917}, {"SVN", "Europe", "Slovenia", 
  "2021-01-18", 149424., 299., 1387.286, 3206., 26., 26.286, 71875.367, 
  143.824, 667.307, 1542.138, 12.506, 12.644, 0.91, 183., 88.026, 1237., 
  595.017, "", "", "", "", 5306., 754304., 362.832, 2.552, 4385., 2.109, 
  0.244, 4.1, "tests performed", 49253., 48938., 315., 228., 2674., 2.37, 
  2.35, 0.02, 1286., 81.48, 2.078932*^6, 102.619, 44.5, 19.062, 12.93, 
  31400.84, "", 153.493, 7.25, 20.1, 25., "", 4.5, 81.32, 0.917}, 
 {"SVN", "Europe", "Slovenia", "2021-01-19", 151137., 1713., 1364.286, 3231., 
  25., 25.429, 72699.348, 823.981, 656.244, 1554.163, 12.025, 12.232, 0.91, 
  187., 89.95, 1200., 577.219, "", "", "", "", 5384., 759688., 365.422, 2.59, 
  4270., 2.054, 0.238, 4.2, "tests performed", 51422., 49489., 1933., 2169., 
  2719., 2.47, 2.38, 0.09, 1308., 81.48, 2.078932*^6, 102.619, 44.5, 19.062, 
  12.93, 31400.84, "", 153.493, 7.25, 20.1, 25., "", 4.5, 81.32, 0.917}, 
 {"SVN", "Europe", "Slovenia", "2021-01-20", 152851., 1714., 1310.286, 3257., 
  26., 26.714, 73523.809, 824.462, 630.269, 1566.67, 12.506, 12.85, 0.9, 
  179., 86.102, 1178., 566.637, "", "", "", "", 4813., 764501., 367.737, 
  2.315, 4152., 1.997, 0.236, 4.2, "tests performed", 56194., 50653., 5541., 
  4772., 2730., 2.7, 2.44, 0.27, 1313., 81.48, 2.078932*^6, 102.619, 44.5, 
  19.062, 12.93, 31400.84, "", 153.493, 7.25, 20.1, 25., "", 4.5, 81.32, 
  0.917}, {"SVN", "Europe", "Slovenia", "2021-01-21", 154306., 1455., 1262., 
  3284., 27., 27.286, 74223.688, 699.879, 607.042, 1579.657, 12.987, 13.125, 
  0.91, 182., 87.545, 1159., 557.498, "", "", "", "", 4872., 769373., 
  370.081, 2.344, 4148., 1.995, 0.235, 4.3, "tests performed", 60938., 
  51940., 8998., 4744., 2449., 2.93, 2.5, 0.43, 1178., 81.48, 2.078932*^6, 
  102.619, 44.5, 19.062, 12.93, 31400.84, "", 153.493, 7.25, 20.1, 25., "", 
  4.5, 81.32, 0.917}, {"SVN", "Europe", "Slovenia", "2021-01-22", 155752., 
  1446., 1248., 3309., 25., 26.857, 74919.237, 695.549, 600.308, 1591.683, 
  12.025, 12.919, 0.91, 186., 89.469, 1140., 548.358, "", "", "", "", 4405., 
  773778., 372.2, 2.119, 4097., 1.971, 0.239, 4.2, "tests performed", 63106., 
  53128., 9978., 2168., 2058., 3.04, 2.56, 0.48, 990., 81.48, 2.078932*^6, 
  102.619, 44.5, 19.062, 12.93, 31400.84, "", 153.493, 7.25, 20.1, 25., "", 
  4.5, 81.32, 0.917}, {"SVN", "Europe", "Slovenia", "2021-01-23", 157293., 
  1541., 1248.143, 3329., 20., 27., 75660.483, 741.246, 600.377, 1601.303, 
  9.62, 12.987, 0.92, 190., 91.393, 1129., 543.067, "", "", "", "", 2140., 
  775918., 373.229, 1.029, 4046., 1.946, 0.241, 4.1, "tests performed", 
  63818., 53357., 10461., 712., 2114., 3.07, 2.57, 0.5, 1017., 75.93, 
  2.078932*^6, 102.619, 44.5, 19.062, 12.93, 31400.84, "", 153.493, 7.25, 
  20.1, 25., "", 4.5, 81.32, 0.917}, {"SVN", "Europe", "Slovenia", 
  "2021-01-24", 157830., 537., 1243.571, 3360., 31., 25.714, 75918.789, 
  258.306, 598.178, 1616.214, 14.912, 12.369, 0.93, 189., 90.912, 1149., 
  552.688, 4.827, 2.322, 32.94, 15.845, 1293., 777211., 373.851, 0.622, 
  4030., 1.938, 0.242, 4.1, "tests performed", 63967., 53373., 10594., 149., 
  2135., 3.08, 2.57, 0.51, 1027., 75.93, 2.078932*^6, 102.619, 44.5, 19.062, 
  12.93, 31400.84, "", 153.493, 7.25, 20.1, 25., "", 4.5, 81.32, 0.917}, 
 {"SVN", "Europe", "Slovenia", "2021-01-25", 158131., 301., 1243.857, 3379., 
  19., 24.714, 76063.575, 144.786, 598.315, 1625.354, 9.139, 11.888, 0.93, 
  192., 92.355, 1173., 564.232, "", "", "", "", 4700., 781911., 376.112, 
  2.261, 3944., 1.897, 0.245, 4.1, "tests performed", 63976., 53378., 10598., 
  9., 2103., 3.08, 2.57, 0.51, 1012., 75.93, 2.078932*^6, 102.619, 44.5, 
  19.062, 12.93, 31400.84, "", 153.493, 7.25, 20.1, 25., "", 4.5, 81.32, 
  0.917}, {"SVN", "Europe", "Slovenia", "2021-01-26", 159812., 1681., 
  1239.286, 3406., 27., 25., 76872.163, 808.588, 596.117, 1638.341, 12.987, 
  12.025, 0.93, 189., 90.912, 1157., 556.536, "", "", "", "", 5418., 787329., 
  378.718, 2.606, 3949., 1.9, 0.246, 4.1, "tests performed", 65795., 53534., 
  12261., 1819., 2053., 3.16, 2.58, 0.59, 988., 75.93, 2.078932*^6, 102.619, 
  44.5, 19.062, 12.93, 31400.84, "", 153.493, 7.25, 20.1, 25., "", 4.5, 
  81.32, 0.917}, {"SVN", "Europe", "Slovenia", "2021-01-27", 161662., 1850., 
  1258.714, 3425., 19., 24., 77762.043, 889.88, 605.462, 1647.481, 9.139, 
  11.544, 0.93, 172., 82.735, 1144., 550.283, "", "", "", "", 4958., 792287., 
  381.103, 2.385, 3969., 1.909, 0.244, 4.1, "tests performed", 70857., 
  53808., 17049., 5062., 2095., 3.41, 2.59, 0.82, 1008., 75.93, 2.078932*^6, 
  102.619, 44.5, 19.062, 12.93, 31400.84, "", 153.493, 7.25, 20.1, 25., "", 
  4.5, 81.32, 0.917}, {"SVN", "Europe", "Slovenia", "2021-01-28", 163235., 
  1573., 1275.571, 3448., 23., 23.429, 78518.682, 756.639, 613.571, 1658.544, 
  11.063, 11.27, 0.93, 172., 82.735, 1106., 532.004, "", "", "", "", 4506., 
  796793., 383.27, 2.167, 3917., 1.884, 0.243, 4.1, "tests performed", 
  77012., 54326., 22686., 6155., 2296., 3.7, 2.61, 1.09, 1104., 75.93, 
  2.078932*^6, 102.619, 44.5, 19.062, 12.93, 31400.84, "", 153.493, 7.25, 
  20.1, 25., "", 4.5, 81.32, 0.917}, {"SVN", "Europe", "Slovenia", 
  "2021-01-29", 164529., 1294., 1253.857, 3468., 20., 22.714, 79141.117, 
  622.435, 603.126, 1668.164, 9.62, 10.926, 0.92, 170., 81.773, 1082., 
  520.46, "", "", "", "", 4299., 801092., 385.338, 2.068, 3902., 1.877, 
  0.238, 4.2, "tests performed", 81569., 54887., 26682., 4557., 2638., 3.92, 
  2.64, 1.28, 1269., 75.93, 2.078932*^6, 102.619, 44.5, 19.062, 12.93, 
  31400.84, "", 153.493, 7.25, 20.1, 25., "", 4.5, 81.32, 0.917}, 
 {"SVN", "Europe", "Slovenia", "2021-01-30", 165887., 1358., 1227.714, 3490., 
  22., 23., 79794.337, 653.22, 590.55, 1678.747, 10.582, 11.063, 0.92, 163., 
  78.406, 1047., 503.624, "", "", "", "", 2408., 803500., 386.497, 1.158, 
  3940., 1.895, 0.235, 4.3, "tests performed", 81685., 54898., 26787., 116., 
  2552., 3.93, 2.64, 1.29, 1228., 75.93, 2.078932*^6, 102.619, 44.5, 19.062, 
  12.93, 31400.84, "", 153.493, 7.25, 20.1, 25., "", 4.5, 81.32, 0.917}, 
 {"SVN", "Europe", "Slovenia", "2021-01-31", 166473., 586., 1234.714, 3503., 
  13., 20.429, 80076.212, 281.876, 593.918, 1685., 6.253, 9.826, 0.92, 167., 
  80.33, 1053., 506.51, 4.07, 1.958, 27.403, 13.181, 1461., 804961., 387.199, 
  0.703, 3964., 1.907, 0.233, 4.3, "tests performed", 81687., 54898., 26789., 
  2., 2531., 3.93, 2.64, 1.29, 1217., 75.93, 2.078932*^6, 102.619, 44.5, 
  19.062, 12.93, 31400.84, "", 153.493, 7.25, 20.1, 25., "", 4.5, 81.32, 
  0.917}, {"SVN", "Europe", "Slovenia", "2021-02-01", 166836., 363., 
  1243.571, 3522., 19., 20.429, 80250.821, 174.609, 598.178, 1694.139, 9.139, 
  9.826, 0.91, 171., 82.254, 1066., 512.763, "", "", "", "", 4536., 809497., 
  389.381, 2.182, 3941., 1.896, 0.226, 4.4, "tests performed", 81740., 
  54921., 26819., 53., 2538., 3.93, 2.64, 1.29, 1221., 75.93, 2.078932*^6, 
  102.619, 44.5, 19.062, 12.93, 31400.84, "", 153.493, 7.25, 20.1, 25., "", 
  4.5, 81.32, 0.917}, {"SVN", "Europe", "Slovenia", "2021-02-02", 168486., 
  1650., 1239.143, 3541., 19., 19.286, 81044.498, 793.677, 596.048, 1703.278, 
  9.139, 9.277, 0.9, 168., 80.811, 1032., 496.409, "", "", "", "", 5709., 
  815206., 392.127, 2.746, 3982., 1.915, 0.216, 4.6, "tests performed", 
  82850., 54941., 27909., 1110., 2436., 3.99, 2.64, 1.34, 1172., 75.93, 
  2.078932*^6, 102.619, 44.5, 19.062, 12.93, 31400.84, "", 153.493, 7.25, 
  20.1, 25., "", 4.5, 81.32, 0.917}, {"SVN", "Europe", "Slovenia", 
  "2021-02-03", 170101., 1615., 1205.571, 3564., 23., 19.857, 81821.339, 
  776.841, 579.899, 1714.342, 11.063, 9.552, 0.88, 163., 78.406, 1012., 
  486.788, "", "", "", "", 5160., 820366., 394.609, 2.482, 4011., 1.929, 
  0.21, 4.8, "tests performed", 87633., 55133., 32500., 4783., 2397., 4.22, 
  2.65, 1.56, 1153., 75.93, 2.078932*^6, 102.619, 44.5, 19.062, 12.93, 
  31400.84, "", 153.493, 7.25, 20.1, 25., "", 4.5, 81.32, 0.917}, 
 {"SVN", "Europe", "Slovenia", "2021-02-04", 171340., 1239., 1157.857, 3580., 
  16., 18.857, 82417.318, 595.979, 556.948, 1722.038, 7.696, 9.071, 0.87, 
  165., 79.368, 989., 475.725, "", "", "", "", 5247., 825613., 397.133, 
  2.524, 4117., 1.98, 0.197, 5.1, "tests performed", 95021., 55751., 39270., 
  7388., 2573., 4.57, 2.68, 1.89, 1238., 75.93, 2.078932*^6, 102.619, 44.5, 
  19.062, 12.93, 31400.84, "", 153.493, 7.25, 20.1, 25., "", 4.5, 81.32, 
  0.917}, {"SVN", "Europe", "Slovenia", "2021-02-05", 172299., 959., 1110., 
  3595., 15., 18.143, 82878.613, 461.295, 533.928, 1729.253, 7.215, 8.727, 
  0.86, 162., 77.925, 988., 475.244, "", "", "", "", 4541., 830154., 399.318, 
  2.184, 4152., 1.997, 0.186, 5.4, "tests performed", 100661., 56160., 
  44501., 5640., 2727., 4.84, 2.7, 2.14, 1312., 75.93, 2.078932*^6, 102.619, 
  44.5, 19.062, 12.93, 31400.84, "", 153.493, 7.25, 20.1, 25., "", 4.5, 
  81.32, 0.917}, {"SVN", "Europe", "Slovenia", "2021-02-06", 173201., 902., 
  1044.857, 3612., 17., 17.429, 83312.489, 433.877, 502.593, 1737.431, 8.177, 
  8.383, 0.85, 159., 76.482, 926., 445.421, "", "", "", "", 2497., 832651., 
  400.519, 1.201, 4164., 2.003, 0.184, 5.4, "tests performed", 101262., 
  56188., 45074., 601., 2797., 4.87, 2.7, 2.17, 1345., 75.93, 2.078932*^6, 
  102.619, 44.5, 19.062, 12.93, 31400.84, "", 153.493, 7.25, 20.1, 25., "", 
  4.5, 81.32, 0.917}, {"SVN", "Europe", "Slovenia", "2021-02-07", 173702., 
  501., 1032.714, 3623., 11., 17.143, 83553.478, 240.989, 496.752, 1742.722, 
  5.291, 8.246, 0.85, 159., 76.482, 931., 447.826, 3.502, 1.685, 23.569, 
  11.337, 1565., 834216., 401.271, 0.753, 4179., 2.01, 0.182, 5.5, 
  "tests performed", 101262., 56188., 45074., 0., 2796., 4.87, 2.7, 2.17, 
  1345., 75.93, 2.078932*^6, 102.619, 44.5, 19.062, 12.93, 31400.84, "", 
  153.493, 7.25, 20.1, 25., "", 4.5, 81.32, 0.917}, 
 {"SVN", "Europe", "Slovenia", "2021-02-08", 174000., 298., 1023.429, 3635., 
  12., 16.143, 83696.821, 143.343, 492.286, 1748.494, 5.772, 7.765, 0.85, 
  162., 77.925, 946., 455.041, "", "", "", "", 1493., 835709., 401.99, 0.718, 
  3745., 1.801, 0.176, 5.7, "tests performed", 101660., 56586., 45074., 398., 
  2846., 4.89, 2.72, 2.17, 1369., 75.93, 2.078932*^6, 102.619, 44.5, 19.062, 
  12.93, 31400.84, "", 153.493, 7.25, 20.1, 25., "", 4.5, 81.32, 0.917}, 
 {"SVN", "Europe", "Slovenia", "2021-02-09", 174364., 364., 839.714, 3654., 
  19., 16.143, 83871.911, 175.09, 403.916, 1757.633, 9.139, 7.765, 0.85, 
  161., 77.444, 945., 454.56, "", "", "", "", 5061., 840770., 404.424, 2.434, 
  3652., 1.757, 0.167, 6., "tests performed", 101779., 56674., 45105., 119., 
  2704., 4.9, 2.73, 2.17, 1301., 70.37, 2.078932*^6, 102.619, 44.5, 19.062, 
  12.93, 31400.84, "", 153.493, 7.25, 20.1, 25., "", 4.5, 81.32, 0.917}, 
 {"SVN", "Europe", "Slovenia", "2021-02-10", 175795., 1431., 813.429, 3667., 
  13., 14.714, 84560.245, 688.334, 391.272, 1763.886, 6.253, 7.078, 0.87, 
  159., 76.482, 864., 415.598, "", "", "", "", 5482., 846252., 407.061, 
  2.637, 3698., 1.779, 0.164, 6.1, "tests performed", 104992., 59175., 
  45817., 3213., 2480., 5.05, 2.85, 2.2, 1193., 70.37, 2.078932*^6, 102.619, 
  44.5, 19.062, 12.93, 31400.84, "", 153.493, 7.25, 20.1, 25., "", 4.5, 
  81.32, 0.917}, {"SVN", "Europe", "Slovenia", "2021-02-11", 177140., 1345., 
  828.571, 3677., 10., 13.857, 85207.212, 646.967, 398.556, 1768.697, 4.81, 
  6.666, 0.88, 159., 76.482, 828., 398.281, "", "", "", "", 5151., 851403., 
  409.539, 2.478, 3684., 1.772, 0.167, 6., "tests performed", 113616., 
  66015., 47601., 8624., 2656., 5.47, 3.18, 2.29, 1278., 70.37, 2.078932*^6, 
  102.619, 44.5, 19.062, 12.93, 31400.84, "", 153.493, 7.25, 20.1, 25., "", 
  4.5, 81.32, 0.917}, {"SVN", "Europe", "Slovenia", "2021-02-12", 178133., 
  993., 833.429, 3692., 15., 13.857, 85684.861, 477.649, 400.893, 1775.912, 
  7.215, 6.666, 0.88, 156., 75.039, 789., 379.522, "", "", "", "", 4458., 
  855861., 411.683, 2.144, 3672., 1.766, 0.169, 5.9, "tests performed", 
  122248., 72879., 49369., 8632., 3084., 5.88, 3.51, 2.37, 1483., 70.37, 
  2.078932*^6, 102.619, 44.5, 19.062, 12.93, 31400.84, "", 153.493, 7.25, 
  20.1, 25., "", 4.5, 81.32, 0.917}, {"SVN", "Europe", "Slovenia", 
  "2021-02-13", 179148., 1015., 849.571, 3705., 13., 13.286, 86173.093, 
  488.231, 408.658, 1782.165, 6.253, 6.391, 0.89, 149., 71.671, 738., 354.99, 
  "", "", "", "", 2224., 858085., 412.753, 1.07, 3633., 1.748, 0.169, 5.9, 
  "tests performed", 123145., 73588., 49557., 897., 3126., 5.92, 3.54, 2.38, 
  1504., 70.37, 2.078932*^6, 102.619, 44.5, 19.062, 12.93, 31400.84, "", 
  153.493, 7.25, 20.1, 25., "", 4.5, 81.32, 0.917}, 
 {"SVN", "Europe", "Slovenia", "2021-02-14", 179477., 329., 825., 3717., 12., 
  13.429, 86331.347, 158.254, 396.838, 1787.937, 5.772, 6.459, 0.89, 139., 
  66.861, 740., 355.952, 2.887, 1.389, 17.511, 8.423, 1633., 859718., 
  413.538, 0.785, 3643., 1.752, 0.169, 5.9, "tests performed", 123178., 
  73604., 49574., 33., 3131., 5.93, 3.54, 2.38, 1506., 70.37, 2.078932*^6, 
  102.619, 44.5, 19.062, 12.93, 31400.84, "", 153.493, 7.25, 20.1, 25., "", 
  4.5, 81.32, 0.917}, {"SVN", "Europe", "Slovenia", "2021-02-15", 179780., 
  303., 825.714, 3728., 11., 13.286, 86477.095, 145.748, 397.182, 1793.228, 
  5.291, 6.391, 0.89, 135., 64.937, 738., 354.99, "", "", "", "", 4414., 
  864132., 415.662, 2.123, 4060., 1.953, 0.17, 5.9, "tests performed", 
  123263., 73680., 49583., 85., 3086., 5.93, 3.54, 2.39, 1484., 61.11, 
  2.078932*^6, 102.619, 44.5, 19.062, 12.93, 31400.84, "", 153.493, 7.25, 
  20.1, 25., "", 4.5, 81.32, 0.917}, {"SVN", "Europe", "Slovenia", 
  "2021-02-16", 180520., 740., 879.429, 3733., 5., 11.286, 86833.047, 
  355.952, 423.019, 1795.634, 2.405, 5.429, 0.89, 127., 61.089, 691., 
  332.382, "", "", "", "", 5140., 869272., 418.134, 2.472, 4072., 1.959, 
  0.177, 5.6, "tests performed", 124373., 74720., 49653., 1110., 3228., 5.98, 
  3.59, 2.39, 1553., 61.11, 2.078932*^6, 102.619, 44.5, 19.062, 12.93, 
  31400.84, "", 153.493, 7.25, 20.1, 25., "", 4.5, 81.32, 0.917}, 
 {"SVN", "Europe", "Slovenia", "2021-02-17", 181606., 1086., 830.143, 3745., 
  12., 11.143, 87355.431, 522.384, 399.312, 1801.406, 5.772, 5.36, 0.89, 
  129., 62.051, 648., 311.699, "", "", "", "", 4271., 873543., 420.188, 
  2.054, 3899., 1.875, 0.181, 5.5, "tests performed", 129890., 79622., 
  50268., 5517., 3557., 6.25, 3.83, 2.42, 1711., 61.11, 2.078932*^6, 102.619, 
  44.5, 19.062, 12.93, 31400.84, "", 153.493, 7.25, 20.1, 25., "", 4.5, 
  81.32, 0.917}, {"SVN", "Europe", "Slovenia", "2021-02-18", 182484., 878., 
  763.429, 3755., 10., 11.143, 87777.763, 422.332, 367.222, 1806.216, 4.81, 
  5.36, 0.9, 117., 56.279, 619., 297.749, "", "", "", "", 4556., 878099., 
  422.38, 2.192, 3814., 1.835, 0.187, 5.3, "tests performed", 138908., 
  87908., 51000., 9018., 3613., 6.68, 4.23, 2.45, 1738., 61.11, 2.078932*^6, 
  102.619, 44.5, 19.062, 12.93, 31400.84, "", 153.493, 7.25, 20.1, 25., "", 
  4.5, 81.32, 0.917}, {"SVN", "Europe", "Slovenia", "2021-02-19", 183396., 
  912., 751.857, 3762., 7., 10., 88216.45, 438.687, 361.655, 1809.583, 3.367, 
  4.81, 0.91, 115., 55.317, 623., 299.673, "", "", "", "", 4397., 882496., 
  424.495, 2.115, 3805., 1.83, 0.196, 5.1, "tests performed", 145616., 
  94021., 51595., 6708., 3338., 7., 4.52, 2.48, 1606., 61.11, 2.078932*^6, 
  102.619, 44.5, 19.062, 12.93, 31400.84, "", 153.493, 7.25, 20.1, 25., "", 
  4.5, 81.32, 0.917}, {"SVN", "Europe", "Slovenia", "2021-02-20", 184352., 
  956., 743.429, 3769., 7., 9.143, 88676.301, 459.852, 357.601, 1812.95, 
  3.367, 4.398, 0.92, 109., 52.431, 579., 278.508, "", "", "", "", 2067., 
  884563., 425.489, 0.994, 3783., 1.82, 0.198, 5.1, "tests performed", 
  148149., 96535., 51614., 2533., 3572., 7.13, 4.64, 2.48, 1718., 61.11, 
  2.078932*^6, 102.619, 44.5, 19.062, 12.93, 31400.84, "", 153.493, 7.25, 
  20.1, 25., "", 4.5, 81.32, 0.917}, {"SVN", "Europe", "Slovenia", 
  "2021-02-21", 184767., 415., 755.714, 3776., 7., 8.429, 88875.923, 199.622, 
  363.511, 1816.317, 3.367, 4.054, 0.93, 103., 49.545, 566., 272.255, 2.224, 
  1.07, 13.204, 6.352, 1428., 885991., 426.176, 0.687, 3753., 1.805, 0.2, 5., 
  "tests performed", 148149., 96535., 51614., 0., 3567., 7.13, 4.64, 2.48, 
  1716., 61.11, 2.078932*^6, 102.619, 44.5, 19.062, 12.93, 31400.84, "", 
  153.493, 7.25, 20.1, 25., "", 4.5, 81.32, 0.917}, 
 {"SVN", "Europe", "Slovenia", "2021-02-22", 185014., 247., 747.714, 3784., 
  8., 8., 88994.734, 118.811, 359.663, 1820.165, 3.848, 3.848, 0.94, 105., 
  50.507, 584., 280.913, "", "", "", "", 4369., 890360., 428.278, 2.102, 
  3747., 1.802, 0.206, 4.9, "tests performed", 148623., 97006., 51617., 474., 
  3623., 7.15, 4.67, 2.48, 1743., 61.11, 2.078932*^6, 102.619, 44.5, 19.062, 
  12.93, 31400.84, "", 153.493, 7.25, 20.1, 25., "", 4.5, 81.32, 0.917}, 
 {"SVN", "Europe", "Slovenia", "2021-02-23", 185916., 902., 770.857, 3792., 
  8., 8.429, 89428.61, 433.877, 370.795, 1824.013, 3.848, 4.054, 0.95, 107., 
  51.469, 567., 272.736, "", "", "", "", 5316., 895676., 430.835, 2.557, 
  3772., 1.814, 0.205, 4.9, "tests performed", 150156., 98528., 51628., 
  1533., 3683., 7.22, 4.74, 2.48, 1772., 61.11, 2.078932*^6, 102.619, 44.5, 
  19.062, 12.93, 31400.84, "", 153.493, 7.25, 20.1, 25., "", 4.5, 81.32, 
  0.917}, {"SVN", "Europe", "Slovenia", "2021-02-24", 187005., 1089., 
  771.286, 3802., 10., 8.143, 89952.437, 523.827, 371.001, 1828.824, 4.81, 
  3.917, 0.95, 105., 50.507, 546., 262.635, "", "", "", "", 4565., 900241., 
  433.031, 2.196, 3814., 1.835, 0.202, 5., "tests performed", 157135., 
  105319., 51816., 6979., 3892., 7.56, 5.07, 2.49, 1872., 61.11, 2.078932*^6, 
  102.619, 44.5, 19.062, 12.93, 31400.84, "", 153.493, 7.25, 20.1, 25., "", 
  4.5, 81.32, 0.917}, {"SVN", "Europe", "Slovenia", "2021-02-25", 187762., 
  757., 754., 3809., 7., 7.714, 90316.566, 364.129, 362.686, 1832.191, 3.367, 
  3.711, 0.95, 104., 50.026, 546., 262.635, "", "", "", "", 4484., 904725., 
  435.187, 2.157, 3804., 1.83, 0.203, 4.9, "tests performed", 168076., 
  116071., 52005., 10941., 4167., 8.08, 5.58, 2.5, 2004., 61.11, 2.078932*^6, 
  102.619, 44.5, 19.062, 12.93, 31400.84, "", 153.493, 7.25, 20.1, 25., "", 
  4.5, 81.32, 0.917}, {"SVN", "Europe", "Slovenia", "2021-02-26", 188676., 
  914., 754.286, 3823., 14., 8.714, 90756.215, 439.649, 362.824, 1838.925, 
  6.734, 4.192, 0.96, 94., 45.216, 529., 254.458, "", "", "", "", 4861., 
  909586., 437.526, 2.338, 3870., 1.862, 0.199, 5., "tests performed", 
  175840., 123293., 52547., 7764., 4318., 8.46, 5.93, 2.53, 2077., 61.11, 
  2.078932*^6, 102.619, 44.5, 19.062, 12.93, 31400.84, "", 153.493, 7.25, 
  20.1, 25., "", 4.5, 81.32, 0.917}, {"SVN", "Europe", "Slovenia", 
  "2021-02-27", 189627., 951., 753.571, 3836., 13., 9.571, 91213.662, 
  457.446, 362.48, 1845.178, 6.253, 4.604, 0.97, 95., 45.697, 513., 246.761, 
  "", "", "", "", 2611., 912197., 438.782, 1.256, 3948., 1.899, 0.196, 5.1, 
  "tests performed", 176767., 124210., 52557., 927., 4088., 8.5, 5.97, 2.53, 
  1966., 69.44, 2.078932*^6, 102.619, 44.5, 19.062, 12.93, 31400.84, "", 
  153.493, 7.25, 20.1, 25., "", 4.5, 81.32, 0.917}, 
 {"SVN", "Europe", "Slovenia", "2021-02-28", 190081., 454., 759.143, 3836., 
  0., 8.571, 91432.043, 218.381, 365.16, 1845.178, 0., 4.123, 0.98, 93., 
  44.735, 529., 254.458, 2.792, 1.343, 15.003, 7.217, 1451., 913648., 439.48, 
  0.698, 3951., 1.9, 0.196, 5.1, "tests performed", 176767., 124210., 52557., 
  0., 4088., 8.5, 5.97, 2.53, 1966., 69.44, 2.078932*^6, 102.619, 44.5, 
  19.062, 12.93, 31400.84, "", 153.493, 7.25, 20.1, 25., "", 4.5, 81.32, 
  0.917}, {"SVN", "Europe", "Slovenia", "2021-03-01", 190324., 243., 758.571, 
  3854., 18., 10., 91548.93, 116.887, 364.885, 1853.836, 8.658, 4.81, 0.98, 
  91., 43.772, 543., 261.192, "", "", "", "", 4487., 918135., 441.638, 2.158, 
  3968., 1.909, 0.189, 5.3, "tests performed", 177904., 125347., 52557., 
  1137., 4183., 8.56, 6.03, 2.53, 2012., 69.44, 2.078932*^6, 102.619, 44.5, 
  19.062, 12.93, 31400.84, "", 153.493, 7.25, 20.1, 25., "", 4.5, 81.32, 
  0.917}, {"SVN", "Europe", "Slovenia", "2021-03-02", 191056., 732., 734.286, 
  3863., 9., 10.143, 91901.034, 352.104, 353.203, 1858.166, 4.329, 4.879, 
  0.98, 85., 40.886, 528., 253.977, "", "", "", "", 6231., 924366., 444.635, 
  2.997, 4099., 1.972, 0.187, 5.3, "tests performed", 180056., 127488., 
  52568., 2152., 4271., 8.66, 6.13, 2.53, 2054., 69.44, 2.078932*^6, 102.619, 
  44.5, 19.062, 12.93, 31400.84, "", 153.493, 7.25, 20.1, 25., "", 4.5, 
  81.32, 0.917}, {"SVN", "Europe", "Slovenia", "2021-03-03", 192266., 1210., 
  751.571, 3874., 11., 10.286, 92483.063, 582.03, 361.518, 1863.457, 5.291, 
  4.948, 0.99, 83., 39.924, 516., 248.204, "", "", "", "", 5838., 930204., 
  447.443, 2.808, 4280., 2.059, 0.184, 5.4, "tests performed", 187484., 
  134027., 53457., 7428., 4336., 9.02, 6.45, 2.57, 2086., 69.44, 2.078932*^6, 
  102.619, 44.5, 19.062, 12.93, 31400.84, "", 153.493, 7.25, 20.1, 25., "", 
  4.5, 81.32, 0.917}, {"SVN", "Europe", "Slovenia", "2021-03-04", 193285., 
  1019., 789., 3878., 4., 9.857, 92973.219, 490.156, 379.522, 1865.381, 
  1.924, 4.741, 0.99, 86., 41.367, 511., 245.799, "", "", "", "", 5440., 
  935644., 450.06, 2.617, 4417., 2.125, 0.178, 5.6, "tests performed", 
  198767., 140730., 58037., 11283., 4384., 9.56, 6.77, 2.79, 2109., 69.44, 
  2.078932*^6, 102.619, 44.5, 19.062, 12.93, 31400.84, "", 153.493, 7.25, 
  20.1, 25., "", 4.5, 81.32, 0.917}, {"SVN", "Europe", "Slovenia", 
  "2021-03-05", 194165., 880., 784.143, 3882., 4., 8.429, 93396.513, 423.294, 
  377.185, 1867.305, 1.924, 4.054, 0.99, 84., 40.405, 521., 250.609, "", "", 
  "", "", 5288., 940932., 452.604, 2.544, 4478., 2.154, 0.175, 5.7, 
  "tests performed", 209035., 145307., 63728., 10268., 4742., 10.05, 6.99, 
  3.07, 2281., 69.44, 2.078932*^6, 102.619, 44.5, 19.062, 12.93, 31400.84, 
  "", 153.493, 7.25, 20.1, 25., "", 4.5, 81.32, 0.917}, 
 {"SVN", "Europe", "Slovenia", "2021-03-06", 195086., 921., 779.857, 3888., 
  6., 7.429, 93839.529, 443.016, 375.124, 1870.191, 2.886, 3.573, 0.99, 88., 
  42.329, 498., 239.546, "", "", "", "", 2785., 943717., 453.943, 1.34, 
  4503., 2.166, 0.171, 5.8, "tests performed", 210973., 146653., 64320., 
  1938., 4887., 10.15, 7.05, 3.09, 2351., 69.44, 2.078932*^6, 102.619, 44.5, 
  19.062, 12.93, 31400.84, "", 153.493, 7.25, 20.1, 25., "", 4.5, 81.32, 
  0.917}, {"SVN", "Europe", "Slovenia", "2021-03-07", 195468., 382., 769.571, 
  3891., 3., 7.857, 94023.277, 183.748, 370.176, 1871.634, 1.443, 3.779, 
  0.98, 88., 42.329, 510., 245.318, 1.798, 0.865, 15.003, 7.217, 1681., 
  945398., 454.752, 0.809, 4536., 2.182, 0.169, 5.9, "tests performed", 
  210973., 146653., 64320., 0., 4887., 10.15, 7.05, 3.09, 2351., 69.44, 
  2.078932*^6, 102.619, 44.5, 19.062, 12.93, 31400.84, "", 153.493, 7.25, 
  20.1, 25., "", 4.5, 81.32, 0.917}, {"SVN", "Europe", "Slovenia", 
  "2021-03-08", 195678., 210., 764.857, 3897., 6., 6.143, 94124.291, 101.013, 
  367.909, 1874.52, 2.886, 2.955, 0.98, 91., 43.772, 527., 253.496, "", "", 
  "", "", 4700., 950098., 457.013, 2.261, 4566., 2.196, 0.168, 6., 
  "tests performed", 212765., 148051., 64714., 1792., 4980., 10.23, 7.12, 
  3.11, 2395., 69.44, 2.078932*^6, 102.619, 44.5, 19.062, 12.93, 31400.84, 
  "", 153.493, 7.25, 20.1, 25., "", 4.5, 81.32, 0.917}, 
 {"SVN", "Europe", "Slovenia", "2021-03-09", 196421., 743., 766.429, 3904., 
  7., 5.857, 94481.686, 357.395, 368.665, 1877.887, 3.367, 2.817, 0.98, 90., 
  43.291, 506., 243.394, "", "", "", "", 6017., 956115., 459.907, 2.894, 
  4536., 2.182, 0.161, 6.2, "tests performed", 216935., 151726., 65209., 
  4170., 5268., 10.43, 7.3, 3.14, 2534., 69.44, 2.078932*^6, 102.619, 44.5, 
  19.062, 12.93, 31400.84, "", 153.493, 7.25, 20.1, 25., "", 4.5, 81.32, 
  0.917}, {"SVN", "Europe", "Slovenia", "2021-03-10", 197374., 953., 729.714, 
  3908., 4., 4.857, 94940.094, 458.408, 351.004, 1879.811, 1.924, 2.336, 
  0.98, 92., 44.253, 485., 233.293, "", "", "", "", 5794., 961909., 462.694, 
  2.787, 4529., 2.179, 0.157, 6.4, "tests performed", 226641., 156503., 
  70138., 9706., 5594., 10.9, 7.53, 3.37, 2691., 69.44, 2.078932*^6, 102.619, 
  44.5, 19.062, 12.93, 31400.84, "", 153.493, 7.25, 20.1, 25., "", 4.5, 
  81.32, 0.917}, {"SVN", "Europe", "Slovenia", "2021-03-11", 198234., 860., 
  707., 3918., 10., 5.714, 95353.768, 413.674, 340.078, 1884.622, 4.81, 
  2.749, 0.99, 90., 43.291, 453., 217.9, "", "", "", "", 5222., 967131., 
  465.206, 2.512, 4498., 2.164, 0.154, 6.5, "tests performed", 240640., 
  162653., 77987., 13999., 5982., 11.58, 7.82, 3.75, 2877., 69.44, 
  2.078932*^6, 102.619, 44.5, 19.062, 12.93, 31400.84, "", 153.493, 7.25, 
  20.1, 25., "", 4.5, 81.32, 0.917}, {"SVN", "Europe", "Slovenia", 
  "2021-03-12", 199004., 770., 691.286, 3926., 8., 6.286, 95724.151, 370.382, 
  332.52, 1888.47, 3.848, 3.024, 1., 84., 40.405, 437., 210.204, "", "", "", 
  "", 5167., 972298., 467.691, 2.485, 4481., 2.155, 0.152, 6.6, 
  "tests performed", 254194., 171099., 83095., 13554., 6451., 12.23, 8.23, 
  4., 3103., 69.44, 2.078932*^6, 102.619, 44.5, 19.062, 12.93, 31400.84, "", 
  153.493, 7.25, 20.1, 25., "", 4.5, 81.32, 0.917}, 
 {"SVN", "Europe", "Slovenia", "2021-03-13", 199854., 850., 681.143, 3929., 
  3., 5.857, 96133.014, 408.864, 327.641, 1889.913, 1.443, 2.817, 1.02, 84., 
  40.405, 431., 207.318, "", "", "", "", 2984., 975282., 469.126, 1.435, 
  4509., 2.169, 0.155, 6.5, "tests performed", 262695., 177441., 85254., 
  8501., 7389., 12.64, 8.54, 4.1, 3554., 69.44, 2.078932*^6, 102.619, 44.5, 
  19.062, 12.93, 31400.84, "", 153.493, 7.25, 20.1, 25., "", 4.5, 81.32, 
  0.917}, {"SVN", "Europe", "Slovenia", "2021-03-14", 200374., 520., 700.857, 
  3934., 5., 6.143, 96383.143, 250.128, 337.124, 1892.318, 2.405, 2.955, 
  1.03, 83., 39.924, 438., 210.685, 2.556, 1.229, 12.684, 6.101, 1625., 
  976907., 469.908, 0.782, 4501., 2.165, 0.155, 6.5, "tests performed", 
  262696., 177442., 85254., 1., 7389., 12.64, 8.54, 4.1, 3554., 69.44, 
  2.078932*^6, 102.619, 44.5, 19.062, 12.93, 31400.84, "", 153.493, 7.25, 
  20.1, 25., "", 4.5, 81.32, 0.917}, {"SVN", "Europe", "Slovenia", 
  "2021-03-15", 200579., 205., 700.143, 3938., 4., 5.857, 96481.751, 98.608, 
  336.78, 1894.242, 1.924, 2.817, 1.04, 87., 41.848, 463., 222.711, "", "", 
  "", "", 4842., 981749., 472.237, 2.329, 4522., 2.175, 0.16, 6.2, 
  "tests performed", 264315., 178769., 85546., 1619., 7364., 12.71, 8.6, 
  4.11, 3542., 69.44, 2.078932*^6, 102.619, 44.5, 19.062, 12.93, 31400.84, 
  "", 153.493, 7.25, 20.1, 25., "", 4.5, 81.32, 0.917}, 
 {"SVN", "Europe", "Slovenia", "2021-03-16", 201497., 918., 725.143, 3941., 
  3., 5.286, 96923.324, 441.573, 348.805, 1895.685, 1.443, 2.543, 1.06, 84., 
  40.405, 451., 216.938, "", "", "", "", 5989., 987738., 475.118, 2.881, 
  4518., 2.173, 0.165, 6.1, "tests performed", 265371., 179044., 86327., 
  1056., 6919., 12.76, 8.61, 4.15, 3328., 69.44, 2.078932*^6, 102.619, 44.5, 
  19.062, 12.93, 31400.84, "", 153.493, 7.25, 20.1, 25., "", 4.5, 81.32, 
  0.917}, {"SVN", "Europe", "Slovenia", "2021-03-17", 202573., 1076., 
  742.714, 3948., 7., 5.714, 97440.898, 517.573, 357.258, 1899.052, 3.367, 
  2.749, 1.06, 83., 39.924, 444., 213.571, "", "", "", "", 5442., 993180., 
  477.736, 2.618, 4467., 2.149, 0.17, 5.9, "tests performed", 271508., 
  179496., 92012., 6137., 6410., 13.06, 8.63, 4.43, 3083., 69.44, 
  2.078932*^6, 102.619, 44.5, 19.062, 12.93, 31400.84, "", 153.493, 7.25, 
  20.1, 25., "", 4.5, 81.32, 0.917}, {"SVN", "Europe", "Slovenia", 
  "2021-03-18", 203544., 971., 758.571, 3951., 3., 4.714, 97907.964, 467.067, 
  364.885, 1900.495, 1.443, 2.268, 1.07, 85., 40.886, 462., 222.229, "", "", 
  "", "", 5502., 998682., 480.382, 2.647, 4507., 2.168, 0.174, 5.7, 
  "tests performed", 281572., 181175., 100397., 10064., 5847., 13.54, 8.71, 
  4.83, 2813., 69.44, 2.078932*^6, 102.619, 44.5, 19.062, 12.93, 31400.84, 
  "", 153.493, 7.25, 20.1, 25., "", 4.5, 81.32, 0.917}, 
 {"SVN", "Europe", "Slovenia", "2021-03-19", 204482., 938., 782.571, 3961., 
  10., 5., 98359.157, 451.193, 376.43, 1905.305, 4.81, 2.405, 1.08, 88., 
  42.329, 485., 233.293, "", "", "", "", 5651., 1.004333*^6, 483.1, 2.718, 
  4576., 2.201, 0.177, 5.6, "tests performed", 289030., 184165., 104865., 
  7458., 4977., 13.9, 8.86, 5.04, 2394., 69.44, 2.078932*^6, 102.619, 44.5, 
  19.062, 12.93, 31400.84, "", 153.493, 7.25, 20.1, 25., "", 4.5, 81.32, 
  0.917}, {"SVN", "Europe", "Slovenia", "2021-03-20", 205509., 1027., 
  807.857, 3967., 6., 5.429, 98853.161, 494.004, 388.592, 1908.191, 2.886, 
  2.611, 1.09, 88., 42.329, 458., 220.305, "", "", "", "", 2849., 
  1.007182*^6, 484.471, 1.37, 4557., 2.192, 0.179, 5.6, "tests performed", 
  293248., 188204., 105044., 4218., 4365., 14.11, 9.05, 5.05, 2100., 69.44, 
  2.078932*^6, 102.619, 44.5, 19.062, 12.93, 31400.84, "", 153.493, 7.25, 
  20.1, 25., "", 4.5, 81.32, 0.917}, {"SVN", "Europe", "Slovenia", 
  "2021-03-21", 206026., 517., 807.429, 3972., 5., 5.429, 99101.847, 248.685, 
  388.386, 1910.596, 2.405, 2.611, 1.09, 93., 44.735, 473., 227.521, 2.461, 
  1.184, 15.429, 7.422, 1842., 1.009024*^6, 485.357, 0.886, 4588., 2.207, 
  0.18, 5.6, "tests performed", 293248., 188204., 105044., 0., 4365., 14.11, 
  9.05, 5.05, 2100., 69.44, 2.078932*^6, 102.619, 44.5, 19.062, 12.93, 
  31400.84, "", 153.493, 7.25, 20.1, 25., "", 4.5, 81.32, 0.917}, 
 {"SVN", "Europe", "Slovenia", "2021-03-22", 206317., 291., 819.714, 3976., 
  4., 5.429, 99241.822, 139.976, 394.296, 1912.52, 1.924, 2.611, 1.1, 96., 
  46.178, 494., 237.622, "", "", "", "", 5022., 1.014046*^6, 487.773, 2.416, 
  4614., 2.219, 0.181, 5.5, "tests performed", 294370., 189317., 105053., 
  1122., 4294., 14.16, 9.11, 5.05, 2065., 69.44, 2.078932*^6, 102.619, 44.5, 
  19.062, 12.93, 31400.84, "", 153.493, 7.25, 20.1, 25., "", 4.5, 81.32, 
  0.917}, {"SVN", "Europe", "Slovenia", "2021-03-23", 207298., 981., 828.714, 
  3985., 9., 6.286, 99713.699, 471.877, 398.625, 1916.85, 4.329, 3.024, 1.11, 
  97., 46.659, 507., 243.875, "", "", "", "", 6979., 1.021025*^6, 491.13, 
  3.357, 4755., 2.287, 0.181, 5.5, "tests performed", 298642., 193278., 
  105364., 4272., 4753., 14.37, 9.3, 5.07, 2286., 69.44, 2.078932*^6, 
  102.619, 44.5, 19.062, 12.93, 31400.84, "", 153.493, 7.25, 20.1, 25., "", 
  4.5, 81.32, 0.917}, {"SVN", "Europe", "Slovenia", "2021-03-24", 208588., 
  1290., 859.286, 3994., 9., 6.571, 100334.21, 620.511, 413.33, 1921.179, 
  4.329, 3.161, 1.11, 99., 47.621, 500., 240.508, "", "", "", "", 6432., 
  1.027457*^6, 494.223, 3.094, 4897., 2.356, 0.181, 5.5, "tests performed", 
  308549., 200604., 107945., 9907., 5292., 14.84, 9.65, 5.19, 2546., 69.44, 
  2.078932*^6, 102.619, 44.5, 19.062, 12.93, 31400.84, "", 153.493, 7.25, 
  20.1, 25., "", 4.5, 81.32, 0.917}, {"SVN", "Europe", "Slovenia", 
  "2021-03-25", 209753., 1165., 887., 3998., 4., 6.714, 100894.594, 560.384, 
  426.661, 1923.103, 1.924, 3.23, 1.11, 107., 51.469, 501., 240.989, "", "", 
  "", "", 6646., 1.034103*^6, 497.42, 3.197, 5060., 2.434, 0.178, 5.6, 
  "tests performed", 322935., 212455., 110480., 14386., 5909., 15.53, 10.22, 
  5.31, 2842., 69.44, 2.078932*^6, 102.619, 44.5, 19.062, 12.93, 31400.84, 
  "", 153.493, 7.25, 20.1, 25., "", 4.5, 81.32, 0.917}, 
 {"SVN", "Europe", "Slovenia", "2021-03-26", 210785., 1032., 900.429, 4008., 
  10., 6.714, 101391.003, 496.409, 433.121, 1927.913, 4.81, 3.23, 1.11, 109., 
  52.431, 500., 240.508, "", "", "", "", 6767., 1.04087*^6, 500.675, 3.255, 
  5220., 2.511, 0.179, 5.6, "tests performed", 338897., 226138., 112759., 
  15962., 7124., 16.3, 10.88, 5.42, 3427., 69.44, 2.078932*^6, 102.619, 44.5, 
  19.062, 12.93, 31400.84, "", 153.493, 7.25, 20.1, 25., "", 4.5, 81.32, 
  0.917}, {"SVN", "Europe", "Slovenia", "2021-03-27", 212040., 1255., 933., 
  4011., 3., 6.286, 101994.678, 603.675, 448.788, 1929.356, 1.443, 3.024, 
  1.11, 106., 50.988, 497., 239.065, "", "", "", "", 3462., 1.044332*^6, 
  502.341, 1.665, 5307., 2.553, 0.179, 5.6, "tests performed", 346116., 
  232865., 113251., 7219., 7553., 16.65, 11.2, 5.45, 3633., 69.44, 
  2.078932*^6, 102.619, 44.5, 19.062, 12.93, 31400.84, "", 153.493, 7.25, 
  20.1, 25., "", 4.5, 81.32, 0.917}, {"SVN", "Europe", "Slovenia", 
  "2021-03-28", 212678., 638., 950.286, 4018., 7., 6.571, 102301.566, 
  306.888, 457.103, 1932.723, 3.367, 3.161, 1.11, 106., 50.988, 499., 
  240.027, 3.076, 1.48, 17.511, 8.423, 1774., 1.046106*^6, 503.194, 0.853, 
  5297., 2.548, 0.179, 5.6, "tests performed", 347373., 234119., 113254., 
  1257., 7732., 16.71, 11.26, 5.45, 3719., 69.44, 2.078932*^6, 102.619, 44.5, 
  19.062, 12.93, 31400.84, "", 153.493, 7.25, 20.1, 25., "", 4.5, 81.32, 
  0.917}, {"SVN", "Europe", "Slovenia", "2021-03-29", 212966., 288., 949.857, 
  4024., 6., 6.857, 102440.099, 138.533, 456.897, 1935.609, 2.886, 3.298, 
  1.1, 111., 53.393, 526., 253.015, "", "", "", "", 5513., 1.051619*^6, 
  505.846, 2.652, 5368., 2.582, 0.18, 5.6, "tests performed", 348507., 
  235246., 113261., 1134., 7734., 16.76, 11.32, 5.45, 3720., 69.44, 
  2.078932*^6, 102.619, 44.5, 19.062, 12.93, 31400.84, "", 153.493, 7.25, 
  20.1, 25., "", 4.5, 81.32, 0.917}, {"SVN", "Europe", "Slovenia", 
  "2021-03-30", 214045., 1079., 963.857, 4040., 16., 7.857, 102959.116, 
  519.016, 463.631, 1943.306, 7.696, 3.779, 1.1, 102., 49.064, 515., 247.723, 
  "", "", "", "", 7281., 1.0589*^6, 509.348, 3.502, 5411., 2.603, 0.186, 5.4, 
  "tests performed", 356316., 242739., 113577., 7809., 8239., 17.14, 11.68, 
  5.46, 3963., 69.44, 2.078932*^6, 102.619, 44.5, 19.062, 12.93, 31400.84, 
  "", 153.493, 7.25, 20.1, 25., "", 4.5, 81.32, 0.917}, 
 {"SVN", "Europe", "Slovenia", "2021-03-31", 215602., 1557., 1002., 4047., 
  7., 7.571, 103708.058, 748.942, 481.978, 1946.673, 3.367, 3.642, 1.09, 
  112., 53.874, 500., 240.508, "", "", "", "", 5698., 1.064598*^6, 512.089, 
  2.741, 5306., 2.552, 0.194, 5.2, "tests performed", 370860., 255975., 
  114885., 14544., 8902., 17.84, 12.31, 5.53, 4282., 69.44, 2.078932*^6, 
  102.619, 44.5, 19.062, 12.93, 31400.84, "", 153.493, 7.25, 20.1, 25., "", 
  4.5, 81.32, 0.917}, {"SVN", "Europe", "Slovenia", "2021-04-01", 216939., 
  1337., 1026.571, 4054., 7., 8., 104351.176, 643.119, 493.798, 1950.04, 
  3.367, 3.848, 1.08, 108., 51.95, 518., 249.166, "", "", "", "", 5427., 
  1.070025*^6, 514.699, 2.61, 5132., 2.469, 0.204, 4.9, "tests performed", 
  390185., 272640., 117545., 19325., 9607., 18.77, 13.11, 5.65, 4621., 85.19, 
  2.078932*^6, 102.619, 44.5, 19.062, 12.93, 31400.84, "", 153.493, 7.25, 
  20.1, 25., "", 4.5, 81.32, 0.917}, {"SVN", "Europe", "Slovenia", 
  "2021-04-02", 218114., 1175., 1047., 4063., 9., 7.857, 104916.371, 565.194, 
  503.624, 1954.369, 4.329, 3.779, 1.06, 118., 56.76, 515., 247.723, "", "", 
  "", "", 5052., 1.075077*^6, 517.129, 2.43, 4887., 2.351, 0.216, 4.6, 
  "tests performed", 402095., 282468., 119627., 11910., 9028., 19.34, 13.59, 
  5.75, 4343., 85.19, 2.078932*^6, 102.619, 44.5, 19.062, 12.93, 31400.84, 
  "", 153.493, 7.25, 20.1, 25., "", 4.5, 81.32, 0.917}, 
 {"SVN", "Europe", "Slovenia", "2021-04-03", 219420., 1306., 1054.286, 4068., 
  5., 8.143, 105544.578, 628.207, 507.129, 1956.774, 2.405, 3.917, 1.05, 
  124., 59.646, 531., 255.42, "", "", "", "", 2825., 1.077902*^6, 518.488, 
  1.359, 4796., 2.307, 0.222, 4.5, "tests performed", 405106., 285459., 
  119647., 3011., 8427., 19.49, 13.73, 5.76, 4054., 85.19, 2.078932*^6, 
  102.619, 44.5, 19.062, 12.93, 31400.84, "", 153.493, 7.25, 20.1, 25., "", 
  4.5, 81.32, 0.917}, {"SVN", "Europe", "Slovenia", "2021-04-04", 220141., 
  721., 1066.143, 4075., 7., 8.143, 105891.39, 346.813, 512.832, 1960.141, 
  3.367, 3.917, 1.03, 124., 59.646, 534., 256.863, 4.638, 2.231, 18.836, 
  9.061, 1568., 1.07947*^6, 519.243, 0.754, 4766., 2.293, 0.224, 4.5, 
  "tests performed", 406692., 287043., 119649., 1586., 8474., 19.56, 13.81, 
  5.76, 4076., 85.19, 2.078932*^6, 102.619, 44.5, 19.062, 12.93, 31400.84, 
  "", 153.493, 7.25, 20.1, 25., "", 4.5, 81.32, 0.917}, 
 {"SVN", "Europe", "Slovenia", "2021-04-05", 220425., 284., 1065.571, 4082., 
  7., 8.286, 106027.999, 136.609, 512.557, 1963.508, 3.367, 3.986, 1.01, 
  126., 60.608, 556., 267.445, "", "", "", "", 1927., 1.081397*^6, 520.169, 
  0.927, 4254., 2.046, 0.223, 4.5, "tests performed", 406693., 287044., 
  119649., 1., 8312., 19.56, 13.81, 5.76, 3998., 85.19, 2.078932*^6, 102.619, 
  44.5, 19.062, 12.93, 31400.84, "", 153.493, 7.25, 20.1, 25., "", 4.5, 
  81.32, 0.917}, {"SVN", "Europe", "Slovenia", "2021-04-06", 220698., 273., 
  950.429, 4089., 7., 7., 106159.316, 131.317, 457.172, 1966.875, 3.367, 
  3.367, 0.99, 133., 63.975, 573., 275.622, "", "", "", "", 4889., 
  1.086286*^6, 522.521, 2.352, 3912., 1.882, 0.229, 4.4, "tests performed", 
  409501., 289493., 120008., 2808., 7598., 19.7, 13.93, 5.77, 3655., 85.19, 
  2.078932*^6, 102.619, 44.5, 19.062, 12.93, 31400.84, "", 153.493, 7.25, 
  20.1, 25., "", 4.5, 81.32, 0.917}, {"SVN", "Europe", "Slovenia", 
  "2021-04-07", 221890., 1192., 898.286, 4092., 3., 6.429, 106732.688, 
  573.371, 432.09, 1968.318, 1.443, 3.092, 1., 131., 63.013, 581., 279.47, 
  "", "", "", "", 5436., 1.091722*^6, 525.136, 2.615, 3875., 1.864, 0.238, 
  4.2, "tests performed", 415644., 295616., 120028., 6143., 6398., 19.99, 
  14.22, 5.77, 3078., 81.48, 2.078932*^6, 102.619, 44.5, 19.062, 12.93, 
  31400.84, "", 153.493, 7.25, 20.1, 25., "", 4.5, 81.32, 0.917}, 
 {"SVN", "Europe", "Slovenia", "2021-04-08", 223416., 1526., 925.286, 4097., 
  5., 6.143, 107466.718, 734.031, 445.077, 1970.723, 2.405, 2.955, 1.01, 
  129., 62.051, 599., 288.129, "", "", "", "", 5265., 1.096987*^6, 527.669, 
  2.533, 3852., 1.853, 0.244, 4.1, "tests performed", 431000., 310318., 
  120682., 15356., 5831., 20.73, 14.93, 5.8, 2805., 81.48, 2.078932*^6, 
  102.619, 44.5, 19.062, 12.93, 31400.84, "", 153.493, 7.25, 20.1, 25., "", 
  4.5, 81.32, 0.917}, {"SVN", "Europe", "Slovenia", "2021-04-09", 224699., 
  1283., 940.714, 4100., 3., 5.286, 108083.862, 617.144, 452.499, 1972.166, 
  1.443, 2.543, 1.01, 138., 66.38, 618., 297.268, "", "", "", "", 4811., 
  1.101798*^6, 529.983, 2.314, 3817., 1.836, 0.245, 4.1, "tests performed", 
  451164., 328795., 122369., 20164., 7010., 21.7, 15.82, 5.89, 3372., 81.48, 
  2.078932*^6, 102.619, 44.5, 19.062, 12.93, 31400.84, "", 153.493, 7.25, 
  20.1, 25., "", 4.5, 81.32, 0.917}, {"SVN", "Europe", "Slovenia", 
  "2021-04-10", 225950., 1251., 932.857, 4112., 12., 6.286, 108685.614, 
  601.751, 448.719, 1977.939, 5.772, 3.024, 1., 140., 67.342, 605., 291.015, 
  "", "", "", "", 2895., 1.104693*^6, 531.375, 1.393, 3827., 1.841, 0.238, 
  4.2, "tests performed", 460339., 337840., 122499., 9175., 7890., 22.14, 
  16.25, 5.89, 3795., 81.48, 2.078932*^6, 102.619, 44.5, 19.062, 12.93, 
  31400.84, "", 153.493, 7.25, 20.1, 25., "", 4.5, 81.32, 0.917}, 
 {"SVN", "Europe", "Slovenia", "2021-04-11", 226499., 549., 908.286, 4119., 
  7., 6.286, 108949.691, 264.078, 436.9, 1981.306, 3.367, 3.024, 0.98, 139., 
  66.861, 615., 295.825, 3.834, 1.844, 21.345, 10.267, 1521., 1.106214*^6, 
  532.107, 0.732, 3821., 1.838, 0.238, 4.2, "tests performed", 461958., 
  339446., 122512., 1619., 7895., 22.22, 16.33, 5.89, 3798., 81.48, 
  2.078932*^6, 102.619, 44.5, 19.062, 12.93, 31400.84, "", 153.493, 7.25, 
  20.1, 25., "", 4.5, 81.32, 0.917}, {"SVN", "Europe", "Slovenia", 
  "2021-04-12", 226786., 287., 908.714, 4126., 7., 6.286, 109087.743, 
  138.052, 437.106, 1984.673, 3.367, 3.024, 0.97, 142., 68.304, 636., 
  305.926, "", "", "", "", 4707., 1.110921*^6, 534.371, 2.264, 4218., 2.029, 
  0.242, 4.1, "tests performed", 463806., 341092., 122714., 1848., 8159., 
  22.31, 16.41, 5.9, 3925., 74.07, 2.078932*^6, 102.619, 44.5, 19.062, 12.93, 
  31400.84, "", 153.493, 7.25, 20.1, 25., "", 4.5, 81.32, 0.917}, 
 {"SVN", "Europe", "Slovenia", "2021-04-13", 227836., 1050., 1019.714, 4130., 
  4., 5.857, 109592.81, 505.067, 490.499, 1986.597, 1.924, 2.817, 0.95, 146., 
  70.228, 617., 296.787, "", "", "", "", 5377., 1.116298*^6, 536.957, 2.586, 
  4287., 2.062, 0.24, 4.2, "tests performed", 467656., 344168., 123488., 
  3850., 8308., 22.5, 16.56, 5.94, 3996., 74.07, 2.078932*^6, 102.619, 44.5, 
  19.062, 12.93, 31400.84, "", 153.493, 7.25, 20.1, 25., "", 4.5, 81.32, 
  0.917}, {"SVN", "Europe", "Slovenia", "2021-04-14", 229076., 1240., 
  1026.571, 4135., 5., 6.143, 110189.27, 596.46, 493.798, 1989.002, 2.405, 
  2.955, 0.93, 154., 74.076, 622., 299.192, "", "", "", "", 4359., 
  1.120657*^6, 539.054, 2.097, 4134., 1.989, 0.227, 4.4, "tests performed", 
  479265., 351951., 127314., 11609., 9089., 23.05, 16.93, 6.12, 4372., 74.07, 
  2.078932*^6, 102.619, 44.5, 19.062, 12.93, 31400.84, "", 153.493, 7.25, 
  20.1, 25., "", 4.5, 81.32, 0.917}, {"SVN", "Europe", "Slovenia", 
  "2021-04-15", 229967., 891., 935.857, 4142., 7., 6.429, 110617.856, 
  428.585, 450.162, 1992.369, 3.367, 3.092, 0.91, 150., 72.152, 624., 
  300.154, "", "", "", "", 4315., 1.124972*^6, 541.13, 2.076, 3998., 1.923, 
  0.219, 4.6, "tests performed", 498637., 361373., 137264., 19372., 9662., 
  23.99, 17.38, 6.6, 4648., 74.07, 2.078932*^6, 102.619, 44.5, 19.062, 12.93, 
  31400.84, "", 153.493, 7.25, 20.1, 25., "", 4.5, 81.32, 0.917}, 
 {"SVN", "Europe", "Slovenia", "2021-04-16", 230826., 859., 875.286, 4147., 
  5., 6.714, 111031.049, 413.193, 421.027, 1994.774, 2.405, 3.23, 0.9, 154., 
  74.076, 639., 307.369, "", "", "", "", 3845., 1.128817*^6, 542.979, 1.85, 
  3860., 1.857, 0.209, 4.8, "tests performed", 512701., 369776., 142925., 
  14064., 8791., 24.66, 17.79, 6.87, 4229., 74.07, 2.078932*^6, 102.619, 
  44.5, 19.062, 12.93, 31400.84, "", 153.493, 7.25, 20.1, 25., "", 4.5, 
  81.32, 0.917}, {"SVN", "Europe", "Slovenia", "2021-04-17", 231593., 767., 
  806.143, 4153., 6., 5.857, 111399.988, 368.939, 387.768, 1997.66, 2.886, 
  2.817, 0.89, 151., 72.633, 629., 302.559, "", "", "", "", 2641., 
  1.131458*^6, 544.25, 1.27, 3824., 1.839, 0.208, 4.8, "tests performed", 
  518834., 372275., 146559., 6133., 8356., 24.96, 17.91, 7.05, 4019., 74.07, 
  2.078932*^6, 102.619, 44.5, 19.062, 12.93, 31400.84, "", 153.493, 7.25, 
  20.1, 25., "", 4.5, 81.32, 0.917}, {"SVN", "Europe", "Slovenia", 
  "2021-04-18", 232071., 478., 796., 4159., 6., 5.714, 111629.914, 229.926, 
  382.889, 2000.546, 2.886, 2.749, 0.9, 153., 73.595, 631., 303.521, 3.597, 
  1.73, 20.351, 9.789, 1644., 1.133102*^6, 545.04, 0.791, 3841., 1.848, 
  0.205, 4.9, "tests performed", 520116., 373550., 146566., 1282., 8308., 
  25.02, 17.97, 7.05, 3996., 74.07, 2.078932*^6, 102.619, 44.5, 19.062, 
  12.93, 31400.84, "", 153.493, 7.25, 20.1, 25., "", 4.5, 81.32, 0.917}, 
 {"SVN", "Europe", "Slovenia", "2021-04-19", 232311., 240., 789.286, 4167., 
  8., 5.857, 111745.358, 115.444, 379.659, 2004.395, 3.848, 2.817, 0.9, 156., 
  75.039, 652., 313.623, "", "", "", "", 3643., 1.136745*^6, 546.793, 1.752, 
  3689., 1.774, 0.201, 5., "tests performed", 522807., 375869., 146938., 
  2691., 8429., 25.15, 18.08, 7.07, 4054., 65.74, 2.078932*^6, 102.619, 44.5, 
  19.062, 12.93, 31400.84, "", 153.493, 7.25, 20.1, 25., "", 4.5, 81.32, 
  0.917}, {"SVN", "Europe", "Slovenia", "2021-04-20", 233031., 720., 742.143, 
  4172., 5., 6., 112091.689, 346.332, 356.983, 2006.8, 2.405, 2.886, 0.9, 
  157., 75.52, 649., 312.18, "", "", "", "", 4892., 1.141637*^6, 549.146, 
  2.353, 3620., 1.741, 0.197, 5.1, "tests performed", 529466., 381072., 
  148394., 6659., 8830., 25.47, 18.33, 7.14, 4247., 65.74, 2.078932*^6, 
  102.619, 44.5, 19.062, 12.93, 31400.84, "", 153.493, 7.25, 20.1, 25., "", 
  4.5, 81.32, 0.917}, {"SVN", "Europe", "Slovenia", "2021-04-21", 234067., 
  1036., 713., 4176., 4., 5.857, 112590.022, 498.333, 342.965, 2008.724, 
  1.924, 2.817, 0.9, 153., 73.595, 631., 303.521, "", "", "", "", 4325., 
  1.145962*^6, 551.226, 2.08, 3615., 1.739, 0.192, 5.2, "tests performed", 
  546198., 388768., 157430., 16732., 9562., 26.27, 18.7, 7.57, 4599., 65.74, 
  2.078932*^6, 102.619, 44.5, 19.062, 12.93, 31400.84, "", 153.493, 7.25, 
  20.1, 25., "", 4.5, 81.32, 0.917}, {"SVN", "Europe", "Slovenia", 
  "2021-04-22", 234811., 744., 692., 4187., 11., 6.429, 112947.898, 357.876, 
  332.863, 2014.015, 5.291, 3.092, 0.9, 154., 74.076, 620., 298.23, "", "", 
  "", "", 5372., 1.151334*^6, 553.81, 2.584, 3766., 1.812, 0.185, 5.4, 
  "tests performed", 566078., 396872., 169206., 19880., 9634., 27.23, 19.09, 
  8.14, 4634., 65.74, 2.078932*^6, 102.619, 44.5, 19.062, 12.93, 31400.84, 
  "", 153.493, 7.25, 20.1, 25., "", 4.5, 81.32, 0.917}, 
 {"SVN", "Europe", "Slovenia", "2021-04-23", 235711., 900., 697.857, 4195., 
  8., 6.857, 113380.813, 432.915, 335.681, 2017.863, 3.848, 3.298, 0.9, 158., 
  76.001, 629., 302.559, "", "", "", "", 5180., 1.156514*^6, 556.302, 2.492, 
  3957., 1.903, 0.179, 5.6, "tests performed", 583609., 407657., 175952., 
  17531., 10130., 28.07, 19.61, 8.46, 4873., 60.19, 2.078932*^6, 102.619, 
  44.5, 19.062, 12.93, 31400.84, "", 153.493, 7.25, 20.1, 25., "", 4.5, 
  81.32, 0.917}, {"SVN", "Europe", "Slovenia", "2021-04-24", 236613., 902., 
  717.143, 4203., 8., 7.143, 113814.689, 433.877, 344.957, 2021.711, 3.848, 
  3.436, 0.91, 160., 76.963, 618., 297.268, "", "", "", "", 2690., 
  1.159204*^6, 557.596, 1.294, 3964., 1.907, 0.176, 5.7, "tests performed", 
  586515., 410137., 176378., 2906., 9669., 28.21, 19.73, 8.48, 4651., 60.19, 
  2.078932*^6, 102.619, 44.5, 19.062, 12.93, 31400.84, "", 153.493, 7.25, 
  20.1, 25., "", 4.5, 81.32, 0.917}, {"SVN", "Europe", "Slovenia", 
  "2021-04-25", 237028., 415., 708.143, 4208., 5., 7., 114014.311, 199.622, 
  340.628, 2024.116, 2.405, 3.367, 0.91, 157., 75.52, 630., 303.04, 3.739, 
  1.798, 19.168, 9.22, 1354., 1.160558*^6, 558.247, 0.651, 3922., 1.887, 
  0.176, 5.7, "tests performed", 587190., 410795., 176395., 675., 9582., 
  28.24, 19.76, 8.48, 4609., 60.19, 2.078932*^6, 102.619, 44.5, 19.062, 
  12.93, 31400.84, "", 153.493, 7.25, 20.1, 25., "", 4.5, 81.32, 0.917}, 
 {"SVN", "Europe", "Slovenia", "2021-04-26", 237219., 191., 701.143, 4214., 
  6., 6.714, 114106.185, 91.874, 337.261, 2027.002, 2.886, 3.23, 0.91, 158., 
  76.001, 643., 309.293, "", "", "", "", 3653., 1.164211*^6, 560.004, 1.757, 
  3924., 1.888, 0.179, 5.6, "tests performed", 587571., 411169., 176402., 
  381., 9252., 28.26, 19.78, 8.49, 4450., 56.48, 2.078932*^6, 102.619, 44.5, 
  19.062, 12.93, 31400.84, "", 153.493, 7.25, 20.1, 25., "", 4.5, 81.32, 
  0.917}, {"SVN", "Europe", "Slovenia", "2021-04-27", 238023., 804., 713.143, 
  4221., 7., 7., 114492.922, 386.737, 343.033, 2030.369, 3.367, 3.367, 0.91, 
  161., 77.444, 649., 312.18, "", "", "", "", 2008., 1.166219*^6, 560.97, 
  0.966, 3512., 1.689, 0.175, 5.7, "tests performed", 588027., 411620., 
  176407., 456., 8366., 28.29, 19.8, 8.49, 4024., 55.56, 2.078932*^6, 
  102.619, 44.5, 19.062, 12.93, 31400.84, "", 153.493, 7.25, 20.1, 25., "", 
  4.5, 81.32, 0.917}, {"SVN", "Europe", "Slovenia", "2021-04-28", 238421., 
  398., 622., 4236., 15., 8.571, 114684.367, 191.444, 299.192, 2037.585, 
  7.215, 4.123, 0.91, 155., 74.558, 621., 298.711, "", "", "", "", 3937., 
  1.170156*^6, 562.864, 1.894, 3456., 1.662, 0.185, 5.4, "tests performed", 
  595853., 414800., 181053., 7826., 7094., 28.66, 19.95, 8.71, 3412., 55.56, 
  2.078932*^6, 102.619, 44.5, 19.062, 12.93, 31400.84, "", 153.493, 7.25, 
  20.1, 25., "", 4.5, 81.32, 0.917}, {"SVN", "Europe", "Slovenia", 
  "2021-04-29", 239339., 918., 646.857, 4243., 7., 8., 115125.94, 441.573, 
  311.149, 2040.952, 3.367, 3.848, 0.93, 157., 75.52, 636., 305.926, "", "", 
  "", "", 4442., 1.174598*^6, 565.001, 2.137, 3323., 1.598, 0.194, 5.2, 
  "tests performed", 614878., 420794., 194084., 19025., 6971., 29.58, 20.24, 
  9.34, 3353., 55.56, 2.078932*^6, 102.619, 44.5, 19.062, 12.93, 31400.84, 
  "", 153.493, 7.25, 20.1, 25., "", 4.5, 81.32, 0.917}, 
 {"SVN", "Europe", "Slovenia", "2021-04-30", 240292., 953., 654.429, 4250., 
  7., 7.857, 115584.348, 458.408, 314.791, 2044.319, 3.367, 3.779, 0.95, 
  156., 75.039, 626., 301.116, "", "", "", "", 4197., 1.178795*^6, 567.02, 
  2.019, 3183., 1.531, 0.211, 4.7, "tests performed", 635867., 427007., 
  208860., 20989., 7465., 30.59, 20.54, 10.05, 3591., 55.56, 2.078932*^6, 
  102.619, 44.5, 19.062, 12.93, 31400.84, "", 153.493, 7.25, 20.1, 25., "", 
  4.5, 81.32, 0.917}, {"SVN", "Europe", "Slovenia", "2021-05-01", 241309., 
  1017., 670.857, 4258., 8., 7.857, 116073.542, 489.193, 322.693, 2048.167, 
  3.848, 3.779, 0.95, 153., 73.595, 616., 296.306, "", "", "", "", 1827., 
  1.180622*^6, 567.898, 0.879, 3060., 1.472, 0.217, 4.6, "tests performed", 
  642908., 428081., 214827., 7041., 8056., 30.92, 20.59, 10.33, 3875., 55.56, 
  2.078932*^6, 102.619, 44.5, 19.062, 12.93, 31400.84, "", 153.493, 7.25, 
  20.1, 25., "", 4.5, 81.32, 0.917}, {"SVN", "Europe", "Slovenia", 
  "2021-05-02", 241672., 363., 663.429, 4263., 5., 7.857, 116248.15, 174.609, 
  319.12, 2050.572, 2.405, 3.779, 0.95, 152., 73.114, 605., 291.015, 3.313, 
  1.594, 17.275, 8.309, 1380., 1.182002*^6, 568.562, 0.664, 3063., 1.473, 
  0.218, 4.6, "tests performed", 646341., 429372., 216969., 3433., 8450., 
  31.09, 20.65, 10.44, 4065., 55.56, 2.078932*^6, 102.619, 44.5, 19.062, 
  12.93, 31400.84, "", 153.493, 7.25, 20.1, 25., "", 4.5, 81.32, 0.917}, 
 {"SVN", "Europe", "Slovenia", "2021-05-03", 241883., 211., 666.286, 4269., 
  6., 7.857, 116349.645, 101.494, 320.494, 2053.458, 2.886, 3.779, 0.94, 
  149., 71.671, 608., 292.458, "", "", "", "", 4024., 1.186026*^6, 570.498, 
  1.936, 3116., 1.499, 0.218, 4.6, "tests performed", 654292., 434406., 
  219886., 7951., 9532., 31.47, 20.9, 10.58, 4585., 55.56, 2.078932*^6, 
  102.619, 44.5, 19.062, 12.93, 31400.84, "", 153.493, 7.25, 20.1, 25., "", 
  4.5, 81.32, 0.917}, {"SVN", "Europe", "Slovenia", "2021-05-04", 242777., 
  894., 679.143, 4273., 4., 7.429, 116779.673, 430.028, 326.679, 2055.382, 
  1.924, 3.573, 0.93, 143., 68.785, 584., 280.913, "", "", "", "", 4750., 
  1.190776*^6, 572.783, 2.285, 3508., 1.687, 0.215, 4.7, "tests performed", 
  664168., 441542., 222626., 9876., 10877., 31.95, 21.24, 10.71, 5232., 
  55.56, 2.078932*^6, 102.619, 44.5, 19.062, 12.93, 31400.84, "", 153.493, 
  7.25, 20.1, 25., "", 4.5, 81.32, 0.917}, {"SVN", "Europe", "Slovenia", 
  "2021-05-05", 243719., 942., 756.857, 4279., 6., 6.143, 117232.791, 
  453.117, 364.061, 2058.268, 2.886, 2.955, 0.92, 140., 67.342, 560., 
  269.369, "", "", "", "", 4228., 1.195004*^6, 574.816, 2.034, 3550., 1.708, 
  0.207, 4.8, "tests performed", 682144., 451649., 230495., 17976., 12327., 
  32.81, 21.73, 11.09, 5929., 55.56, 2.078932*^6, 102.619, 44.5, 19.062, 
  12.93, 31400.84, "", 153.493, 7.25, 20.1, 25., "", 4.5, 81.32, 0.917}, 
 {"SVN", "Europe", "Slovenia", "2021-05-06", 244556., 837., 745.286, 4282., 
  3., 5.571, 117635.401, 402.611, 358.495, 2059.711, 1.443, 2.68, 0.9, 140., 
  67.342, 551., 265.04, "", "", "", "", 4029., 1.199033*^6, 576.754, 1.938, 
  3491., 1.679, 0.196, 5.1, "tests performed", 709834., 467243., 242591., 
  27690., 13565., 34.14, 22.48, 11.67, 6525., 55.56, 2.078932*^6, 102.619, 
  44.5, 19.062, 12.93, 31400.84, "", 153.493, 7.25, 20.1, 25., "", 4.5, 
  81.32, 0.917}, {"SVN", "Europe", "Slovenia", "2021-05-07", 245159., 603., 
  695.286, 4285., 3., 5., 117925.454, 290.053, 334.444, 2061.154, 1.443, 
  2.405, 0.87, 142., 68.304, 538., 258.787, "", "", "", "", 4327., 
  1.20336*^6, 578.836, 2.081, 3509., 1.688, 0.18, 5.6, "tests performed", 
  731762., 480670., 251092., 21928., 13699., 35.2, 23.12, 12.08, 6589., 
  55.56, 2.078932*^6, 102.619, 44.5, 19.062, 12.93, 31400.84, "", 153.493, 
  7.25, 20.1, 25., "", 4.5, 81.32, 0.917}, {"SVN", "Europe", "Slovenia", 
  "2021-05-08", 245793., 634., 640.571, 4286., 1., 4., 118230.418, 304.964, 
  308.125, 2061.635, 0.481, 1.924, 0.86, 128., 61.57, 503., 241.951, "", "", 
  "", "", 2406., 1.205766*^6, 579.993, 1.157, 3592., 1.728, 0.173, 5.8, 
  "tests performed", 742463., 486136., 256327., 10701., 14222., 35.71, 23.38, 
  12.33, 6841., 55.56, 2.078932*^6, 102.619, 44.5, 19.062, 12.93, 31400.84, 
  "", 153.493, 7.25, 20.1, 25., "", 4.5, 81.32, 0.917}, 
 {"SVN", "Europe", "Slovenia", "2021-05-09", 246082., 289., 630., 4293., 7., 
  4.286, 118369.432, 139.014, 303.04, 2065.003, 3.367, 2.061, 0.85, 129., 
  62.051, 499., 240.027, 3.029, 1.457, 13.299, 6.397, 1310., 1.207076*^6, 
  580.623, 0.63, 3582., 1.723, 0.171, 5.8, "tests performed", 744234., 
  487787., 256447., 1771., 13985., 35.8, 23.46, 12.34, 6727., 55.56, 
  2.078932*^6, 102.619, 44.5, 19.062, 12.93, 31400.84, "", 153.493, 7.25, 
  20.1, 25., "", 4.5, 81.32, 0.917}, {"SVN", "Europe", "Slovenia", 
  "2021-05-10", 246231., 149., 621.143, 4299., 6., 4.286, 118441.103, 71.671, 
  298.78, 2067.889, 2.886, 2.061, 0.84, 133., 63.975, 509., 244.837, "", "", 
  "", "", 3722., 1.210798*^6, 582.413, 1.79, 3539., 1.702, 0.156, 6.4, 
  "tests performed", 747903., 490094., 257809., 3669., 13373., 35.98, 23.57, 
  12.4, 6433., 55.56, 2.078932*^6, 102.619, 44.5, 19.062, 12.93, 31400.84, 
  "", 153.493, 7.25, 20.1, 25., "", 4.5, 81.32, 0.917}, 
 {"SVN", "Europe", "Slovenia", "2021-05-11", 246725., 494., 564., 4302., 3., 
  4.143, 118678.725, 237.622, 271.293, 2069.332, 1.443, 1.993, 0.83, 132., 
  63.494, 477., 229.445, "", "", "", "", 4700., 1.215498*^6, 584.674, 2.261, 
  3532., 1.699, 0.149, 6.7, "tests performed", 758131., 498210., 259921., 
  10228., 13423., 36.47, 23.96, 12.5, 6457., 55.56, 2.078932*^6, 102.619, 
  44.5, 19.062, 12.93, 31400.84, "", 153.493, 7.25, 20.1, 25., "", 4.5, 
  81.32, 0.917}, {"SVN", "Europe", "Slovenia", "2021-05-12", 247449., 724., 
  532.857, 4304., 2., 3.571, 119026.981, 348.256, 256.313, 2070.294, 0.962, 
  1.718, 0.82, 128., 61.57, 463., 222.711, "", "", "", "", 4636., 
  1.220134*^6, 586.904, 2.23, 3590., 1.727, 0.139, 7.2, "tests performed", 
  780356., 514644., 265712., 22225., 14030., 37.54, 24.76, 12.78, 6749., 
  55.56, 2.078932*^6, 102.619, 44.5, 19.062, 12.93, 31400.84, "", 153.493, 
  7.25, 20.1, 25., "", 4.5, 81.32, 0.917}, {"SVN", "Europe", "Slovenia", 
  "2021-05-13", 248046., 597., 498.571, 4308., 4., 3.714, 119314.148, 
  287.167, 239.821, 2072.218, 1.924, 1.787, 0.81, 124., 59.646, 450., 
  216.457, "", "", "", "", 3962., 1.224096*^6, 588.81, 1.906, 3580., 1.722, 
  0.134, 7.5, "tests performed", 809134., 533835., 275299., 28778., 14186., 
  38.92, 25.68, 13.24, 6824., 55.56, 2.078932*^6, 102.619, 44.5, 19.062, 
  12.93, 31400.84, "", 153.493, 7.25, 20.1, 25., "", 4.5, 81.32, 0.917}, 
 {"SVN", "Europe", "Slovenia", "2021-05-14", 248520., 474., 480.143, 4314., 
  6., 4.143, 119542.15, 228.002, 230.956, 2075.104, 2.886, 1.993, 0.81, 125., 
  60.127, 443., 213.09, "", "", "", "", 4177., 1.228273*^6, 590.819, 2.009, 
  3559., 1.712, 0.129, 7.8, "tests performed", 834763., 550922., 283841., 
  25629., 14714., 40.15, 26.5, 13.65, 7078., 55.56, 2.078932*^6, 102.619, 
  44.5, 19.062, 12.93, 31400.84, "", 153.493, 7.25, 20.1, 25., "", 4.5, 
  81.32, 0.917}, {"SVN", "Europe", "Slovenia", "2021-05-15", 249014., 494., 
  460.143, 4320., 6., 4.857, 119779.772, 237.622, 221.336, 2077.99, 2.886, 
  2.336, 0.8, 121., 58.203, 421., 202.508, "", "", "", "", 2471., 
  1.230744*^6, 592.008, 1.189, 3568., 1.716, 0.129, 7.8, "tests performed", 
  845842., 557746., 288096., 11079., 14768., 40.69, 26.83, 13.86, 7104., 
  52.78, 2.078932*^6, 102.619, 44.5, 19.062, 12.93, 31400.84, "", 153.493, 
  7.25, 20.1, 25., "", 4.5, 81.32, 0.917}, {"SVN", "Europe", "Slovenia", 
  "2021-05-16", 249310., 296., 461.143, 4324., 4., 4.429, 119922.152, 
  142.381, 221.817, 2079.914, 1.924, 2.13, 0.8, 120., 57.722, 408., 196.255, 
  2.035, 0.979, 11.122, 5.35, 1504., 1.232248*^6, 592.731, 0.723, 3596., 
  1.73, 0.127, 7.9, "tests performed", 848970., 557931., 291039., 3128., 
  14962., 40.84, 26.84, 14., 7197., 52.78, 2.078932*^6, 102.619, 44.5, 
  19.062, 12.93, 31400.84, "", 153.493, 7.25, 20.1, 25., "", 4.5, 81.32, 
  0.917}, {"SVN", "Europe", "Slovenia", "2021-05-17", 249424., 114., 456.143, 
  4327., 3., 4., 119976.988, 54.836, 219.412, 2081.357, 1.443, 1.924, 0.8, 
  122., 58.684, 407., 195.774, "", "", "", "", 4233., 1.236481*^6, 594.767, 
  2.036, 3669., 1.765, 0.124, 8.1, "tests performed", 857446., 561339., 
  296107., 8476., 15649., 41.24, 27., 14.24, 7527., 52.78, 2.078932*^6, 
  102.619, 44.5, 19.062, 12.93, 31400.84, "", 153.493, 7.25, 20.1, 25., "", 
  4.5, 81.32, 0.917}, {"SVN", "Europe", "Slovenia", "2021-05-18", 249921., 
  497., 456.571, 4333., 6., 4.429, 120216.053, 239.065, 219.618, 2084.243, 
  2.886, 2.13, 0.79, 113., 54.355, 383., 184.229, "", "", "", "", 4469., 
  1.24095*^6, 596.917, 2.15, 3636., 1.749, 0.118, 8.5, "tests performed", 
  871091., 571414., 299677., 13645., 16137., 41.9, 27.49, 14.41, 7762., 
  52.78, 2.078932*^6, 102.619, 44.5, 19.062, 12.93, 31400.84, "", 153.493, 
  7.25, 20.1, 25., "", 4.5, 81.32, 0.917}, {"SVN", "Europe", "Slovenia", 
  "2021-05-19", 250453., 532., 429.143, 4338., 5., 4.857, 120471.954, 
  255.901, 206.425, 2086.648, 2.405, 2.336, 0.78, 111., 53.393, 368., 
  177.014, "", "", "", "", 3852., 1.244802*^6, 598.77, 1.853, 3524., 1.695, 
  0.112, 8.9, "tests performed", 894565., 587006., 307559., 23474., 16316., 
  43.03, 28.24, 14.79, 7848., 52.78, 2.078932*^6, 102.619, 44.5, 19.062, 
  12.93, 31400.84, "", 153.493, 7.25, 20.1, 25., "", 4.5, 81.32, 0.917}, 
 {"SVN", "Europe", "Slovenia", "2021-05-20", 250811., 358., 395., 4345., 7., 
  5.286, 120644.158, 172.204, 190.001, 2090.015, 3.367, 2.543, 0.77, 111., 
  53.393, 362., 174.128, "", "", "", "", 4136., 1.248938*^6, 600.759, 1.989, 
  3549., 1.707, 0.106, 9.4, "tests performed", 924403., 609864., 314539., 
  29838., 16467., 44.47, 29.34, 15.13, 7921., 52.78, 2.078932*^6, 102.619, 
  44.5, 19.062, 12.93, 31400.84, "", 153.493, 7.25, 20.1, 25., "", 4.5, 
  81.32, 0.917}, {"SVN", "Europe", "Slovenia", "2021-05-21", 251148., 337., 
  375.429, 4348., 3., 4.857, 120806.26, 162.102, 180.587, 2091.458, 1.443, 
  2.336, 0.76, 108., 51.95, 348., 167.394, "", "", "", "", 4043., 
  1.252981*^6, 602.704, 1.945, 3530., 1.698, 0.102, 9.8, "tests performed", 
  951538., 624528., 327010., 27135., 16682., 45.77, 30.04, 15.73, 8024., 
  52.78, 2.078932*^6, 102.619, 44.5, 19.062, 12.93, 31400.84, "", 153.493, 
  7.25, 20.1, 25., "", 4.5, 81.32, 0.917}, {"SVN", "Europe", "Slovenia", 
  "2021-05-22", 251531., 383., 359.571, 4349., 1., 4.143, 120990.489, 
  184.229, 172.96, 2091.94, 0.481, 1.993, 0.77, 100., 48.102, 319., 153.444, 
  "", "", "", "", 2117., 1.255098*^6, 603.722, 1.018, 3479., 1.673, 0.098, 
  10.2, "tests performed", 962422., 628002., 334420., 10884., 16654., 46.29, 
  30.21, 16.09, 8011., 52.78, 2.078932*^6, 102.619, 44.5, 19.062, 12.93, 
  31400.84, "", 153.493, 7.25, 20.1, 25., "", 4.5, 81.32, 0.917}, 
 {"SVN", "Europe", "Slovenia", "2021-05-23", 251690., 159., 340., 4353., 4., 
  4.143, 121066.971, 76.482, 163.546, 2093.864, 1.924, 1.993, 0.77, 99., 
  47.621, 306., 147.191, 2.414, 1.161, 7.62, 3.665, 1405., 1.256503*^6, 
  604.398, 0.676, 3465., 1.667, 0.097, 10.3, "tests performed", 965461., 
  629195., 336266., 3039., 16642., 46.44, 30.27, 16.17, 8005., 52.78, 
  2.078932*^6, 102.619, 44.5, 19.062, 12.93, 31400.84, "", 153.493, 7.25, 
  20.1, 25., "", 4.5, 81.32, 0.917}, {"SVN", "Europe", "Slovenia", 
  "2021-05-24", 251773., 83., 335.571, 4355., 2., 4., 121106.895, 39.924, 
  161.415, 2094.826, 0.962, 1.924, 0.78, 96., 46.178, 316., 152.001, "", "", 
  "", "", 3558., 1.260061*^6, 606.11, 1.711, 3369., 1.621, 0.092, 10.9, 
  "tests performed", 971956., 630389., 341567., 6495., 16359., 46.75, 30.32, 
  16.43, 7869., 52.78, 2.078932*^6, 102.619, 44.5, 19.062, 12.93, 31400.84, 
  "", 153.493, 7.25, 20.1, 25., "", 4.5, 81.32, 0.917}, 
 {"SVN", "Europe", "Slovenia", "2021-05-25", 252098., 325., 311., 4358., 3., 
  3.571, 121263.226, 156.33, 149.596, 2096.269, 1.443, 1.718, 0.78, 92., 
  44.253, 295., 141.9, "", "", "", "", 4237., 1.264298*^6, 608.148, 2.038, 
  3335., 1.604, 0.087, 11.5, "tests performed", 982495., 634024., 348471., 
  10539., 15915., 47.26, 30.5, 16.76, 7655., 35.19, 2.078932*^6, 102.619, 
  44.5, 19.062, 12.93, 31400.84, "", 153.493, 7.25, 20.1, 25., "", 4.5, 
  81.32, 0.917}, {"SVN", "Europe", "Slovenia", "2021-05-26", 252486., 388., 
  290.429, 4363., 5., 3.571, 121449.86, 186.634, 139.701, 2098.674, 2.405, 
  1.718, 0.79, 85., 40.886, 277., 133.241, "", "", "", "", 4013., 
  1.268311*^6, 610.078, 1.93, 3358., 1.615, 0.087, 11.5, "tests performed", 
  1.004492*^6, 641084., 363408., 21997., 15704., 48.32, 30.84, 17.48, 7554., 
  35.19, 2.078932*^6, 102.619, 44.5, 19.062, 12.93, 31400.84, "", 153.493, 
  7.25, 20.1, 25., "", 4.5, 81.32, 0.917}, {"SVN", "Europe", "Slovenia", 
  "2021-05-27", 252848., 362., 291., 4366., 3., 3., 121623.988, 174.128, 
  139.976, 2100.117, 1.443, 1.443, 0.8, 80., 38.481, 265., 127.469, "", "", 
  "", "", 3588., 1.271899*^6, 611.804, 1.726, 3280., 1.578, 0.087, 11.5, 
  "tests performed", 1.033701*^6, 650189., 383512., 29209., 15614., 49.72, 
  31.28, 18.45, 7511., 35.19, 2.078932*^6, 102.619, 44.5, 19.062, 12.93, 
  31400.84, "", 153.493, 7.25, 20.1, 25., "", 4.5, 81.32, 0.917}, 
 {"SVN", "Europe", "Slovenia", "2021-05-28", 253140., 292., 284.571, 4370., 
  4., 3.143, 121764.444, 140.457, 136.883, 2102.041, 1.924, 1.512, 0.8, 79., 
  38., 252., 121.216, "", "", "", "", 3701., 1.2756*^6, 613.584, 1.78, 3231., 
  1.554, 0.087, 11.5, "tests performed", 1.055939*^6, 658496., 397443., 
  22238., 14914., 50.79, 31.67, 19.12, 7174., 35.19, 2.078932*^6, 102.619, 
  44.5, 19.062, 12.93, 31400.84, "", 153.493, 7.25, 20.1, 25., "", 4.5, 
  81.32, 0.917}, {"SVN", "Europe", "Slovenia", "2021-05-29", 253493., 353., 
  280.286, 4372., 2., 3.286, 121934.243, 169.799, 134.822, 2103.003, 0.962, 
  1.58, 0.81, 76., 36.557, 233., 112.077, "", "", "", "", 1854., 1.277454*^6, 
  614.476, 0.892, 3194., 1.536, 0.087, 11.5, "tests performed", 1.066541*^6, 
  662287., 404254., 10602., 14874., 51.3, 31.86, 19.45, 7155., 35.19, 
  2.078932*^6, 102.619, 44.5, 19.062, 12.93, 31400.84, "", 153.493, 7.25, 
  20.1, 25., "", 4.5, 81.32, 0.917}, {"SVN", "Europe", "Slovenia", 
  "2021-05-30", 253631., 138., 277.286, 4374., 2., 3., 122000.623, 66.38, 
  133.379, 2103.965, 0.962, 1.443, 0.82, 77., 37.038, 242., 116.406, 1.231, 
  0.592, 5.774, 2.777, 1502., 1.278956*^6, 615.199, 0.722, 3208., 1.543, 
  0.087, 11.5, "tests performed", 1.066543*^6, 662288., 404255., 2., 14440., 
  51.3, 31.86, 19.45, 6946., 35.19, 2.078932*^6, 102.619, 44.5, 19.062, 
  12.93, 31400.84, "", 153.493, 7.25, 20.1, 25., "", 4.5, 81.32, 0.917}, 
 {"SVN", "Europe", "Slovenia", "2021-05-31", 253722., 91., 278.429, 4375., 
  1., 2.857, 122044.396, 43.772, 133.929, 2104.446, 0.481, 1.374, 0.82, 73., 
  35.114, 245., 117.849, "", "", "", "", 3378., 1.282334*^6, 616.823, 1.625, 
  3182., 1.531, 0.088, 11.4, "tests performed", 1.073423*^6, 665249., 
  408174., 6880., 14495., 51.63, 32., 19.63, 6972., 35.19, 2.078932*^6, 
  102.619, 44.5, 19.062, 12.93, 31400.84, "", 153.493, 7.25, 20.1, 25., "", 
  4.5, 81.32, 0.917}, {"SVN", "Europe", "Slovenia", "2021-06-01", 254045., 
  323., 278.143, 4376., 1., 2.571, 122199.764, 155.368, 133.791, 2104.927, 
  0.481, 1.237, 0.83, 68., 32.709, 227., 109.191, "", "", "", "", 4166., 
  1.2865*^6, 618.827, 2.004, 3172., 1.526, 0.087, 11.5, "tests performed", 
  1.089386*^6, 669603., 419783., 15963., 15270., 52.4, 32.21, 20.19, 7345., 
  35.19, 2.078932*^6, 102.619, 44.5, 19.062, 12.93, 31400.84, "", 153.493, 
  7.25, 20.1, 25., "", 4.5, 81.32, 0.917}, {"SVN", "Europe", "Slovenia", 
  "2021-06-02", 254419., 374., 276.143, 4380., 4., 2.429, 122379.664, 179.9, 
  132.829, 2106.851, 1.924, 1.168, 0.83, 63., 30.304, 214., 102.937, "", "", 
  "", "", 3837., 1.290337*^6, 620.673, 1.846, 3147., 1.514, 0.084, 11.9, 
  "tests performed", 1.118122*^6, 684374., 433748., 28736., 16233., 53.78, 
  32.92, 20.86, 7808., 35.19, 2.078932*^6, 102.619, 44.5, 19.062, 12.93, 
  31400.84, "", 153.493, 7.25, 20.1, 25., "", 4.5, 81.32, 0.917}, 
 {"SVN", "Europe", "Slovenia", "2021-06-03", 254692., 273., 263.429, 4383., 
  3., 2.429, 122510.982, 131.317, 126.713, 2108.294, 1.443, 1.168, 0.82, "", 
  "", "", "", "", "", "", "", 3915., 1.294252*^6, 622.556, 1.883, 3193., 
  1.536, 0.082, 12.2, "tests performed", 1.154275*^6, 701350., 452925., 
  36153., 17225., 55.52, 33.74, 21.79, 8286., 35.19, 2.078932*^6, 102.619, 
  44.5, 19.062, 12.93, 31400.84, "", 153.493, 7.25, 20.1, 25., "", 4.5, 
  81.32, 0.917}, {"SVN", "Europe", "Slovenia", "2021-06-04", 254973., 281., 
  261.857, 4385., 2., 2.143, 122646.147, 135.166, 125.958, 2109.256, 0.962, 
  1.031, 0.83, "", "", "", "", "", "", "", "", 3464., 1.297716*^6, 624.222, 
  1.666, 3159., 1.52, 0.078, 12.8, "tests performed", 1.184109*^6, 711203., 
  472906., 29834., 18310., 56.96, 34.21, 22.75, 8807., 35.19, 2.078932*^6, 
  102.619, 44.5, 19.062, 12.93, 31400.84, "", 153.493, 7.25, 20.1, 25., "", 
  4.5, 81.32, 0.917}, {"SVN", "Europe", "Slovenia", "2021-06-05", 255218., 
  245., 246.429, 4387., 2., 2.143, 122763.996, 117.849, 118.536, 2110.218, 
  0.962, 1.031, 0.82, "", "", "", "", "", "", "", "", 2256., 1.299972*^6, 
  625.308, 1.085, 3217., 1.547, 0.077, 13., "tests performed", 1.19705*^6, 
  717445., 479605., 12941., 18644., 57.58, 34.51, 23.07, 8968., 35.19, 
  2.078932*^6, 102.619, 44.5, 19.062, 12.93, 31400.84, "", 153.493, 7.25, 
  20.1, 25., "", 4.5, 81.32, 0.917}, {"SVN", "Europe", "Slovenia", 
  "2021-06-06", 255375., 157., 249.143, 4388., 1., 2., 122839.516, 75.52, 
  119.842, 2110.699, 0.481, 0.962, 0.83, "", "", "", "", "", "", "", "", 
  1329., 1.301301*^6, 625.947, 0.639, 3192., 1.535, 0.076, 13.2, 
  "tests performed", 1.203391*^6, 721256., 482135., 6341., 19550., 57.89, 
  34.69, 23.19, 9404., 35.19, 2.078932*^6, 102.619, 44.5, 19.062, 12.93, 
  31400.84, "", 153.493, 7.25, 20.1, 25., "", 4.5, 81.32, 0.917}, 
 {"SVN", "Europe", "Slovenia", "2021-06-07", 255432., 57., 244.286, 4390., 
  2., 2.143, 122866.934, 27.418, 117.505, 2111.661, 0.962, 1.031, "", "", "", 
  "", "", "", "", "", "", 3048., 1.304349*^6, 627.413, 1.466, 3145., 1.513, 
  0.073, 13.7, "tests performed", 1.210517*^6, 724176., 486341., 7126., 
  19585., 58.23, 34.83, 23.39, 9421., 35.19, 2.078932*^6, 102.619, 44.5, 
  19.062, 12.93, 31400.84, "", 153.493, 7.25, 20.1, 25., "", 4.5, 81.32, 
  0.917}, {"SLB", "Oceania", "Solomon Islands", "2020-10-12", 2., 2., "", "", 
  "", "", 2.912, 2.912, "", "", "", "", "", "", "", "", "", "", "", "", "", 
  "", "", "", "", "", "", "", "", "", "", "", "", "", "", "", "", "", "", 
  43.52, 686878., 21.841, 20.8, 3.507, 2.043, 2205.923, 25.1, 459.78, 18.68, 
  "", "", 35.89, 1.4, 73., 0.567}, {"SLB", "Oceania", "Solomon Islands", 
  "2020-10-13", 2., 0., "", "", "", "", 2.912, 0., "", "", "", "", "", "", 
  "", "", "", "", "", "", "", "", "", "", "", "", "", "", "", "", "", "", "", 
  "", "", "", "", "", "", 43.52, 686878., 21.841, 20.8, 3.507, 2.043, 
  2205.923, 25.1, 459.78, 18.68, "", "", 35.89, 1.4, 73., 0.567}, 
 {"SLB", "Oceania", "Solomon Islands", "2020-10-14", 2., 0., "", "", "", "", 
  2.912, 0., "", "", "", "", "", "", "", "", "", "", "", "", "", "", "", "", 
  "", "", "", "", "", "", "", "", "", "", "", "", "", "", "", 43.52, 686878., 
  21.841, 20.8, 3.507, 2.043, 2205.923, 25.1, 459.78, 18.68, "", "", 35.89, 
  1.4, 73., 0.567}, {"SLB", "Oceania", "Solomon Islands", "2020-10-15", 3., 
  1., "", "", "", "", 4.368, 1.456, "", "", "", "", "", "", "", "", "", "", 
  "", "", "", "", "", "", "", "", "", "", "", "", "", "", "", "", "", "", "", 
  "", "", 43.52, 686878., 21.841, 20.8, 3.507, 2.043, 2205.923, 25.1, 459.78, 
  18.68, "", "", 35.89, 1.4, 73., 0.567}, {"SLB", "Oceania", 
  "Solomon Islands", "2020-10-16", 3., 0., "", "", "", "", 4.368, 0., "", "", 
  "", "", "", "", "", "", "", "", "", "", "", "", "", "", "", "", "", "", "", 
  "", "", "", "", "", "", "", "", "", "", 43.52, 686878., 21.841, 20.8, 
  3.507, 2.043, 2205.923, 25.1, 459.78, 18.68, "", "", 35.89, 1.4, 73., 
  0.567}, {"SLB", "Oceania", "Solomon Islands", "2020-10-17", 3., 0., 0.429, 
  "", "", 0., 4.368, 0., 0.624, "", "", 0., "", "", "", "", "", "", "", "", 
  "", "", "", "", "", "", "", "", "", "", "", "", "", "", "", "", "", "", "", 
  43.52, 686878., 21.841, 20.8, 3.507, 2.043, 2205.923, 25.1, 459.78, 18.68, 
  "", "", 35.89, 1.4, 73., 0.567}, {"SLB", "Oceania", "Solomon Islands", 
  "2020-10-18", 3., 0., 0.429, "", "", 0., 4.368, 0., 0.624, "", "", 0., "", 
  "", "", "", "", "", "", "", "", "", "", "", "", "", "", "", "", "", "", "", 
  "", "", "", "", "", "", "", 43.52, 686878., 21.841, 20.8, 3.507, 2.043, 
  2205.923, 25.1, 459.78, 18.68, "", "", 35.89, 1.4, 73., 0.567}, 
 {"SLB", "Oceania", "Solomon Islands", "2020-10-19", 3., 0., 0.143, "", "", 
  0., 4.368, 0., 0.208, "", "", 0., "", "", "", "", "", "", "", "", "", "", 
  "", "", "", "", "", "", "", "", "", "", "", "", "", "", "", "", "", 43.52, 
  686878., 21.841, 20.8, 3.507, 2.043, 2205.923, 25.1, 459.78, 18.68, "", "", 
  35.89, 1.4, 73., 0.567}, {"SLB", "Oceania", "Solomon Islands", 
  "2020-10-20", 3., 0., 0.143, "", "", 0., 4.368, 0., 0.208, "", "", 0., "", 
  "", "", "", "", "", "", "", "", "", "", "", "", "", "", "", "", "", "", "", 
  "", "", "", "", "", "", "", 43.52, 686878., 21.841, 20.8, 3.507, 2.043, 
  2205.923, 25.1, 459.78, 18.68, "", "", 35.89, 1.4, 73., 0.567}, 
 {"SLB", "Oceania", "Solomon Islands", "2020-10-21", 3., 0., 0.143, "", "", 
  0., 4.368, 0., 0.208, "", "", 0., "", "", "", "", "", "", "", "", "", "", 
  "", "", "", "", "", "", "", "", "", "", "", "", "", "", "", "", "", 43.52, 
  686878., 21.841, 20.8, 3.507, 2.043, 2205.923, 25.1, 459.78, 18.68, "", "", 
  35.89, 1.4, 73., 0.567}, {"SLB", "Oceania", "Solomon Islands", 
  "2020-10-22", 4., 1., 0.143, "", "", 0., 5.823, 1.456, 0.208, "", "", 0., 
  "", "", "", "", "", "", "", "", "", "", "", "", "", "", "", "", "", "", "", 
  "", "", "", "", "", "", "", "", 43.52, 686878., 21.841, 20.8, 3.507, 2.043, 
  2205.923, 25.1, 459.78, 18.68, "", "", 35.89, 1.4, 73., 0.567}, 
 {"SLB", "Oceania", "Solomon Islands", "2020-10-23", 4., 0., 0.143, "", "", 
  0., 5.823, 0., 0.208, "", "", 0., "", "", "", "", "", "", "", "", "", "", 
  "", "", "", "", "", "", "", "", "", "", "", "", "", "", "", "", "", 43.52, 
  686878., 21.841, 20.8, 3.507, 2.043, 2205.923, 25.1, 459.78, 18.68, "", "", 
  35.89, 1.4, 73., 0.567}, {"SLB", "Oceania", "Solomon Islands", 
  "2020-10-24", 4., 0., 0.143, "", "", 0., 5.823, 0., 0.208, "", "", 0., "", 
  "", "", "", "", "", "", "", "", "", "", "", "", "", "", "", "", "", "", "", 
  "", "", "", "", "", "", "", 43.52, 686878., 21.841, 20.8, 3.507, 2.043, 
  2205.923, 25.1, 459.78, 18.68, "", "", 35.89, 1.4, 73., 0.567}, 
 {"SLB", "Oceania", "Solomon Islands", "2020-10-25", 4., 0., 0.143, "", "", 
  0., 5.823, 0., 0.208, "", "", 0., "", "", "", "", "", "", "", "", "", "", 
  "", "", "", "", "", "", "", "", "", "", "", "", "", "", "", "", "", 43.52, 
  686878., 21.841, 20.8, 3.507, 2.043, 2205.923, 25.1, 459.78, 18.68, "", "", 
  35.89, 1.4, 73., 0.567}, {"SLB", "Oceania", "Solomon Islands", 
  "2020-10-26", 4., 0., 0.143, "", "", 0., 5.823, 0., 0.208, "", "", 0., "", 
  "", "", "", "", "", "", "", "", "", "", "", "", "", "", "", "", "", "", "", 
  "", "", "", "", "", "", "", 43.52, 686878., 21.841, 20.8, 3.507, 2.043, 
  2205.923, 25.1, 459.78, 18.68, "", "", 35.89, 1.4, 73., 0.567}, 
 {"SLB", "Oceania", "Solomon Islands", "2020-10-27", 8., 4., 0.714, "", "", 
  0., 11.647, 5.823, 1.04, "", "", 0., "", "", "", "", "", "", "", "", "", 
  "", "", "", "", "", "", "", "", "", "", "", "", "", "", "", "", "", "", 
  43.52, 686878., 21.841, 20.8, 3.507, 2.043, 2205.923, 25.1, 459.78, 18.68, 
  "", "", 35.89, 1.4, 73., 0.567}, {"SLB", "Oceania", "Solomon Islands", 
  "2020-10-28", 8., 0., 0.714, "", "", 0., 11.647, 0., 1.04, "", "", 0., "", 
  "", "", "", "", "", "", "", "", "", "", "", "", "", "", "", "", "", "", "", 
  "", "", "", "", "", "", "", 43.52, 686878., 21.841, 20.8, 3.507, 2.043, 
  2205.923, 25.1, 459.78, 18.68, "", "", 35.89, 1.4, 73., 0.567}, 
 {"SLB", "Oceania", "Solomon Islands", "2020-10-29", 8., 0., 0.571, "", "", 
  0., 11.647, 0., 0.832, "", "", 0., "", "", "", "", "", "", "", "", "", "", 
  "", "", "", "", "", "", "", "", "", "", "", "", "", "", "", "", "", 43.52, 
  686878., 21.841, 20.8, 3.507, 2.043, 2205.923, 25.1, 459.78, 18.68, "", "", 
  35.89, 1.4, 73., 0.567}, {"SLB", "Oceania", "Solomon Islands", 
  "2020-10-30", 8., 0., 0.571, "", "", 0., 11.647, 0., 0.832, "", "", 0., "", 
  "", "", "", "", "", "", "", "", "", "", "", "", "", "", "", "", "", "", "", 
  "", "", "", "", "", "", "", 43.52, 686878., 21.841, 20.8, 3.507, 2.043, 
  2205.923, 25.1, 459.78, 18.68, "", "", 35.89, 1.4, 73., 0.567}, 
 {"SLB", "Oceania", "Solomon Islands", "2020-10-31", 8., 0., 0.571, "", "", 
  0., 11.647, 0., 0.832, "", "", 0., "", "", "", "", "", "", "", "", "", "", 
  "", "", "", "", "", "", "", "", "", "", "", "", "", "", "", "", "", 43.52, 
  686878., 21.841, 20.8, 3.507, 2.043, 2205.923, 25.1, 459.78, 18.68, "", "", 
  35.89, 1.4, 73., 0.567}, {"SLB", "Oceania", "Solomon Islands", 
  "2020-11-01", 8., 0., 0.571, "", "", 0., 11.647, 0., 0.832, "", "", 0., "", 
  "", "", "", "", "", "", "", "", "", "", "", "", "", "", "", "", "", "", "", 
  "", "", "", "", "", "", "", 43.52, 686878., 21.841, 20.8, 3.507, 2.043, 
  2205.923, 25.1, 459.78, 18.68, "", "", 35.89, 1.4, 73., 0.567}, 
 {"SLB", "Oceania", "Solomon Islands", "2020-11-02", 13., 5., 1.286, "", "", 
  0., 18.926, 7.279, 1.872, "", "", 0., "", "", "", "", "", "", "", "", "", 
  "", "", "", "", "", "", "", "", "", "", "", "", "", "", "", "", "", "", 
  43.52, 686878., 21.841, 20.8, 3.507, 2.043, 2205.923, 25.1, 459.78, 18.68, 
  "", "", 35.89, 1.4, 73., 0.567}, {"SLB", "Oceania", "Solomon Islands", 
  "2020-11-03", 13., 0., 0.714, "", "", 0., 18.926, 0., 1.04, "", "", 0., "", 
  "", "", "", "", "", "", "", "", "", "", "", "", "", "", "", "", "", "", "", 
  "", "", "", "", "", "", "", 43.52, 686878., 21.841, 20.8, 3.507, 2.043, 
  2205.923, 25.1, 459.78, 18.68, "", "", 35.89, 1.4, 73., 0.567}, 
 {"SLB", "Oceania", "Solomon Islands", "2020-11-04", 13., 0., 0.714, "", "", 
  0., 18.926, 0., 1.04, "", "", 0., "", "", "", "", "", "", "", "", "", "", 
  "", "", "", "", "", "", "", "", "", "", "", "", "", "", "", "", "", 43.52, 
  686878., 21.841, 20.8, 3.507, 2.043, 2205.923, 25.1, 459.78, 18.68, "", "", 
  35.89, 1.4, 73., 0.567}, {"SLB", "Oceania", "Solomon Islands", 
  "2020-11-05", 13., 0., 0.714, "", "", 0., 18.926, 0., 1.04, "", "", 0., "", 
  "", "", "", "", "", "", "", "", "", "", "", "", "", "", "", "", "", "", "", 
  "", "", "", "", "", "", "", 43.52, 686878., 21.841, 20.8, 3.507, 2.043, 
  2205.923, 25.1, 459.78, 18.68, "", "", 35.89, 1.4, 73., 0.567}, 
 {"SLB", "Oceania", "Solomon Islands", "2020-11-06", 13., 0., 0.714, "", "", 
  0., 18.926, 0., 1.04, "", "", 0., "", "", "", "", "", "", "", "", "", "", 
  "", "", "", "", "", "", "", "", "", "", "", "", "", "", "", "", "", 43.52, 
  686878., 21.841, 20.8, 3.507, 2.043, 2205.923, 25.1, 459.78, 18.68, "", "", 
  35.89, 1.4, 73., 0.567}, {"SLB", "Oceania", "Solomon Islands", 
  "2020-11-07", 13., 0., 0.714, "", "", 0., 18.926, 0., 1.04, "", "", 0., "", 
  "", "", "", "", "", "", "", "", "", "", "", "", "", "", "", "", "", "", "", 
  "", "", "", "", "", "", "", 43.52, 686878., 21.841, 20.8, 3.507, 2.043, 
  2205.923, 25.1, 459.78, 18.68, "", "", 35.89, 1.4, 73., 0.567}, 
 {"SLB", "Oceania", "Solomon Islands", "2020-11-08", 13., 0., 0.714, "", "", 
  0., 18.926, 0., 1.04, "", "", 0., "", "", "", "", "", "", "", "", "", "", 
  "", "", "", "", "", "", "", "", "", "", "", "", "", "", "", "", "", 43.52, 
  686878., 21.841, 20.8, 3.507, 2.043, 2205.923, 25.1, 459.78, 18.68, "", "", 
  35.89, 1.4, 73., 0.567}, {"SLB", "Oceania", "Solomon Islands", 
  "2020-11-09", 16., 3., 0.429, "", "", 0., 23.294, 4.368, 0.624, "", "", 0., 
  "", "", "", "", "", "", "", "", "", "", "", "", "", "", "", "", "", "", "", 
  "", "", "", "", "", "", "", "", 43.52, 686878., 21.841, 20.8, 3.507, 2.043, 
  2205.923, 25.1, 459.78, 18.68, "", "", 35.89, 1.4, 73., 0.567}, 
 {"SLB", "Oceania", "Solomon Islands", "2020-11-10", 16., 0., 0.429, "", "", 
  0., 23.294, 0., 0.624, "", "", 0., "", "", "", "", "", "", "", "", "", "", 
  "", "", "", "", "", "", "", "", "", "", "", "", "", "", "", "", "", 43.52, 
  686878., 21.841, 20.8, 3.507, 2.043, 2205.923, 25.1, 459.78, 18.68, "", "", 
  35.89, 1.4, 73., 0.567}, {"SLB", "Oceania", "Solomon Islands", 
  "2020-11-11", 16., 0., 0.429, "", "", 0., 23.294, 0., 0.624, "", "", 0., 
  "", "", "", "", "", "", "", "", "", "", "", "", "", "", "", "", "", "", "", 
  "", "", "", "", "", "", "", "", 43.52, 686878., 21.841, 20.8, 3.507, 2.043, 
  2205.923, 25.1, 459.78, 18.68, "", "", 35.89, 1.4, 73., 0.567}, 
 {"SLB", "Oceania", "Solomon Islands", "2020-11-12", 16., 0., 0.429, "", "", 
  0., 23.294, 0., 0.624, "", "", 0., "", "", "", "", "", "", "", "", "", "", 
  "", "", "", "", "", "", "", "", "", "", "", "", "", "", "", "", "", 43.52, 
  686878., 21.841, 20.8, 3.507, 2.043, 2205.923, 25.1, 459.78, 18.68, "", "", 
  35.89, 1.4, 73., 0.567}, {"SLB", "Oceania", "Solomon Islands", 
  "2020-11-13", 16., 0., 0.429, "", "", 0., 23.294, 0., 0.624, "", "", 0., 
  "", "", "", "", "", "", "", "", "", "", "", "", "", "", "", "", "", "", "", 
  "", "", "", "", "", "", "", "", 43.52, 686878., 21.841, 20.8, 3.507, 2.043, 
  2205.923, 25.1, 459.78, 18.68, "", "", 35.89, 1.4, 73., 0.567}, 
 {"SLB", "Oceania", "Solomon Islands", "2020-11-14", 16., 0., 0.429, "", "", 
  0., 23.294, 0., 0.624, "", "", 0., "", "", "", "", "", "", "", "", "", "", 
  "", "", "", "", "", "", "", "", "", "", "", "", "", "", "", "", "", 43.52, 
  686878., 21.841, 20.8, 3.507, 2.043, 2205.923, 25.1, 459.78, 18.68, "", "", 
  35.89, 1.4, 73., 0.567}, {"SLB", "Oceania", "Solomon Islands", 
  "2020-11-15", 16., 0., 0.429, "", "", 0., 23.294, 0., 0.624, "", "", 0., 
  "", "", "", "", "", "", "", "", "", "", "", "", "", "", "", "", "", "", "", 
  "", "", "", "", "", "", "", "", 43.52, 686878., 21.841, 20.8, 3.507, 2.043, 
  2205.923, 25.1, 459.78, 18.68, "", "", 35.89, 1.4, 73., 0.567}, 
 {"SLB", "Oceania", "Solomon Islands", "2020-11-16", 16., 0., 0., "", "", 0., 
  23.294, 0., 0., "", "", 0., "", "", "", "", "", "", "", "", "", "", "", "", 
  "", "", "", "", "", "", "", "", "", "", "", "", "", "", "", 43.52, 686878., 
  21.841, 20.8, 3.507, 2.043, 2205.923, 25.1, 459.78, 18.68, "", "", 35.89, 
  1.4, 73., 0.567}, {"SLB", "Oceania", "Solomon Islands", "2020-11-17", 16., 
  0., 0., "", "", 0., 23.294, 0., 0., "", "", 0., "", "", "", "", "", "", "", 
  "", "", "", "", "", "", "", "", "", "", "", "", "", "", "", "", "", "", "", 
  "", 43.52, 686878., 21.841, 20.8, 3.507, 2.043, 2205.923, 25.1, 459.78, 
  18.68, "", "", 35.89, 1.4, 73., 0.567}, {"SLB", "Oceania", 
  "Solomon Islands", "2020-11-18", 16., 0., 0., "", "", 0., 23.294, 0., 0., 
  "", "", 0., "", "", "", "", "", "", "", "", "", "", "", "", "", "", "", "", 
  "", "", "", "", "", "", "", "", "", "", "", 43.52, 686878., 21.841, 20.8, 
  3.507, 2.043, 2205.923, 25.1, 459.78, 18.68, "", "", 35.89, 1.4, 73., 
  0.567}, {"SLB", "Oceania", "Solomon Islands", "2020-11-19", 16., 0., 0., 
  "", "", 0., 23.294, 0., 0., "", "", 0., "", "", "", "", "", "", "", "", "", 
  "", "", "", "", "", "", "", "", "", "", "", "", "", "", "", "", "", "", 
  43.52, 686878., 21.841, 20.8, 3.507, 2.043, 2205.923, 25.1, 459.78, 18.68, 
  "", "", 35.89, 1.4, 73., 0.567}, {"SLB", "Oceania", "Solomon Islands", 
  "2020-11-20", 16., 0., 0., "", "", 0., 23.294, 0., 0., "", "", 0., "", "", 
  "", "", "", "", "", "", "", "", "", "", "", "", "", "", "", "", "", "", "", 
  "", "", "", "", "", "", 43.52, 686878., 21.841, 20.8, 3.507, 2.043, 
  2205.923, 25.1, 459.78, 18.68, "", "", 35.89, 1.4, 73., 0.567}, 
 {"SLB", "Oceania", "Solomon Islands", "2020-11-21", 16., 0., 0., "", "", 0., 
  23.294, 0., 0., "", "", 0., "", "", "", "", "", "", "", "", "", "", "", "", 
  "", "", "", "", "", "", "", "", "", "", "", "", "", "", "", 43.52, 686878., 
  21.841, 20.8, 3.507, 2.043, 2205.923, 25.1, 459.78, 18.68, "", "", 35.89, 
  1.4, 73., 0.567}, {"SLB", "Oceania", "Solomon Islands", "2020-11-22", 16., 
  0., 0., "", "", 0., 23.294, 0., 0., "", "", 0., "", "", "", "", "", "", "", 
  "", "", "", "", "", "", "", "", "", "", "", "", "", "", "", "", "", "", "", 
  "", 43.52, 686878., 21.841, 20.8, 3.507, 2.043, 2205.923, 25.1, 459.78, 
  18.68, "", "", 35.89, 1.4, 73., 0.567}, {"SLB", "Oceania", 
  "Solomon Islands", "2020-11-23", 16., 0., 0., "", "", 0., 23.294, 0., 0., 
  "", "", 0., "", "", "", "", "", "", "", "", "", "", "", "", "", "", "", "", 
  "", "", "", "", "", "", "", "", "", "", "", 43.52, 686878., 21.841, 20.8, 
  3.507, 2.043, 2205.923, 25.1, 459.78, 18.68, "", "", 35.89, 1.4, 73., 
  0.567}, {"SLB", "Oceania", "Solomon Islands", "2020-11-24", 17., 1., 0.143, 
  "", "", 0., 24.75, 1.456, 0.208, "", "", 0., "", "", "", "", "", "", "", 
  "", "", "", "", "", "", "", "", "", "", "", "", "", "", "", "", "", "", "", 
  "", 43.52, 686878., 21.841, 20.8, 3.507, 2.043, 2205.923, 25.1, 459.78, 
  18.68, "", "", 35.89, 1.4, 73., 0.567}, {"SLB", "Oceania", 
  "Solomon Islands", "2020-11-25", 17., 0., 0.143, "", "", 0., 24.75, 0., 
  0.208, "", "", 0., "", "", "", "", "", "", "", "", "", "", "", "", "", "", 
  "", "", "", "", "", "", "", "", "", "", "", "", "", 43.52, 686878., 21.841, 
  20.8, 3.507, 2.043, 2205.923, 25.1, 459.78, 18.68, "", "", 35.89, 1.4, 73., 
  0.567}, {"SLB", "Oceania", "Solomon Islands", "2020-11-26", 17., 0., 0.143, 
  "", "", 0., 24.75, 0., 0.208, "", "", 0., "", "", "", "", "", "", "", "", 
  "", "", "", "", "", "", "", "", "", "", "", "", "", "", "", "", "", "", "", 
  43.52, 686878., 21.841, 20.8, 3.507, 2.043, 2205.923, 25.1, 459.78, 18.68, 
  "", "", 35.89, 1.4, 73., 0.567}, {"SLB", "Oceania", "Solomon Islands", 
  "2020-11-27", 17., 0., 0.143, "", "", 0., 24.75, 0., 0.208, "", "", 0., "", 
  "", "", "", "", "", "", "", "", "", "", "", "", "", "", "", "", "", "", "", 
  "", "", "", "", "", "", "", 43.52, 686878., 21.841, 20.8, 3.507, 2.043, 
  2205.923, 25.1, 459.78, 18.68, "", "", 35.89, 1.4, 73., 0.567}, 
 {"SLB", "Oceania", "Solomon Islands", "2020-11-28", 17., 0., 0.143, "", "", 
  0., 24.75, 0., 0.208, "", "", 0., "", "", "", "", "", "", "", "", "", "", 
  "", "", "", "", "", "", "", "", "", "", "", "", "", "", "", "", "", 43.52, 
  686878., 21.841, 20.8, 3.507, 2.043, 2205.923, 25.1, 459.78, 18.68, "", "", 
  35.89, 1.4, 73., 0.567}, {"SLB", "Oceania", "Solomon Islands", 
  "2020-11-29", 17., 0., 0.143, "", "", 0., 24.75, 0., 0.208, "", "", 0., "", 
  "", "", "", "", "", "", "", "", "", "", "", "", "", "", "", "", "", "", "", 
  "", "", "", "", "", "", "", 36.11, 686878., 21.841, 20.8, 3.507, 2.043, 
  2205.923, 25.1, 459.78, 18.68, "", "", 35.89, 1.4, 73., 0.567}, 
 {"SLB", "Oceania", "Solomon Islands", "2020-11-30", 17., 0., 0.143, "", "", 
  0., 24.75, 0., 0.208, "", "", 0., "", "", "", "", "", "", "", "", "", "", 
  "", "", "", "", "", "", "", "", "", "", "", "", "", "", "", "", "", 36.11, 
  686878., 21.841, 20.8, 3.507, 2.043, 2205.923, 25.1, 459.78, 18.68, "", "", 
  35.89, 1.4, 73., 0.567}, {"SLB", "Oceania", "Solomon Islands", 
  "2020-12-01", 17., 0., 0., "", "", 0., 24.75, 0., 0., "", "", 0., "", "", 
  "", "", "", "", "", "", "", "", "", "", "", "", "", "", "", "", "", "", "", 
  "", "", "", "", "", "", 36.11, 686878., 21.841, 20.8, 3.507, 2.043, 
  2205.923, 25.1, 459.78, 18.68, "", "", 35.89, 1.4, 73., 0.567}, 
 {"SLB", "Oceania", "Solomon Islands", "2020-12-02", 17., 0., 0., "", "", 0., 
  24.75, 0., 0., "", "", 0., "", "", "", "", "", "", "", "", "", "", "", "", 
  "", "", "", "", "", "", "", "", "", "", "", "", "", "", "", 36.11, 686878., 
  21.841, 20.8, 3.507, 2.043, 2205.923, 25.1, 459.78, 18.68, "", "", 35.89, 
  1.4, 73., 0.567}, {"SLB", "Oceania", "Solomon Islands", "2020-12-03", 17., 
  0., 0., "", "", 0., 24.75, 0., 0., "", "", 0., "", "", "", "", "", "", "", 
  "", "", "", "", "", "", "", "", "", "", "", "", "", "", "", "", "", "", "", 
  "", 36.11, 686878., 21.841, 20.8, 3.507, 2.043, 2205.923, 25.1, 459.78, 
  18.68, "", "", 35.89, 1.4, 73., 0.567}, {"SLB", "Oceania", 
  "Solomon Islands", "2020-12-04", 17., 0., 0., "", "", 0., 24.75, 0., 0., 
  "", "", 0., "", "", "", "", "", "", "", "", "", "", "", "", "", "", "", "", 
  "", "", "", "", "", "", "", "", "", "", "", 36.11, 686878., 21.841, 20.8, 
  3.507, 2.043, 2205.923, 25.1, 459.78, 18.68, "", "", 35.89, 1.4, 73., 
  0.567}, {"SLB", "Oceania", "Solomon Islands", "2020-12-05", 17., 0., 0., 
  "", "", 0., 24.75, 0., 0., "", "", 0., "", "", "", "", "", "", "", "", "", 
  "", "", "", "", "", "", "", "", "", "", "", "", "", "", "", "", "", "", 
  36.11, 686878., 21.841, 20.8, 3.507, 2.043, 2205.923, 25.1, 459.78, 18.68, 
  "", "", 35.89, 1.4, 73., 0.567}, {"SLB", "Oceania", "Solomon Islands", 
  "2020-12-06", 17., 0., 0., "", "", 0., 24.75, 0., 0., "", "", 0., "", "", 
  "", "", "", "", "", "", "", "", "", "", "", "", "", "", "", "", "", "", "", 
  "", "", "", "", "", "", 36.11, 686878., 21.841, 20.8, 3.507, 2.043, 
  2205.923, 25.1, 459.78, 18.68, "", "", 35.89, 1.4, 73., 0.567}, 
 {"SLB", "Oceania", "Solomon Islands", "2020-12-07", 17., 0., 0., "", "", 0., 
  24.75, 0., 0., "", "", 0., "", "", "", "", "", "", "", "", "", "", "", "", 
  "", "", "", "", "", "", "", "", "", "", "", "", "", "", "", 36.11, 686878., 
  21.841, 20.8, 3.507, 2.043, 2205.923, 25.1, 459.78, 18.68, "", "", 35.89, 
  1.4, 73., 0.567}, {"SLB", "Oceania", "Solomon Islands", "2020-12-08", 17., 
  0., 0., "", "", 0., 24.75, 0., 0., "", "", 0., "", "", "", "", "", "", "", 
  "", "", "", "", "", "", "", "", "", "", "", "", "", "", "", "", "", "", "", 
  "", 36.11, 686878., 21.841, 20.8, 3.507, 2.043, 2205.923, 25.1, 459.78, 
  18.68, "", "", 35.89, 1.4, 73., 0.567}, {"SLB", "Oceania", 
  "Solomon Islands", "2020-12-09", 17., 0., 0., "", "", 0., 24.75, 0., 0., 
  "", "", 0., "", "", "", "", "", "", "", "", "", "", "", "", "", "", "", "", 
  "", "", "", "", "", "", "", "", "", "", "", 36.11, 686878., 21.841, 20.8, 
  3.507, 2.043, 2205.923, 25.1, 459.78, 18.68, "", "", 35.89, 1.4, 73., 
  0.567}, {"SLB", "Oceania", "Solomon Islands", "2020-12-10", 17., 0., 0., 
  "", "", 0., 24.75, 0., 0., "", "", 0., "", "", "", "", "", "", "", "", "", 
  "", "", "", "", "", "", "", "", "", "", "", "", "", "", "", "", "", "", 
  36.11, 686878., 21.841, 20.8, 3.507, 2.043, 2205.923, 25.1, 459.78, 18.68, 
  "", "", 35.89, 1.4, 73., 0.567}, {"SLB", "Oceania", "Solomon Islands", 
  "2020-12-11", 17., 0., 0., "", "", 0., 24.75, 0., 0., "", "", 0., "", "", 
  "", "", "", "", "", "", "", "", "", "", "", "", "", "", "", "", "", "", "", 
  "", "", "", "", "", "", 36.11, 686878., 21.841, 20.8, 3.507, 2.043, 
  2205.923, 25.1, 459.78, 18.68, "", "", 35.89, 1.4, 73., 0.567}, 
 {"SLB", "Oceania", "Solomon Islands", "2020-12-12", 17., 0., 0., "", "", 0., 
  24.75, 0., 0., "", "", 0., "", "", "", "", "", "", "", "", "", "", "", "", 
  "", "", "", "", "", "", "", "", "", "", "", "", "", "", "", 36.11, 686878., 
  21.841, 20.8, 3.507, 2.043, 2205.923, 25.1, 459.78, 18.68, "", "", 35.89, 
  1.4, 73., 0.567}, {"SLB", "Oceania", "Solomon Islands", "2020-12-13", 17., 
  0., 0., "", "", 0., 24.75, 0., 0., "", "", 0., "", "", "", "", "", "", "", 
  "", "", "", "", "", "", "", "", "", "", "", "", "", "", "", "", "", "", "", 
  "", 36.11, 686878., 21.841, 20.8, 3.507, 2.043, 2205.923, 25.1, 459.78, 
  18.68, "", "", 35.89, 1.4, 73., 0.567}, {"SLB", "Oceania", 
  "Solomon Islands", "2020-12-14", 17., 0., 0., "", "", 0., 24.75, 0., 0., 
  "", "", 0., "", "", "", "", "", "", "", "", "", "", "", "", "", "", "", "", 
  "", "", "", "", "", "", "", "", "", "", "", 36.11, 686878., 21.841, 20.8, 
  3.507, 2.043, 2205.923, 25.1, 459.78, 18.68, "", "", 35.89, 1.4, 73., 
  0.567}, {"SLB", "Oceania", "Solomon Islands", "2020-12-15", 17., 0., 0., 
  "", "", 0., 24.75, 0., 0., "", "", 0., "", "", "", "", "", "", "", "", "", 
  "", "", "", "", "", "", "", "", "", "", "", "", "", "", "", "", "", "", 
  36.11, 686878., 21.841, 20.8, 3.507, 2.043, 2205.923, 25.1, 459.78, 18.68, 
  "", "", 35.89, 1.4, 73., 0.567}, {"SLB", "Oceania", "Solomon Islands", 
  "2020-12-16", 17., 0., 0., "", "", 0., 24.75, 0., 0., "", "", 0., "", "", 
  "", "", "", "", "", "", "", "", "", "", "", "", "", "", "", "", "", "", "", 
  "", "", "", "", "", "", 36.11, 686878., 21.841, 20.8, 3.507, 2.043, 
  2205.923, 25.1, 459.78, 18.68, "", "", 35.89, 1.4, 73., 0.567}, 
 {"SLB", "Oceania", "Solomon Islands", "2020-12-17", 17., 0., 0., "", "", 0., 
  24.75, 0., 0., "", "", 0., "", "", "", "", "", "", "", "", "", "", "", "", 
  "", "", "", "", "", "", "", "", "", "", "", "", "", "", "", 36.11, 686878., 
  21.841, 20.8, 3.507, 2.043, 2205.923, 25.1, 459.78, 18.68, "", "", 35.89, 
  1.4, 73., 0.567}, {"SLB", "Oceania", "Solomon Islands", "2020-12-18", 17., 
  0., 0., "", "", 0., 24.75, 0., 0., "", "", 0., "", "", "", "", "", "", "", 
  "", "", "", "", "", "", "", "", "", "", "", "", "", "", "", "", "", "", "", 
  "", 36.11, 686878., 21.841, 20.8, 3.507, 2.043, 2205.923, 25.1, 459.78, 
  18.68, "", "", 35.89, 1.4, 73., 0.567}, {"SLB", "Oceania", 
  "Solomon Islands", "2020-12-19", 17., 0., 0., "", "", 0., 24.75, 0., 0., 
  "", "", 0., "", "", "", "", "", "", "", "", "", "", "", "", "", "", "", "", 
  "", "", "", "", "", "", "", "", "", "", "", 36.11, 686878., 21.841, 20.8, 
  3.507, 2.043, 2205.923, 25.1, 459.78, 18.68, "", "", 35.89, 1.4, 73., 
  0.567}, {"SLB", "Oceania", "Solomon Islands", "2020-12-20", 17., 0., 0., 
  "", "", 0., 24.75, 0., 0., "", "", 0., "", "", "", "", "", "", "", "", "", 
  "", "", "", "", "", "", "", "", "", "", "", "", "", "", "", "", "", "", 
  36.11, 686878., 21.841, 20.8, 3.507, 2.043, 2205.923, 25.1, 459.78, 18.68, 
  "", "", 35.89, 1.4, 73., 0.567}, {"SLB", "Oceania", "Solomon Islands", 
  "2020-12-21", 17., 0., 0., "", "", 0., 24.75, 0., 0., "", "", 0., "", "", 
  "", "", "", "", "", "", "", "", "", "", "", "", "", "", "", "", "", "", "", 
  "", "", "", "", "", "", 36.11, 686878., 21.841, 20.8, 3.507, 2.043, 
  2205.923, 25.1, 459.78, 18.68, "", "", 35.89, 1.4, 73., 0.567}, 
 {"SLB", "Oceania", "Solomon Islands", "2020-12-22", 17., 0., 0., "", "", 0., 
  24.75, 0., 0., "", "", 0., "", "", "", "", "", "", "", "", "", "", "", "", 
  "", "", "", "", "", "", "", "", "", "", "", "", "", "", "", 36.11, 686878., 
  21.841, 20.8, 3.507, 2.043, 2205.923, 25.1, 459.78, 18.68, "", "", 35.89, 
  1.4, 73., 0.567}, {"SLB", "Oceania", "Solomon Islands", "2020-12-23", 17., 
  0., 0., "", "", 0., 24.75, 0., 0., "", "", 0., "", "", "", "", "", "", "", 
  "", "", "", "", "", "", "", "", "", "", "", "", "", "", "", "", "", "", "", 
  "", 36.11, 686878., 21.841, 20.8, 3.507, 2.043, 2205.923, 25.1, 459.78, 
  18.68, "", "", 35.89, 1.4, 73., 0.567}, {"SLB", "Oceania", 
  "Solomon Islands", "2020-12-24", 17., 0., 0., "", "", 0., 24.75, 0., 0., 
  "", "", 0., "", "", "", "", "", "", "", "", "", "", "", "", "", "", "", "", 
  "", "", "", "", "", "", "", "", "", "", "", 36.11, 686878., 21.841, 20.8, 
  3.507, 2.043, 2205.923, 25.1, 459.78, 18.68, "", "", 35.89, 1.4, 73., 
  0.567}, {"SLB", "Oceania", "Solomon Islands", "2020-12-25", 17., 0., 0., 
  "", "", 0., 24.75, 0., 0., "", "", 0., "", "", "", "", "", "", "", "", "", 
  "", "", "", "", "", "", "", "", "", "", "", "", "", "", "", "", "", "", 
  36.11, 686878., 21.841, 20.8, 3.507, 2.043, 2205.923, 25.1, 459.78, 18.68, 
  "", "", 35.89, 1.4, 73., 0.567}, {"SLB", "Oceania", "Solomon Islands", 
  "2020-12-26", 17., 0., 0., "", "", 0., 24.75, 0., 0., "", "", 0., "", "", 
  "", "", "", "", "", "", "", "", "", "", "", "", "", "", "", "", "", "", "", 
  "", "", "", "", "", "", 36.11, 686878., 21.841, 20.8, 3.507, 2.043, 
  2205.923, 25.1, 459.78, 18.68, "", "", 35.89, 1.4, 73., 0.567}, 
 {"SLB", "Oceania", "Solomon Islands", "2020-12-27", 17., 0., 0., "", "", 0., 
  24.75, 0., 0., "", "", 0., "", "", "", "", "", "", "", "", "", "", "", "", 
  "", "", "", "", "", "", "", "", "", "", "", "", "", "", "", 36.11, 686878., 
  21.841, 20.8, 3.507, 2.043, 2205.923, 25.1, 459.78, 18.68, "", "", 35.89, 
  1.4, 73., 0.567}, {"SLB", "Oceania", "Solomon Islands", "2020-12-28", 17., 
  0., 0., "", "", 0., 24.75, 0., 0., "", "", 0., "", "", "", "", "", "", "", 
  "", "", "", "", "", "", "", "", "", "", "", "", "", "", "", "", "", "", "", 
  "", 36.11, 686878., 21.841, 20.8, 3.507, 2.043, 2205.923, 25.1, 459.78, 
  18.68, "", "", 35.89, 1.4, 73., 0.567}, {"SLB", "Oceania", 
  "Solomon Islands", "2020-12-29", 17., 0., 0., "", "", 0., 24.75, 0., 0., 
  "", "", 0., "", "", "", "", "", "", "", "", "", "", "", "", "", "", "", "", 
  "", "", "", "", "", "", "", "", "", "", "", 36.11, 686878., 21.841, 20.8, 
  3.507, 2.043, 2205.923, 25.1, 459.78, 18.68, "", "", 35.89, 1.4, 73., 
  0.567}, {"SLB", "Oceania", "Solomon Islands", "2020-12-30", 17., 0., 0., 
  "", "", 0., 24.75, 0., 0., "", "", 0., "", "", "", "", "", "", "", "", "", 
  "", "", "", "", "", "", "", "", "", "", "", "", "", "", "", "", "", "", 
  33.33, 686878., 21.841, 20.8, 3.507, 2.043, 2205.923, 25.1, 459.78, 18.68, 
  "", "", 35.89, 1.4, 73., 0.567}, {"SLB", "Oceania", "Solomon Islands", 
  "2020-12-31", 17., 0., 0., "", "", 0., 24.75, 0., 0., "", "", 0., "", "", 
  "", "", "", "", "", "", "", "", "", "", "", "", "", "", "", "", "", "", "", 
  "", "", "", "", "", "", 33.33, 686878., 21.841, 20.8, 3.507, 2.043, 
  2205.923, 25.1, 459.78, 18.68, "", "", 35.89, 1.4, 73., 0.567}, 
 {"SLB", "Oceania", "Solomon Islands", "2021-01-01", 17., 0., 0., "", "", 0., 
  24.75, 0., 0., "", "", 0., "", "", "", "", "", "", "", "", "", "", "", "", 
  "", "", "", "", "", "", "", "", "", "", "", "", "", "", "", 33.33, 686878., 
  21.841, 20.8, 3.507, 2.043, 2205.923, 25.1, 459.78, 18.68, "", "", 35.89, 
  1.4, 73., 0.567}, {"SLB", "Oceania", "Solomon Islands", "2021-01-02", 17., 
  0., 0., "", "", 0., 24.75, 0., 0., "", "", 0., "", "", "", "", "", "", "", 
  "", "", "", "", "", "", "", "", "", "", "", "", "", "", "", "", "", "", "", 
  "", 33.33, 686878., 21.841, 20.8, 3.507, 2.043, 2205.923, 25.1, 459.78, 
  18.68, "", "", 35.89, 1.4, 73., 0.567}, {"SLB", "Oceania", 
  "Solomon Islands", "2021-01-03", 17., 0., 0., "", "", 0., 24.75, 0., 0., 
  "", "", 0., "", "", "", "", "", "", "", "", "", "", "", "", "", "", "", "", 
  "", "", "", "", "", "", "", "", "", "", "", 33.33, 686878., 21.841, 20.8, 
  3.507, 2.043, 2205.923, 25.1, 459.78, 18.68, "", "", 35.89, 1.4, 73., 
  0.567}, {"SLB", "Oceania", "Solomon Islands", "2021-01-04", 17., 0., 0., 
  "", "", 0., 24.75, 0., 0., "", "", 0., "", "", "", "", "", "", "", "", "", 
  "", "", "", "", "", "", "", "", "", "", "", "", "", "", "", "", "", "", 
  33.33, 686878., 21.841, 20.8, 3.507, 2.043, 2205.923, 25.1, 459.78, 18.68, 
  "", "", 35.89, 1.4, 73., 0.567}, {"SLB", "Oceania", "Solomon Islands", 
  "2021-01-05", 17., 0., 0., "", "", 0., 24.75, 0., 0., "", "", 0., "", "", 
  "", "", "", "", "", "", "", "", "", "", "", "", "", "", "", "", "", "", "", 
  "", "", "", "", "", "", 33.33, 686878., 21.841, 20.8, 3.507, 2.043, 
  2205.923, 25.1, 459.78, 18.68, "", "", 35.89, 1.4, 73., 0.567}, 
 {"SLB", "Oceania", "Solomon Islands", "2021-01-06", 17., 0., 0., "", "", 0., 
  24.75, 0., 0., "", "", 0., "", "", "", "", "", "", "", "", "", "", "", "", 
  "", "", "", "", "", "", "", "", "", "", "", "", "", "", "", 33.33, 686878., 
  21.841, 20.8, 3.507, 2.043, 2205.923, 25.1, 459.78, 18.68, "", "", 35.89, 
  1.4, 73., 0.567}, {"SLB", "Oceania", "Solomon Islands", "2021-01-07", 17., 
  0., 0., "", "", 0., 24.75, 0., 0., "", "", 0., "", "", "", "", "", "", "", 
  "", "", "", "", "", "", "", "", "", "", "", "", "", "", "", "", "", "", "", 
  "", 33.33, 686878., 21.841, 20.8, 3.507, 2.043, 2205.923, 25.1, 459.78, 
  18.68, "", "", 35.89, 1.4, 73., 0.567}, {"SLB", "Oceania", 
  "Solomon Islands", "2021-01-08", 17., 0., 0., "", "", 0., 24.75, 0., 0., 
  "", "", 0., "", "", "", "", "", "", "", "", "", "", "", "", "", "", "", "", 
  "", "", "", "", "", "", "", "", "", "", "", 33.33, 686878., 21.841, 20.8, 
  3.507, 2.043, 2205.923, 25.1, 459.78, 18.68, "", "", 35.89, 1.4, 73., 
  0.567}, {"SLB", "Oceania", "Solomon Islands", "2021-01-09", 17., 0., 0., 
  "", "", 0., 24.75, 0., 0., "", "", 0., "", "", "", "", "", "", "", "", "", 
  "", "", "", "", "", "", "", "", "", "", "", "", "", "", "", "", "", "", 
  33.33, 686878., 21.841, 20.8, 3.507, 2.043, 2205.923, 25.1, 459.78, 18.68, 
  "", "", 35.89, 1.4, 73., 0.567}, {"SLB", "Oceania", "Solomon Islands", 
  "2021-01-10", 17., 0., 0., "", "", 0., 24.75, 0., 0., "", "", 0., "", "", 
  "", "", "", "", "", "", "", "", "", "", "", "", "", "", "", "", "", "", "", 
  "", "", "", "", "", "", 33.33, 686878., 21.841, 20.8, 3.507, 2.043, 
  2205.923, 25.1, 459.78, 18.68, "", "", 35.89, 1.4, 73., 0.567}, 
 {"SLB", "Oceania", "Solomon Islands", "2021-01-11", 17., 0., 0., "", "", 0., 
  24.75, 0., 0., "", "", 0., "", "", "", "", "", "", "", "", "", "", "", "", 
  "", "", "", "", "", "", "", "", "", "", "", "", "", "", "", 33.33, 686878., 
  21.841, 20.8, 3.507, 2.043, 2205.923, 25.1, 459.78, 18.68, "", "", 35.89, 
  1.4, 73., 0.567}, {"SLB", "Oceania", "Solomon Islands", "2021-01-12", 17., 
  0., 0., "", "", 0., 24.75, 0., 0., "", "", 0., "", "", "", "", "", "", "", 
  "", "", "", "", "", "", "", "", "", "", "", "", "", "", "", "", "", "", "", 
  "", 33.33, 686878., 21.841, 20.8, 3.507, 2.043, 2205.923, 25.1, 459.78, 
  18.68, "", "", 35.89, 1.4, 73., 0.567}, {"SLB", "Oceania", 
  "Solomon Islands", "2021-01-13", 17., 0., 0., "", "", 0., 24.75, 0., 0., 
  "", "", 0., "", "", "", "", "", "", "", "", "", "", "", "", "", "", "", "", 
  "", "", "", "", "", "", "", "", "", "", "", 33.33, 686878., 21.841, 20.8, 
  3.507, 2.043, 2205.923, 25.1, 459.78, 18.68, "", "", 35.89, 1.4, 73., 
  0.567}, {"SLB", "Oceania", "Solomon Islands", "2021-01-14", 17., 0., 0., 
  "", "", 0., 24.75, 0., 0., "", "", 0., "", "", "", "", "", "", "", "", "", 
  "", "", "", "", "", "", "", "", "", "", "", "", "", "", "", "", "", "", 
  33.33, 686878., 21.841, 20.8, 3.507, 2.043, 2205.923, 25.1, 459.78, 18.68, 
  "", "", 35.89, 1.4, 73., 0.567}, {"SLB", "Oceania", "Solomon Islands", 
  "2021-01-15", 17., 0., 0., "", "", 0., 24.75, 0., 0., "", "", 0., "", "", 
  "", "", "", "", "", "", "", "", "", "", "", "", "", "", "", "", "", "", "", 
  "", "", "", "", "", "", 33.33, 686878., 21.841, 20.8, 3.507, 2.043, 
  2205.923, 25.1, 459.78, 18.68, "", "", 35.89, 1.4, 73., 0.567}, 
 {"SLB", "Oceania", "Solomon Islands", "2021-01-16", 17., 0., 0., "", "", 0., 
  24.75, 0., 0., "", "", 0., "", "", "", "", "", "", "", "", "", "", "", "", 
  "", "", "", "", "", "", "", "", "", "", "", "", "", "", "", 33.33, 686878., 
  21.841, 20.8, 3.507, 2.043, 2205.923, 25.1, 459.78, 18.68, "", "", 35.89, 
  1.4, 73., 0.567}, {"SLB", "Oceania", "Solomon Islands", "2021-01-17", 17., 
  0., 0., "", "", 0., 24.75, 0., 0., "", "", 0., "", "", "", "", "", "", "", 
  "", "", "", "", "", "", "", "", "", "", "", "", "", "", "", "", "", "", "", 
  "", 33.33, 686878., 21.841, 20.8, 3.507, 2.043, 2205.923, 25.1, 459.78, 
  18.68, "", "", 35.89, 1.4, 73., 0.567}, {"SLB", "Oceania", 
  "Solomon Islands", "2021-01-18", 17., 0., 0., "", "", 0., 24.75, 0., 0., 
  "", "", 0., "", "", "", "", "", "", "", "", "", "", "", "", "", "", "", "", 
  "", "", "", "", "", "", "", "", "", "", "", 33.33, 686878., 21.841, 20.8, 
  3.507, 2.043, 2205.923, 25.1, 459.78, 18.68, "", "", 35.89, 1.4, 73., 
  0.567}, {"SLB", "Oceania", "Solomon Islands", "2021-01-19", 17., 0., 0., 
  "", "", 0., 24.75, 0., 0., "", "", 0., "", "", "", "", "", "", "", "", "", 
  "", "", "", "", "", "", "", "", "", "", "", "", "", "", "", "", "", "", 
  33.33, 686878., 21.841, 20.8, 3.507, 2.043, 2205.923, 25.1, 459.78, 18.68, 
  "", "", 35.89, 1.4, 73., 0.567}, {"SLB", "Oceania", "Solomon Islands", 
  "2021-01-20", 17., 0., 0., "", "", 0., 24.75, 0., 0., "", "", 0., "", "", 
  "", "", "", "", "", "", "", "", "", "", "", "", "", "", "", "", "", "", "", 
  "", "", "", "", "", "", 33.33, 686878., 21.841, 20.8, 3.507, 2.043, 
  2205.923, 25.1, 459.78, 18.68, "", "", 35.89, 1.4, 73., 0.567}, 
 {"SLB", "Oceania", "Solomon Islands", "2021-01-21", 17., 0., 0., "", "", 0., 
  24.75, 0., 0., "", "", 0., "", "", "", "", "", "", "", "", "", "", "", "", 
  "", "", "", "", "", "", "", "", "", "", "", "", "", "", "", 33.33, 686878., 
  21.841, 20.8, 3.507, 2.043, 2205.923, 25.1, 459.78, 18.68, "", "", 35.89, 
  1.4, 73., 0.567}, {"SLB", "Oceania", "Solomon Islands", "2021-01-22", 17., 
  0., 0., "", "", 0., 24.75, 0., 0., "", "", 0., "", "", "", "", "", "", "", 
  "", "", "", "", "", "", "", "", "", "", "", "", "", "", "", "", "", "", "", 
  "", 33.33, 686878., 21.841, 20.8, 3.507, 2.043, 2205.923, 25.1, 459.78, 
  18.68, "", "", 35.89, 1.4, 73., 0.567}, {"SLB", "Oceania", 
  "Solomon Islands", "2021-01-23", 17., 0., 0., "", "", 0., 24.75, 0., 0., 
  "", "", 0., "", "", "", "", "", "", "", "", "", "", "", "", "", "", "", "", 
  "", "", "", "", "", "", "", "", "", "", "", 33.33, 686878., 21.841, 20.8, 
  3.507, 2.043, 2205.923, 25.1, 459.78, 18.68, "", "", 35.89, 1.4, 73., 
  0.567}, {"SLB", "Oceania", "Solomon Islands", "2021-01-24", 17., 0., 0., 
  "", "", 0., 24.75, 0., 0., "", "", 0., "", "", "", "", "", "", "", "", "", 
  "", "", "", "", "", "", "", "", "", "", "", "", "", "", "", "", "", "", 
  33.33, 686878., 21.841, 20.8, 3.507, 2.043, 2205.923, 25.1, 459.78, 18.68, 
  "", "", 35.89, 1.4, 73., 0.567}, {"SLB", "Oceania", "Solomon Islands", 
  "2021-01-25", 17., 0., 0., "", "", 0., 24.75, 0., 0., "", "", 0., "", "", 
  "", "", "", "", "", "", "", "", "", "", "", "", "", "", "", "", "", "", "", 
  "", "", "", "", "", "", 33.33, 686878., 21.841, 20.8, 3.507, 2.043, 
  2205.923, 25.1, 459.78, 18.68, "", "", 35.89, 1.4, 73., 0.567}, 
 {"SLB", "Oceania", "Solomon Islands", "2021-01-26", 17., 0., 0., "", "", 0., 
  24.75, 0., 0., "", "", 0., "", "", "", "", "", "", "", "", "", "", "", "", 
  "", "", "", "", "", "", "", "", "", "", "", "", "", "", "", 33.33, 686878., 
  21.841, 20.8, 3.507, 2.043, 2205.923, 25.1, 459.78, 18.68, "", "", 35.89, 
  1.4, 73., 0.567}, {"SLB", "Oceania", "Solomon Islands", "2021-01-27", 17., 
  0., 0., "", "", 0., 24.75, 0., 0., "", "", 0., "", "", "", "", "", "", "", 
  "", "", "", "", "", "", "", "", "", "", "", "", "", "", "", "", "", "", "", 
  "", 33.33, 686878., 21.841, 20.8, 3.507, 2.043, 2205.923, 25.1, 459.78, 
  18.68, "", "", 35.89, 1.4, 73., 0.567}, {"SLB", "Oceania", 
  "Solomon Islands", "2021-01-28", 17., 0., 0., "", "", 0., 24.75, 0., 0., 
  "", "", 0., "", "", "", "", "", "", "", "", "", "", "", "", "", "", "", "", 
  "", "", "", "", "", "", "", "", "", "", "", 33.33, 686878., 21.841, 20.8, 
  3.507, 2.043, 2205.923, 25.1, 459.78, 18.68, "", "", 35.89, 1.4, 73., 
  0.567}, {"SLB", "Oceania", "Solomon Islands", "2021-01-29", 17., 0., 0., 
  "", "", 0., 24.75, 0., 0., "", "", 0., "", "", "", "", "", "", "", "", "", 
  "", "", "", "", "", "", "", "", "", "", "", "", "", "", "", "", "", "", 
  33.33, 686878., 21.841, 20.8, 3.507, 2.043, 2205.923, 25.1, 459.78, 18.68, 
  "", "", 35.89, 1.4, 73., 0.567}, {"SLB", "Oceania", "Solomon Islands", 
  "2021-01-30", 17., 0., 0., "", "", 0., 24.75, 0., 0., "", "", 0., "", "", 
  "", "", "", "", "", "", "", "", "", "", "", "", "", "", "", "", "", "", "", 
  "", "", "", "", "", "", 33.33, 686878., 21.841, 20.8, 3.507, 2.043, 
  2205.923, 25.1, 459.78, 18.68, "", "", 35.89, 1.4, 73., 0.567}, 
 {"SLB", "Oceania", "Solomon Islands", "2021-01-31", 17., 0., 0., "", "", 0., 
  24.75, 0., 0., "", "", 0., "", "", "", "", "", "", "", "", "", "", "", "", 
  "", "", "", "", "", "", "", "", "", "", "", "", "", "", "", 33.33, 686878., 
  21.841, 20.8, 3.507, 2.043, 2205.923, 25.1, 459.78, 18.68, "", "", 35.89, 
  1.4, 73., 0.567}, {"SLB", "Oceania", "Solomon Islands", "2021-02-01", 17., 
  0., 0., "", "", 0., 24.75, 0., 0., "", "", 0., "", "", "", "", "", "", "", 
  "", "", "", "", "", "", "", "", "", "", "", "", "", "", "", "", "", "", "", 
  "", 33.33, 686878., 21.841, 20.8, 3.507, 2.043, 2205.923, 25.1, 459.78, 
  18.68, "", "", 35.89, 1.4, 73., 0.567}, {"SLB", "Oceania", 
  "Solomon Islands", "2021-02-02", 17., 0., 0., "", "", 0., 24.75, 0., 0., 
  "", "", 0., "", "", "", "", "", "", "", "", "", "", "", "", "", "", "", "", 
  "", "", "", "", "", "", "", "", "", "", "", 33.33, 686878., 21.841, 20.8, 
  3.507, 2.043, 2205.923, 25.1, 459.78, 18.68, "", "", 35.89, 1.4, 73., 
  0.567}, {"SLB", "Oceania", "Solomon Islands", "2021-02-03", 17., 0., 0., 
  "", "", 0., 24.75, 0., 0., "", "", 0., "", "", "", "", "", "", "", "", "", 
  "", "", "", "", "", "", "", "", "", "", "", "", "", "", "", "", "", "", 
  33.33, 686878., 21.841, 20.8, 3.507, 2.043, 2205.923, 25.1, 459.78, 18.68, 
  "", "", 35.89, 1.4, 73., 0.567}, {"SLB", "Oceania", "Solomon Islands", 
  "2021-02-04", 17., 0., 0., "", "", 0., 24.75, 0., 0., "", "", 0., "", "", 
  "", "", "", "", "", "", "", "", "", "", "", "", "", "", "", "", "", "", "", 
  "", "", "", "", "", "", 33.33, 686878., 21.841, 20.8, 3.507, 2.043, 
  2205.923, 25.1, 459.78, 18.68, "", "", 35.89, 1.4, 73., 0.567}, 
 {"SLB", "Oceania", "Solomon Islands", "2021-02-05", 17., 0., 0., "", "", 0., 
  24.75, 0., 0., "", "", 0., "", "", "", "", "", "", "", "", "", "", "", "", 
  "", "", "", "", "", "", "", "", "", "", "", "", "", "", "", 33.33, 686878., 
  21.841, 20.8, 3.507, 2.043, 2205.923, 25.1, 459.78, 18.68, "", "", 35.89, 
  1.4, 73., 0.567}, {"SLB", "Oceania", "Solomon Islands", "2021-02-06", 17., 
  0., 0., "", "", 0., 24.75, 0., 0., "", "", 0., "", "", "", "", "", "", "", 
  "", "", "", "", "", "", "", "", "", "", "", "", "", "", "", "", "", "", "", 
  "", 33.33, 686878., 21.841, 20.8, 3.507, 2.043, 2205.923, 25.1, 459.78, 
  18.68, "", "", 35.89, 1.4, 73., 0.567}, {"SLB", "Oceania", 
  "Solomon Islands", "2021-02-07", 17., 0., 0., "", "", 0., 24.75, 0., 0., 
  "", "", 0., "", "", "", "", "", "", "", "", "", "", "", "", "", "", "", "", 
  "", "", "", "", "", "", "", "", "", "", "", 33.33, 686878., 21.841, 20.8, 
  3.507, 2.043, 2205.923, 25.1, 459.78, 18.68, "", "", 35.89, 1.4, 73., 
  0.567}, {"SLB", "Oceania", "Solomon Islands", "2021-02-08", 17., 0., 0., 
  "", "", 0., 24.75, 0., 0., "", "", 0., "", "", "", "", "", "", "", "", "", 
  "", "", "", "", "", "", "", "", "", "", "", "", "", "", "", "", "", "", 
  33.33, 686878., 21.841, 20.8, 3.507, 2.043, 2205.923, 25.1, 459.78, 18.68, 
  "", "", 35.89, 1.4, 73., 0.567}, {"SLB", "Oceania", "Solomon Islands", 
  "2021-02-09", 17., 0., 0., "", "", 0., 24.75, 0., 0., "", "", 0., "", "", 
  "", "", "", "", "", "", "", "", "", "", "", "", "", "", "", "", "", "", "", 
  "", "", "", "", "", "", 33.33, 686878., 21.841, 20.8, 3.507, 2.043, 
  2205.923, 25.1, 459.78, 18.68, "", "", 35.89, 1.4, 73., 0.567}, 
 {"SLB", "Oceania", "Solomon Islands", "2021-02-10", 18., 1., 0.143, "", "", 
  0., 26.206, 1.456, 0.208, "", "", 0., "", "", "", "", "", "", "", "", "", 
  "", "", "", "", "", "", "", "", "", "", "", "", "", "", "", "", "", "", 
  33.33, 686878., 21.841, 20.8, 3.507, 2.043, 2205.923, 25.1, 459.78, 18.68, 
  "", "", 35.89, 1.4, 73., 0.567}, {"SLB", "Oceania", "Solomon Islands", 
  "2021-02-11", 18., 0., 0.143, "", "", 0., 26.206, 0., 0.208, "", "", 0., 
  "", "", "", "", "", "", "", "", "", "", "", "", "", "", "", "", "", "", "", 
  "", "", "", "", "", "", "", "", 33.33, 686878., 21.841, 20.8, 3.507, 2.043, 
  2205.923, 25.1, 459.78, 18.68, "", "", 35.89, 1.4, 73., 0.567}, 
 {"SLB", "Oceania", "Solomon Islands", "2021-02-12", 18., 0., 0.143, "", "", 
  0., 26.206, 0., 0.208, "", "", 0., "", "", "", "", "", "", "", "", "", "", 
  "", "", "", "", "", "", "", "", "", "", "", "", "", "", "", "", "", 33.33, 
  686878., 21.841, 20.8, 3.507, 2.043, 2205.923, 25.1, 459.78, 18.68, "", "", 
  35.89, 1.4, 73., 0.567}, {"SLB", "Oceania", "Solomon Islands", 
  "2021-02-13", 18., 0., 0.143, "", "", 0., 26.206, 0., 0.208, "", "", 0., 
  "", "", "", "", "", "", "", "", "", "", "", "", "", "", "", "", "", "", "", 
  "", "", "", "", "", "", "", "", 33.33, 686878., 21.841, 20.8, 3.507, 2.043, 
  2205.923, 25.1, 459.78, 18.68, "", "", 35.89, 1.4, 73., 0.567}, 
 {"SLB", "Oceania", "Solomon Islands", "2021-02-14", 18., 0., 0.143, "", "", 
  0., 26.206, 0., 0.208, "", "", 0., "", "", "", "", "", "", "", "", "", "", 
  "", "", "", "", "", "", "", "", "", "", "", "", "", "", "", "", "", 33.33, 
  686878., 21.841, 20.8, 3.507, 2.043, 2205.923, 25.1, 459.78, 18.68, "", "", 
  35.89, 1.4, 73., 0.567}, {"SLB", "Oceania", "Solomon Islands", 
  "2021-02-15", 18., 0., 0.143, "", "", 0., 26.206, 0., 0.208, "", "", 0., 
  "", "", "", "", "", "", "", "", "", "", "", "", "", "", "", "", "", "", "", 
  "", "", "", "", "", "", "", "", 33.33, 686878., 21.841, 20.8, 3.507, 2.043, 
  2205.923, 25.1, 459.78, 18.68, "", "", 35.89, 1.4, 73., 0.567}, 
 {"SLB", "Oceania", "Solomon Islands", "2021-02-16", 18., 0., 0.143, "", "", 
  0., 26.206, 0., 0.208, "", "", 0., "", "", "", "", "", "", "", "", "", "", 
  "", "", "", "", "", "", "", "", "", "", "", "", "", "", "", "", "", 33.33, 
  686878., 21.841, 20.8, 3.507, 2.043, 2205.923, 25.1, 459.78, 18.68, "", "", 
  35.89, 1.4, 73., 0.567}, {"SLB", "Oceania", "Solomon Islands", 
  "2021-02-17", 18., 0., 0., "", "", 0., 26.206, 0., 0., "", "", 0., "", "", 
  "", "", "", "", "", "", "", "", "", "", "", "", "", "", "", "", "", "", "", 
  "", "", "", "", "", "", 33.33, 686878., 21.841, 20.8, 3.507, 2.043, 
  2205.923, 25.1, 459.78, 18.68, "", "", 35.89, 1.4, 73., 0.567}, 
 {"SLB", "Oceania", "Solomon Islands", "2021-02-18", 18., 0., 0., "", "", 0., 
  26.206, 0., 0., "", "", 0., "", "", "", "", "", "", "", "", "", "", "", "", 
  "", "", "", "", "", "", "", "", "", "", "", "", "", "", "", 33.33, 686878., 
  21.841, 20.8, 3.507, 2.043, 2205.923, 25.1, 459.78, 18.68, "", "", 35.89, 
  1.4, 73., 0.567}, {"SLB", "Oceania", "Solomon Islands", "2021-02-19", 18., 
  0., 0., "", "", 0., 26.206, 0., 0., "", "", 0., "", "", "", "", "", "", "", 
  "", "", "", "", "", "", "", "", "", "", "", "", "", "", "", "", "", "", "", 
  "", 33.33, 686878., 21.841, 20.8, 3.507, 2.043, 2205.923, 25.1, 459.78, 
  18.68, "", "", 35.89, 1.4, 73., 0.567}, {"SLB", "Oceania", 
  "Solomon Islands", "2021-02-20", 18., 0., 0., "", "", 0., 26.206, 0., 0., 
  "", "", 0., "", "", "", "", "", "", "", "", "", "", "", "", "", "", "", "", 
  "", "", "", "", "", "", "", "", "", "", "", 33.33, 686878., 21.841, 20.8, 
  3.507, 2.043, 2205.923, 25.1, 459.78, 18.68, "", "", 35.89, 1.4, 73., 
  0.567}, {"SLB", "Oceania", "Solomon Islands", "2021-02-21", 18., 0., 0., 
  "", "", 0., 26.206, 0., 0., "", "", 0., "", "", "", "", "", "", "", "", "", 
  "", "", "", "", "", "", "", "", "", "", "", "", "", "", "", "", "", "", 
  33.33, 686878., 21.841, 20.8, 3.507, 2.043, 2205.923, 25.1, 459.78, 18.68, 
  "", "", 35.89, 1.4, 73., 0.567}, {"SLB", "Oceania", "Solomon Islands", 
  "2021-02-22", 18., 0., 0., "", "", 0., 26.206, 0., 0., "", "", 0., "", "", 
  "", "", "", "", "", "", "", "", "", "", "", "", "", "", "", "", "", "", "", 
  "", "", "", "", "", "", 33.33, 686878., 21.841, 20.8, 3.507, 2.043, 
  2205.923, 25.1, 459.78, 18.68, "", "", 35.89, 1.4, 73., 0.567}, 
 {"SLB", "Oceania", "Solomon Islands", "2021-02-23", 18., 0., 0., "", "", 0., 
  26.206, 0., 0., "", "", 0., "", "", "", "", "", "", "", "", "", "", "", "", 
  "", "", "", "", "", "", "", "", "", "", "", "", "", "", "", 33.33, 686878., 
  21.841, 20.8, 3.507, 2.043, 2205.923, 25.1, 459.78, 18.68, "", "", 35.89, 
  1.4, 73., 0.567}, {"SLB", "Oceania", "Solomon Islands", "2021-02-24", 18., 
  0., 0., "", "", 0., 26.206, 0., 0., "", "", 0., "", "", "", "", "", "", "", 
  "", "", "", "", "", "", "", "", "", "", "", "", "", "", "", "", "", "", "", 
  "", 33.33, 686878., 21.841, 20.8, 3.507, 2.043, 2205.923, 25.1, 459.78, 
  18.68, "", "", 35.89, 1.4, 73., 0.567}, {"SLB", "Oceania", 
  "Solomon Islands", "2021-02-25", 18., 0., 0., "", "", 0., 26.206, 0., 0., 
  "", "", 0., "", "", "", "", "", "", "", "", "", "", "", "", "", "", "", "", 
  "", "", "", "", "", "", "", "", "", "", "", 33.33, 686878., 21.841, 20.8, 
  3.507, 2.043, 2205.923, 25.1, 459.78, 18.68, "", "", 35.89, 1.4, 73., 
  0.567}, {"SLB", "Oceania", "Solomon Islands", "2021-02-26", 18., 0., 0., 
  "", "", 0., 26.206, 0., 0., "", "", 0., "", "", "", "", "", "", "", "", "", 
  "", "", "", "", "", "", "", "", "", "", "", "", "", "", "", "", "", "", 
  33.33, 686878., 21.841, 20.8, 3.507, 2.043, 2205.923, 25.1, 459.78, 18.68, 
  "", "", 35.89, 1.4, 73., 0.567}, {"SLB", "Oceania", "Solomon Islands", 
  "2021-02-27", 18., 0., 0., "", "", 0., 26.206, 0., 0., "", "", 0., "", "", 
  "", "", "", "", "", "", "", "", "", "", "", "", "", "", "", "", "", "", "", 
  "", "", "", "", "", "", 33.33, 686878., 21.841, 20.8, 3.507, 2.043, 
  2205.923, 25.1, 459.78, 18.68, "", "", 35.89, 1.4, 73., 0.567}, 
 {"SLB", "Oceania", "Solomon Islands", "2021-02-28", 18., 0., 0., "", "", 0., 
  26.206, 0., 0., "", "", 0., "", "", "", "", "", "", "", "", "", "", "", "", 
  "", "", "", "", "", "", "", "", "", "", "", "", "", "", "", 33.33, 686878., 
  21.841, 20.8, 3.507, 2.043, 2205.923, 25.1, 459.78, 18.68, "", "", 35.89, 
  1.4, 73., 0.567}, {"SLB", "Oceania", "Solomon Islands", "2021-03-01", 18., 
  0., 0., "", "", 0., 26.206, 0., 0., "", "", 0., "", "", "", "", "", "", "", 
  "", "", "", "", "", "", "", "", "", "", "", "", "", "", "", "", "", "", "", 
  "", 33.33, 686878., 21.841, 20.8, 3.507, 2.043, 2205.923, 25.1, 459.78, 
  18.68, "", "", 35.89, 1.4, 73., 0.567}, {"SLB", "Oceania", 
  "Solomon Islands", "2021-03-02", 18., 0., 0., "", "", 0., 26.206, 0., 0., 
  "", "", 0., "", "", "", "", "", "", "", "", "", "", "", "", "", "", "", "", 
  "", "", "", "", "", "", "", "", "", "", "", 33.33, 686878., 21.841, 20.8, 
  3.507, 2.043, 2205.923, 25.1, 459.78, 18.68, "", "", 35.89, 1.4, 73., 
  0.567}, {"SLB", "Oceania", "Solomon Islands", "2021-03-03", 18., 0., 0., 
  "", "", 0., 26.206, 0., 0., "", "", 0., "", "", "", "", "", "", "", "", "", 
  "", "", "", "", "", "", "", "", "", "", "", "", "", "", "", "", "", "", 
  33.33, 686878., 21.841, 20.8, 3.507, 2.043, 2205.923, 25.1, 459.78, 18.68, 
  "", "", 35.89, 1.4, 73., 0.567}, {"SLB", "Oceania", "Solomon Islands", 
  "2021-03-04", 18., 0., 0., "", "", 0., 26.206, 0., 0., "", "", 0., "", "", 
  "", "", "", "", "", "", "", "", "", "", "", "", "", "", "", "", "", "", "", 
  "", "", "", "", "", "", 33.33, 686878., 21.841, 20.8, 3.507, 2.043, 
  2205.923, 25.1, 459.78, 18.68, "", "", 35.89, 1.4, 73., 0.567}, 
 {"SLB", "Oceania", "Solomon Islands", "2021-03-05", 18., 0., 0., "", "", 0., 
  26.206, 0., 0., "", "", 0., "", "", "", "", "", "", "", "", "", "", "", "", 
  "", "", "", "", "", "", "", "", "", "", "", "", "", "", "", 33.33, 686878., 
  21.841, 20.8, 3.507, 2.043, 2205.923, 25.1, 459.78, 18.68, "", "", 35.89, 
  1.4, 73., 0.567}, {"SLB", "Oceania", "Solomon Islands", "2021-03-06", 18., 
  0., 0., "", "", 0., 26.206, 0., 0., "", "", 0., "", "", "", "", "", "", "", 
  "", "", "", "", "", "", "", "", "", "", "", "", "", "", "", "", "", "", "", 
  "", 33.33, 686878., 21.841, 20.8, 3.507, 2.043, 2205.923, 25.1, 459.78, 
  18.68, "", "", 35.89, 1.4, 73., 0.567}, {"SLB", "Oceania", 
  "Solomon Islands", "2021-03-07", 18., 0., 0., "", "", 0., 26.206, 0., 0., 
  "", "", 0., "", "", "", "", "", "", "", "", "", "", "", "", "", "", "", "", 
  "", "", "", "", "", "", "", "", "", "", "", 33.33, 686878., 21.841, 20.8, 
  3.507, 2.043, 2205.923, 25.1, 459.78, 18.68, "", "", 35.89, 1.4, 73., 
  0.567}, {"SLB", "Oceania", "Solomon Islands", "2021-03-08", 18., 0., 0., 
  "", "", 0., 26.206, 0., 0., "", "", 0., "", "", "", "", "", "", "", "", "", 
  "", "", "", "", "", "", "", "", "", "", "", "", "", "", "", "", "", "", 
  33.33, 686878., 21.841, 20.8, 3.507, 2.043, 2205.923, 25.1, 459.78, 18.68, 
  "", "", 35.89, 1.4, 73., 0.567}, {"SLB", "Oceania", "Solomon Islands", 
  "2021-03-09", 18., 0., 0., "", "", 0., 26.206, 0., 0., "", "", 0., "", "", 
  "", "", "", "", "", "", "", "", "", "", "", "", "", "", "", "", "", "", "", 
  "", "", "", "", "", "", 33.33, 686878., 21.841, 20.8, 3.507, 2.043, 
  2205.923, 25.1, 459.78, 18.68, "", "", 35.89, 1.4, 73., 0.567}, 
 {"SLB", "Oceania", "Solomon Islands", "2021-03-10", 18., 0., 0., "", "", 0., 
  26.206, 0., 0., "", "", 0., "", "", "", "", "", "", "", "", "", "", "", "", 
  "", "", "", "", "", "", "", "", "", "", "", "", "", "", "", 33.33, 686878., 
  21.841, 20.8, 3.507, 2.043, 2205.923, 25.1, 459.78, 18.68, "", "", 35.89, 
  1.4, 73., 0.567}, {"SLB", "Oceania", "Solomon Islands", "2021-03-11", 18., 
  0., 0., "", "", 0., 26.206, 0., 0., "", "", 0., "", "", "", "", "", "", "", 
  "", "", "", "", "", "", "", "", "", "", "", "", "", "", "", "", "", "", "", 
  "", 33.33, 686878., 21.841, 20.8, 3.507, 2.043, 2205.923, 25.1, 459.78, 
  18.68, "", "", 35.89, 1.4, 73., 0.567}, {"SLB", "Oceania", 
  "Solomon Islands", "2021-03-12", 18., 0., 0., "", "", 0., 26.206, 0., 0., 
  "", "", 0., "", "", "", "", "", "", "", "", "", "", "", "", "", "", "", "", 
  "", "", "", "", "", "", "", "", "", "", "", 33.33, 686878., 21.841, 20.8, 
  3.507, 2.043, 2205.923, 25.1, 459.78, 18.68, "", "", 35.89, 1.4, 73., 
  0.567}, {"SLB", "Oceania", "Solomon Islands", "2021-03-13", 18., 0., 0., 
  "", "", 0., 26.206, 0., 0., "", "", 0., "", "", "", "", "", "", "", "", "", 
  "", "", "", "", "", "", "", "", "", "", "", "", "", "", "", "", "", "", 
  33.33, 686878., 21.841, 20.8, 3.507, 2.043, 2205.923, 25.1, 459.78, 18.68, 
  "", "", 35.89, 1.4, 73., 0.567}, {"SLB", "Oceania", "Solomon Islands", 
  "2021-03-14", 18., 0., 0., "", "", 0., 26.206, 0., 0., "", "", 0., "", "", 
  "", "", "", "", "", "", "", "", "", "", "", "", "", "", "", "", "", "", "", 
  "", "", "", "", "", "", 33.33, 686878., 21.841, 20.8, 3.507, 2.043, 
  2205.923, 25.1, 459.78, 18.68, "", "", 35.89, 1.4, 73., 0.567}, 
 {"SLB", "Oceania", "Solomon Islands", "2021-03-15", 18., 0., 0., "", "", 0., 
  26.206, 0., 0., "", "", 0., "", "", "", "", "", "", "", "", "", "", "", "", 
  "", "", "", "", "", "", "", "", "", "", "", "", "", "", "", 33.33, 686878., 
  21.841, 20.8, 3.507, 2.043, 2205.923, 25.1, 459.78, 18.68, "", "", 35.89, 
  1.4, 73., 0.567}, {"SLB", "Oceania", "Solomon Islands", "2021-03-16", 18., 
  0., 0., "", "", 0., 26.206, 0., 0., "", "", 0., "", "", "", "", "", "", "", 
  "", "", "", "", "", "", "", "", "", "", "", "", "", "", "", "", "", "", "", 
  "", 33.33, 686878., 21.841, 20.8, 3.507, 2.043, 2205.923, 25.1, 459.78, 
  18.68, "", "", 35.89, 1.4, 73., 0.567}, {"SLB", "Oceania", 
  "Solomon Islands", "2021-03-17", 18., 0., 0., "", "", 0., 26.206, 0., 0., 
  "", "", 0., "", "", "", "", "", "", "", "", "", "", "", "", "", "", "", "", 
  "", "", "", "", "", "", "", "", "", "", "", 33.33, 686878., 21.841, 20.8, 
  3.507, 2.043, 2205.923, 25.1, 459.78, 18.68, "", "", 35.89, 1.4, 73., 
  0.567}, {"SLB", "Oceania", "Solomon Islands", "2021-03-18", 18., 0., 0., 
  "", "", 0., 26.206, 0., 0., "", "", 0., "", "", "", "", "", "", "", "", "", 
  "", "", "", "", "", "", "", "", "", "", "", "", "", "", "", "", "", "", 
  33.33, 686878., 21.841, 20.8, 3.507, 2.043, 2205.923, 25.1, 459.78, 18.68, 
  "", "", 35.89, 1.4, 73., 0.567}, {"SLB", "Oceania", "Solomon Islands", 
  "2021-03-19", 18., 0., 0., "", "", 0., 26.206, 0., 0., "", "", 0., "", "", 
  "", "", "", "", "", "", "", "", "", "", "", "", "", "", "", "", "", "", "", 
  "", "", "", "", "", "", 33.33, 686878., 21.841, 20.8, 3.507, 2.043, 
  2205.923, 25.1, 459.78, 18.68, "", "", 35.89, 1.4, 73., 0.567}, 
 {"SLB", "Oceania", "Solomon Islands", "2021-03-20", 18., 0., 0., "", "", 0., 
  26.206, 0., 0., "", "", 0., "", "", "", "", "", "", "", "", "", "", "", "", 
  "", "", "", "", "", "", "", "", "", "", "", "", "", "", "", 33.33, 686878., 
  21.841, 20.8, 3.507, 2.043, 2205.923, 25.1, 459.78, 18.68, "", "", 35.89, 
  1.4, 73., 0.567}, {"SLB", "Oceania", "Solomon Islands", "2021-03-21", 18., 
  0., 0., "", "", 0., 26.206, 0., 0., "", "", 0., "", "", "", "", "", "", "", 
  "", "", "", "", "", "", "", "", "", "", "", "", "", "", "", "", "", "", "", 
  "", 33.33, 686878., 21.841, 20.8, 3.507, 2.043, 2205.923, 25.1, 459.78, 
  18.68, "", "", 35.89, 1.4, 73., 0.567}, {"SLB", "Oceania", 
  "Solomon Islands", "2021-03-22", 18., 0., 0., "", "", 0., 26.206, 0., 0., 
  "", "", 0., "", "", "", "", "", "", "", "", "", "", "", "", "", "", "", "", 
  "", "", "", "", "", "", "", "", "", "", "", 33.33, 686878., 21.841, 20.8, 
  3.507, 2.043, 2205.923, 25.1, 459.78, 18.68, "", "", 35.89, 1.4, 73., 
  0.567}, {"SLB", "Oceania", "Solomon Islands", "2021-03-23", 18., 0., 0., 
  "", "", 0., 26.206, 0., 0., "", "", 0., "", "", "", "", "", "", "", "", "", 
  "", "", "", "", "", "", "", "", "", 0., 0., "", "", "", 0., 0., "", "", 
  33.33, 686878., 21.841, 20.8, 3.507, 2.043, 2205.923, 25.1, 459.78, 18.68, 
  "", "", 35.89, 1.4, 73., 0.567}, {"SLB", "Oceania", "Solomon Islands", 
  "2021-03-24", 18., 0., 0., "", "", 0., 26.206, 0., 0., "", "", 0., "", "", 
  "", "", "", "", "", "", "", "", "", "", "", "", "", "", "", "", "", "", "", 
  "", 125., "", "", "", 182., 33.33, 686878., 21.841, 20.8, 3.507, 2.043, 
  2205.923, 25.1, 459.78, 18.68, "", "", 35.89, 1.4, 73., 0.567}, 
 {"SLB", "Oceania", "Solomon Islands", "2021-03-25", 18., 0., 0., "", "", 0., 
  26.206, 0., 0., "", "", 0., "", "", "", "", "", "", "", "", "", "", "", "", 
  "", "", "", "", "", "", "", "", "", "", 125., "", "", "", 182., 33.33, 
  686878., 21.841, 20.8, 3.507, 2.043, 2205.923, 25.1, 459.78, 18.68, "", "", 
  35.89, 1.4, 73., 0.567}, {"SLB", "Oceania", "Solomon Islands", 
  "2021-03-26", 18., 0., 0., "", "", 0., 26.206, 0., 0., "", "", 0., "", "", 
  "", "", "", "", "", "", "", "", "", "", "", "", "", "", "", "", "", "", "", 
  "", 125., "", "", "", 182., 33.33, 686878., 21.841, 20.8, 3.507, 2.043, 
  2205.923, 25.1, 459.78, 18.68, "", "", 35.89, 1.4, 73., 0.567}, 
 {"SLB", "Oceania", "Solomon Islands", "2021-03-27", 18., 0., 0., "", "", 0., 
  26.206, 0., 0., "", "", 0., "", "", "", "", "", "", "", "", "", "", "", "", 
  "", "", "", "", "", "", "", "", "", "", 125., "", "", "", 182., 33.33, 
  686878., 21.841, 20.8, 3.507, 2.043, 2205.923, 25.1, 459.78, 18.68, "", "", 
  35.89, 1.4, 73., 0.567}, {"SLB", "Oceania", "Solomon Islands", 
  "2021-03-28", 18., 0., 0., "", "", 0., 26.206, 0., 0., "", "", 0., "", "", 
  "", "", "", "", "", "", "", "", "", "", "", "", "", "", "", "", "", "", "", 
  "", 125., "", "", "", 182., 33.33, 686878., 21.841, 20.8, 3.507, 2.043, 
  2205.923, 25.1, 459.78, 18.68, "", "", 35.89, 1.4, 73., 0.567}, 
 {"SLB", "Oceania", "Solomon Islands", "2021-03-29", 18., 0., 0., "", "", 0., 
  26.206, 0., 0., "", "", 0., "", "", "", "", "", "", "", "", "", "", "", "", 
  "", "", "", "", "", "", "", "", "", "", 125., "", "", "", 182., 33.33, 
  686878., 21.841, 20.8, 3.507, 2.043, 2205.923, 25.1, 459.78, 18.68, "", "", 
  35.89, 1.4, 73., 0.567}, {"SLB", "Oceania", "Solomon Islands", 
  "2021-03-30", 18., 0., 0., "", "", 0., 26.206, 0., 0., "", "", 0., "", "", 
  "", "", "", "", "", "", "", "", "", "", "", "", "", "", "", "", "", "", "", 
  "", 125., "", "", "", 182., 33.33, 686878., 21.841, 20.8, 3.507, 2.043, 
  2205.923, 25.1, 459.78, 18.68, "", "", 35.89, 1.4, 73., 0.567}, 
 {"SLB", "Oceania", "Solomon Islands", "2021-03-31", 19., 1., 0.143, "", "", 
  0., 27.661, 1.456, 0.208, "", "", 0., "", "", "", "", "", "", "", "", "", 
  "", "", "", "", "", "", "", "", "", "", "", "", "", 125., "", "", "", 182., 
  33.33, 686878., 21.841, 20.8, 3.507, 2.043, 2205.923, 25.1, 459.78, 18.68, 
  "", "", 35.89, 1.4, 73., 0.567}, {"SLB", "Oceania", "Solomon Islands", 
  "2021-04-01", 19., 0., 0.143, "", "", 0., 27.661, 0., 0.208, "", "", 0., 
  "", "", "", "", "", "", "", "", "", "", "", "", "", "", "", "", "", "", "", 
  "", "", "", 125., "", "", "", 182., 33.33, 686878., 21.841, 20.8, 3.507, 
  2.043, 2205.923, 25.1, 459.78, 18.68, "", "", 35.89, 1.4, 73., 0.567}, 
 {"SLB", "Oceania", "Solomon Islands", "2021-04-02", 19., 0., 0.143, "", "", 
  0., 27.661, 0., 0.208, "", "", 0., "", "", "", "", "", "", "", "", "", "", 
  "", "", "", "", "", "", "", "", "", "", "", "", 125., "", "", "", 182., 
  33.33, 686878., 21.841, 20.8, 3.507, 2.043, 2205.923, 25.1, 459.78, 18.68, 
  "", "", 35.89, 1.4, 73., 0.567}, {"SLB", "Oceania", "Solomon Islands", 
  "2021-04-03", 19., 0., 0.143, "", "", 0., 27.661, 0., 0.208, "", "", 0., 
  "", "", "", "", "", "", "", "", "", "", "", "", "", "", "", "", "", "", "", 
  "", "", "", 125., "", "", "", 182., 33.33, 686878., 21.841, 20.8, 3.507, 
  2.043, 2205.923, 25.1, 459.78, 18.68, "", "", 35.89, 1.4, 73., 0.567}, 
 {"SLB", "Oceania", "Solomon Islands", "2021-04-04", 19., 0., 0.143, "", "", 
  0., 27.661, 0., 0.208, "", "", 0., "", "", "", "", "", "", "", "", "", "", 
  "", "", "", "", "", "", "", "", "", "", "", "", 125., "", "", "", 182., 
  33.33, 686878., 21.841, 20.8, 3.507, 2.043, 2205.923, 25.1, 459.78, 18.68, 
  "", "", 35.89, 1.4, 73., 0.567}, {"SLB", "Oceania", "Solomon Islands", 
  "2021-04-05", 19., 0., 0.143, "", "", 0., 27.661, 0., 0.208, "", "", 0., 
  "", "", "", "", "", "", "", "", "", "", "", "", "", "", "", "", "", "", "", 
  "", "", "", 125., "", "", "", 182., 33.33, 686878., 21.841, 20.8, 3.507, 
  2.043, 2205.923, 25.1, 459.78, 18.68, "", "", 35.89, 1.4, 73., 0.567}, 
 {"SLB", "Oceania", "Solomon Islands", "2021-04-06", 19., 0., 0.143, "", "", 
  0., 27.661, 0., 0.208, "", "", 0., "", "", "", "", "", "", "", "", "", "", 
  "", "", "", "", "", "", "", "", "", "", "", "", 125., "", "", "", 182., 
  33.33, 686878., 21.841, 20.8, 3.507, 2.043, 2205.923, 25.1, 459.78, 18.68, 
  "", "", 35.89, 1.4, 73., 0.567}, {"SLB", "Oceania", "Solomon Islands", 
  "2021-04-07", 19., 0., 0., "", "", 0., 27.661, 0., 0., "", "", 0., "", "", 
  "", "", "", "", "", "", "", "", "", "", "", "", "", "", "", "", "", "", "", 
  "", 125., "", "", "", 182., 33.33, 686878., 21.841, 20.8, 3.507, 2.043, 
  2205.923, 25.1, 459.78, 18.68, "", "", 35.89, 1.4, 73., 0.567}, 
 {"SLB", "Oceania", "Solomon Islands", "2021-04-08", 19., 0., 0., "", "", 0., 
  27.661, 0., 0., "", "", 0., "", "", "", "", "", "", "", "", "", "", "", "", 
  "", "", "", "", "", "", "", "", "", "", 125., "", "", "", 182., 33.33, 
  686878., 21.841, 20.8, 3.507, 2.043, 2205.923, 25.1, 459.78, 18.68, "", "", 
  35.89, 1.4, 73., 0.567}, {"SLB", "Oceania", "Solomon Islands", 
  "2021-04-09", 19., 0., 0., "", "", 0., 27.661, 0., 0., "", "", 0., "", "", 
  "", "", "", "", "", "", "", "", "", "", "", "", "", "", "", "", "", "", "", 
  "", 125., "", "", "", 182., 33.33, 686878., 21.841, 20.8, 3.507, 2.043, 
  2205.923, 25.1, 459.78, 18.68, "", "", 35.89, 1.4, 73., 0.567}, 
 {"SLB", "Oceania", "Solomon Islands", "2021-04-10", 19., 0., 0., "", "", 0., 
  27.661, 0., 0., "", "", 0., "", "", "", "", "", "", "", "", "", "", "", "", 
  "", "", "", "", "", "", "", "", "", "", 125., "", "", "", 182., 33.33, 
  686878., 21.841, 20.8, 3.507, 2.043, 2205.923, 25.1, 459.78, 18.68, "", "", 
  35.89, 1.4, 73., 0.567}, {"SLB", "Oceania", "Solomon Islands", 
  "2021-04-11", 19., 0., 0., "", "", 0., 27.661, 0., 0., "", "", 0., "", "", 
  "", "", "", "", "", "", "", "", "", "", "", "", "", "", "", "", "", "", "", 
  "", 125., "", "", "", 182., 33.33, 686878., 21.841, 20.8, 3.507, 2.043, 
  2205.923, 25.1, 459.78, 18.68, "", "", 35.89, 1.4, 73., 0.567}, 
 {"SLB", "Oceania", "Solomon Islands", "2021-04-12", 19., 0., 0., "", "", 0., 
  27.661, 0., 0., "", "", 0., "", "", "", "", "", "", "", "", "", "", "", "", 
  "", "", "", "", "", "", "", "", "", "", 125., "", "", "", 182., 33.33, 
  686878., 21.841, 20.8, 3.507, 2.043, 2205.923, 25.1, 459.78, 18.68, "", "", 
  35.89, 1.4, 73., 0.567}, {"SLB", "Oceania", "Solomon Islands", 
  "2021-04-13", 19., 0., 0., "", "", 0., 27.661, 0., 0., "", "", 0., "", "", 
  "", "", "", "", "", "", "", "", "", "", "", "", "", "", "", "", 2622., 
  2622., "", "", 125., 0.38, 0.38, "", 182., 33.33, 686878., 21.841, 20.8, 
  3.507, 2.043, 2205.923, 25.1, 459.78, 18.68, "", "", 35.89, 1.4, 73., 
  0.567}, {"SLB", "Oceania", "Solomon Islands", "2021-04-14", 19., 0., 0., 
  "", "", 0., 27.661, 0., 0., "", "", 0., "", "", "", "", "", "", "", "", "", 
  "", "", "", "", "", "", "", "", "", "", "", "", "", 125., "", "", "", 182., 
  33.33, 686878., 21.841, 20.8, 3.507, 2.043, 2205.923, 25.1, 459.78, 18.68, 
  "", "", 35.89, 1.4, 73., 0.567}, {"SLB", "Oceania", "Solomon Islands", 
  "2021-04-15", 19., 0., 0., "", "", 0., 27.661, 0., 0., "", "", 0., "", "", 
  "", "", "", "", "", "", "", "", "", "", "", "", "", "", "", "", "", "", "", 
  "", 124., "", "", "", 181., 33.33, 686878., 21.841, 20.8, 3.507, 2.043, 
  2205.923, 25.1, 459.78, 18.68, "", "", 35.89, 1.4, 73., 0.567}, 
 {"SLB", "Oceania", "Solomon Islands", "2021-04-16", 20., 1., 0.143, "", "", 
  0., 29.117, 1.456, 0.208, "", "", 0., "", "", "", "", "", "", "", "", "", 
  "", "", "", "", "", "", "", "", "", "", "", "", "", 124., "", "", "", 181., 
  33.33, 686878., 21.841, 20.8, 3.507, 2.043, 2205.923, 25.1, 459.78, 18.68, 
  "", "", 35.89, 1.4, 73., 0.567}, {"SLB", "Oceania", "Solomon Islands", 
  "2021-04-17", 20., 0., 0.143, "", "", 0., 29.117, 0., 0.208, "", "", 0., 
  "", "", "", "", "", "", "", "", "", "", "", "", "", "", "", "", "", "", "", 
  "", "", "", 123., "", "", "", 179., 33.33, 686878., 21.841, 20.8, 3.507, 
  2.043, 2205.923, 25.1, 459.78, 18.68, "", "", 35.89, 1.4, 73., 0.567}, 
 {"SLB", "Oceania", "Solomon Islands", "2021-04-18", 20., 0., 0.143, "", "", 
  0., 29.117, 0., 0.208, "", "", 0., "", "", "", "", "", "", "", "", "", "", 
  "", "", "", "", "", "", "", "", "", "", "", "", 123., "", "", "", 179., 
  33.33, 686878., 21.841, 20.8, 3.507, 2.043, 2205.923, 25.1, 459.78, 18.68, 
  "", "", 35.89, 1.4, 73., 0.567}, {"SLB", "Oceania", "Solomon Islands", 
  "2021-04-19", 20., 0., 0.143, "", "", 0., 29.117, 0., 0.208, "", "", 0., 
  "", "", "", "", "", "", "", "", "", "", "", "", "", "", "", "", "", "", "", 
  "", "", "", 123., "", "", "", 179., 33.33, 686878., 21.841, 20.8, 3.507, 
  2.043, 2205.923, 25.1, 459.78, 18.68, "", "", 35.89, 1.4, 73., 0.567}, 
 {"SLB", "Oceania", "Solomon Islands", "2021-04-20", 20., 0., 0.143, "", "", 
  0., 29.117, 0., 0.208, "", "", 0., "", "", "", "", "", "", "", "", "", "", 
  "", "", "", "", "", "", "", "", 3479., 3479., "", "", 122., 0.51, 0.51, "", 
  178., 33.33, 686878., 21.841, 20.8, 3.507, 2.043, 2205.923, 25.1, 459.78, 
  18.68, "", "", 35.89, 1.4, 73., 0.567}, {"SLB", "Oceania", 
  "Solomon Islands", "2021-04-21", 20., 0., 0.143, "", "", 0., 29.117, 0., 
  0.208, "", "", 0., "", "", "", "", "", "", "", "", "", "", "", "", "", "", 
  "", "", "", "", "", "", "", "", 177., "", "", "", 258., 33.33, 686878., 
  21.841, 20.8, 3.507, 2.043, 2205.923, 25.1, 459.78, 18.68, "", "", 35.89, 
  1.4, 73., 0.567}, {"SLB", "Oceania", "Solomon Islands", "2021-04-22", 20., 
  0., 0.143, "", "", 0., 29.117, 0., 0.208, "", "", 0., "", "", "", "", "", 
  "", "", "", "", "", "", "", "", "", "", "", "", "", "", "", "", "", 231., 
  "", "", "", 336., 33.33, 686878., 21.841, 20.8, 3.507, 2.043, 2205.923, 
  25.1, 459.78, 18.68, "", "", 35.89, 1.4, 73., 0.567}, 
 {"SLB", "Oceania", "Solomon Islands", "2021-04-23", 20., 0., 0., "", "", 0., 
  29.117, 0., 0., "", "", 0., "", "", "", "", "", "", "", "", "", "", "", "", 
  "", "", "", "", "", "", "", "", "", "", 286., "", "", "", 416., 33.33, 
  686878., 21.841, 20.8, 3.507, 2.043, 2205.923, 25.1, 459.78, 18.68, "", "", 
  35.89, 1.4, 73., 0.567}, {"SLB", "Oceania", "Solomon Islands", 
  "2021-04-24", 20., 0., 0., "", "", 0., 29.117, 0., 0., "", "", 0., "", "", 
  "", "", "", "", "", "", "", "", "", "", "", "", "", "", "", "", "", "", "", 
  "", 340., "", "", "", 495., 33.33, 686878., 21.841, 20.8, 3.507, 2.043, 
  2205.923, 25.1, 459.78, 18.68, "", "", 35.89, 1.4, 73., 0.567}, 
 {"SLB", "Oceania", "Solomon Islands", "2021-04-25", 20., 0., 0., "", "", 0., 
  29.117, 0., 0., "", "", 0., "", "", "", "", "", "", "", "", "", "", "", "", 
  "", "", "", "", "", "", "", "", "", "", 394., "", "", "", 574., 33.33, 
  686878., 21.841, 20.8, 3.507, 2.043, 2205.923, 25.1, 459.78, 18.68, "", "", 
  35.89, 1.4, 73., 0.567}, {"SLB", "Oceania", "Solomon Islands", 
  "2021-04-26", 20., 0., 0., "", "", 0., 29.117, 0., 0., "", "", 0., "", "", 
  "", "", "", "", "", "", "", "", "", "", "", "", "", "", "", "", "", "", "", 
  "", 449., "", "", "", 654., 33.33, 686878., 21.841, 20.8, 3.507, 2.043, 
  2205.923, 25.1, 459.78, 18.68, "", "", 35.89, 1.4, 73., 0.567}, 
 {"SLB", "Oceania", "Solomon Islands", "2021-04-27", 20., 0., 0., "", "", 0., 
  29.117, 0., 0., "", "", 0., "", "", "", "", "", "", "", "", "", "", "", "", 
  "", "", "", "", "", "", 7001., 3522., 3479., "", 503., 1.02, 0.51, 0.51, 
  732., 25., 686878., 21.841, 20.8, 3.507, 2.043, 2205.923, 25.1, 459.78, 
  18.68, "", "", 35.89, 1.4, 73., 0.567}, {"SLB", "Oceania", 
  "Solomon Islands", "2021-04-28", 20., 0., 0., "", "", 0., 29.117, 0., 0., 
  "", "", 0., "", "", "", "", "", "", "", "", "", "", "", "", "", "", "", "", 
  "", "", "", "", "", "", 447., "", "", "", 651., 25., 686878., 21.841, 20.8, 
  3.507, 2.043, 2205.923, 25.1, 459.78, 18.68, "", "", 35.89, 1.4, 73., 
  0.567}, {"SLB", "Oceania", "Solomon Islands", "2021-04-29", 20., 0., 0., 
  "", "", 0., 29.117, 0., 0., "", "", 0., "", "", "", "", "", "", "", "", "", 
  "", "", "", "", "", "", "", "", "", "", "", "", "", 391., "", "", "", 569., 
  25., 686878., 21.841, 20.8, 3.507, 2.043, 2205.923, 25.1, 459.78, 18.68, 
  "", "", 35.89, 1.4, 73., 0.567}, {"SLB", "Oceania", "Solomon Islands", 
  "2021-04-30", 20., 0., 0., "", "", 0., 29.117, 0., 0., "", "", 0., "", "", 
  "", "", "", "", "", "", "", "", "", "", "", "", "", "", "", "", "", "", "", 
  "", 334., "", "", "", 486., 25., 686878., 21.841, 20.8, 3.507, 2.043, 
  2205.923, 25.1, 459.78, 18.68, "", "", 35.89, 1.4, 73., 0.567}, 
 {"SLB", "Oceania", "Solomon Islands", "2021-05-01", 20., 0., 0., "", "", 0., 
  29.117, 0., 0., "", "", 0., "", "", "", "", "", "", "", "", "", "", "", "", 
  "", "", "", "", "", "", "", "", "", "", 278., "", "", "", 405., 25., 
  686878., 21.841, 20.8, 3.507, 2.043, 2205.923, 25.1, 459.78, 18.68, "", "", 
  35.89, 1.4, 73., 0.567}, {"SLB", "Oceania", "Solomon Islands", 
  "2021-05-02", 20., 0., 0., "", "", 0., 29.117, 0., 0., "", "", 0., "", "", 
  "", "", "", "", "", "", "", "", "", "", "", "", "", "", "", "", "", "", "", 
  "", 222., "", "", "", 323., 25., 686878., 21.841, 20.8, 3.507, 2.043, 
  2205.923, 25.1, 459.78, 18.68, "", "", 35.89, 1.4, 73., 0.567}, 
 {"SLB", "Oceania", "Solomon Islands", "2021-05-03", 20., 0., 0., "", "", 0., 
  29.117, 0., 0., "", "", 0., "", "", "", "", "", "", "", "", "", "", "", "", 
  "", "", "", "", "", "", "", "", "", "", 166., "", "", "", 242., 25., 
  686878., 21.841, 20.8, 3.507, 2.043, 2205.923, 25.1, 459.78, 18.68, "", "", 
  35.89, 1.4, 73., 0.567}, {"SLB", "Oceania", "Solomon Islands", 
  "2021-05-04", 20., 0., 0., "", "", 0., 29.117, 0., 0., "", "", 0., "", "", 
  "", "", "", "", "", "", "", "", "", "", "", "", "", "", "", "", 7768., 
  4289., 3479., "", 110., 1.13, 0.62, 0.51, 160., 25., 686878., 21.841, 20.8, 
  3.507, 2.043, 2205.923, 25.1, 459.78, 18.68, "", "", 35.89, 1.4, 73., 
  0.567}, {"SLB", "Oceania", "Solomon Islands", "2021-05-05", 20., 0., 0., 
  "", "", 0., 29.117, 0., 0., "", "", 0., "", "", "", "", "", "", "", "", "", 
  "", "", "", "", "", "", "", "", "", "", "", "", "", 197., "", "", "", 287., 
  25., 686878., 21.841, 20.8, 3.507, 2.043, 2205.923, 25.1, 459.78, 18.68, 
  "", "", 35.89, 1.4, 73., 0.567}, {"SLB", "Oceania", "Solomon Islands", 
  "2021-05-06", 20., 0., 0., "", "", 0., 29.117, 0., 0., "", "", 0., "", "", 
  "", "", "", "", "", "", "", "", "", "", "", "", "", "", "", "", "", "", "", 
  "", 284., "", "", "", 413., 25., 686878., 21.841, 20.8, 3.507, 2.043, 
  2205.923, 25.1, 459.78, 18.68, "", "", 35.89, 1.4, 73., 0.567}, 
 {"SLB", "Oceania", "Solomon Islands", "2021-05-07", 20., 0., 0., "", "", 0., 
  29.117, 0., 0., "", "", 0., "", "", "", "", "", "", "", "", "", "", "", "", 
  "", "", "", "", "", "", "", "", "", "", 372., "", "", "", 542., 25., 
  686878., 21.841, 20.8, 3.507, 2.043, 2205.923, 25.1, 459.78, 18.68, "", "", 
  35.89, 1.4, 73., 0.567}, {"SLB", "Oceania", "Solomon Islands", 
  "2021-05-08", 20., 0., 0., "", "", 0., 29.117, 0., 0., "", "", 0., "", "", 
  "", "", "", "", "", "", "", "", "", "", "", "", "", "", "", "", "", "", "", 
  "", 459., "", "", "", 668., 25., 686878., 21.841, 20.8, 3.507, 2.043, 
  2205.923, 25.1, 459.78, 18.68, "", "", 35.89, 1.4, 73., 0.567}, 
 {"SLB", "Oceania", "Solomon Islands", "2021-05-09", 20., 0., 0., "", "", 0., 
  29.117, 0., 0., "", "", 0., "", "", "", "", "", "", "", "", "", "", "", "", 
  "", "", "", "", "", "", "", "", "", "", 547., "", "", "", 796., 25., 
  686878., 21.841, 20.8, 3.507, 2.043, 2205.923, 25.1, 459.78, 18.68, "", "", 
  35.89, 1.4, 73., 0.567}, {"SLB", "Oceania", "Solomon Islands", 
  "2021-05-10", 20., 0., 0., "", "", 0., 29.117, 0., 0., "", "", 0., "", "", 
  "", "", "", "", "", "", "", "", "", "", "", "", "", "", "", "", "", "", "", 
  "", 634., "", "", "", 923., 25., 686878., 21.841, 20.8, 3.507, 2.043, 
  2205.923, 25.1, 459.78, 18.68, "", "", 35.89, 1.4, 73., 0.567}, 
 {"SLB", "Oceania", "Solomon Islands", "2021-05-11", 20., 0., 0., "", "", 0., 
  29.117, 0., 0., "", "", 0., "", "", "", "", "", "", "", "", "", "", "", "", 
  "", "", "", "", "", "", 12819., 9340., 3479., "", 722., 1.87, 1.36, 0.51, 
  1051., 25., 686878., 21.841, 20.8, 3.507, 2.043, 2205.923, 25.1, 459.78, 
  18.68, "", "", 35.89, 1.4, 73., 0.567}, {"SLB", "Oceania", 
  "Solomon Islands", "2021-05-12", 20., 0., 0., "", "", 0., 29.117, 0., 0., 
  "", "", 0., "", "", "", "", "", "", "", "", "", "", "", "", "", "", "", "", 
  "", "", "", "", "", "", 648., "", "", "", 943., 25., 686878., 21.841, 20.8, 
  3.507, 2.043, 2205.923, 25.1, 459.78, 18.68, "", "", 35.89, 1.4, 73., 
  0.567}, {"SLB", "Oceania", "Solomon Islands", "2021-05-13", 20., 0., 0., 
  "", "", 0., 29.117, 0., 0., "", "", 0., "", "", "", "", "", "", "", "", "", 
  "", "", "", "", "", "", "", "", "", "", "", "", "", 575., "", "", "", 837., 
  25., 686878., 21.841, 20.8, 3.507, 2.043, 2205.923, 25.1, 459.78, 18.68, 
  "", "", 35.89, 1.4, 73., 0.567}, {"SLB", "Oceania", "Solomon Islands", 
  "2021-05-14", 20., 0., 0., "", "", 0., 29.117, 0., 0., "", "", 0., "", "", 
  "", "", "", "", "", "", "", "", "", "", "", "", "", "", "", "", "", "", "", 
  "", 502., "", "", "", 731., 25., 686878., 21.841, 20.8, 3.507, 2.043, 
  2205.923, 25.1, 459.78, 18.68, "", "", 35.89, 1.4, 73., 0.567}, 
 {"SLB", "Oceania", "Solomon Islands", "2021-05-15", 20., 0., 0., "", "", 0., 
  29.117, 0., 0., "", "", 0., "", "", "", "", "", "", "", "", "", "", "", "", 
  "", "", "", "", "", "", "", "", "", "", 428., "", "", "", 623., 25., 
  686878., 21.841, 20.8, 3.507, 2.043, 2205.923, 25.1, 459.78, 18.68, "", "", 
  35.89, 1.4, 73., 0.567}, {"SLB", "Oceania", "Solomon Islands", 
  "2021-05-16", 20., 0., 0., "", "", 0., 29.117, 0., 0., "", "", 0., "", "", 
  "", "", "", "", "", "", "", "", "", "", "", "", "", "", "", "", "", "", "", 
  "", 355., "", "", "", 517., 25., 686878., 21.841, 20.8, 3.507, 2.043, 
  2205.923, 25.1, 459.78, 18.68, "", "", 35.89, 1.4, 73., 0.567}, 
 {"SLB", "Oceania", "Solomon Islands", "2021-05-17", 20., 0., 0., "", "", 0., 
  29.117, 0., 0., "", "", 0., "", "", "", "", "", "", "", "", "", "", "", "", 
  "", "", "", "", "", "", "", "", "", "", 282., "", "", "", 411., 25., 
  686878., 21.841, 20.8, 3.507, 2.043, 2205.923, 25.1, 459.78, 18.68, "", "", 
  35.89, 1.4, 73., 0.567}, {"SLB", "Oceania", "Solomon Islands", 
  "2021-05-18", 20., 0., 0., "", "", 0., 29.117, 0., 0., "", "", 0., "", "", 
  "", "", "", "", "", "", "", "", "", "", "", "", "", "", "", "", 14279., 
  10800., 3479., "", 209., 2.08, 1.57, 0.51, 304., 25., 686878., 21.841, 
  20.8, 3.507, 2.043, 2205.923, 25.1, 459.78, 18.68, "", "", 35.89, 1.4, 73., 
  0.567}, {"SLB", "Oceania", "Solomon Islands", "2021-05-19", 20., 0., 0., 
  "", "", 0., 29.117, 0., 0., "", "", 0., "", "", "", "", "", "", "", "", "", 
  "", "", "", "", "", "", "", "", "", "", "", "", "", 226., "", "", "", 329., 
  25., 686878., 21.841, 20.8, 3.507, 2.043, 2205.923, 25.1, 459.78, 18.68, 
  "", "", 35.89, 1.4, 73., 0.567}, {"SLB", "Oceania", "Solomon Islands", 
  "2021-05-20", 20., 0., 0., "", "", 0., 29.117, 0., 0., "", "", 0., "", "", 
  "", "", "", "", "", "", "", "", "", "", "", "", "", "", "", "", "", "", "", 
  "", 243., "", "", "", 354., 25., 686878., 21.841, 20.8, 3.507, 2.043, 
  2205.923, 25.1, 459.78, 18.68, "", "", 35.89, 1.4, 73., 0.567}, 
 {"SLB", "Oceania", "Solomon Islands", "2021-05-21", 20., 0., 0., "", "", 0., 
  29.117, 0., 0., "", "", 0., "", "", "", "", "", "", "", "", "", "", "", "", 
  "", "", "", "", "", "", "", "", "", "", 260., "", "", "", 379., 25., 
  686878., 21.841, 20.8, 3.507, 2.043, 2205.923, 25.1, 459.78, 18.68, "", "", 
  35.89, 1.4, 73., 0.567}, {"SLB", "Oceania", "Solomon Islands", 
  "2021-05-22", 20., 0., 0., "", "", 0., 29.117, 0., 0., "", "", 0., "", "", 
  "", "", "", "", "", "", "", "", "", "", "", "", "", "", "", "", "", "", "", 
  "", 277., "", "", "", 403., 25., 686878., 21.841, 20.8, 3.507, 2.043, 
  2205.923, 25.1, 459.78, 18.68, "", "", 35.89, 1.4, 73., 0.567}, 
 {"SLB", "Oceania", "Solomon Islands", "2021-05-23", 20., 0., 0., "", "", 0., 
  29.117, 0., 0., "", "", 0., "", "", "", "", "", "", "", "", "", "", "", "", 
  "", "", "", "", "", "", "", "", "", "", 294., "", "", "", 428., 25., 
  686878., 21.841, 20.8, 3.507, 2.043, 2205.923, 25.1, 459.78, 18.68, "", "", 
  35.89, 1.4, 73., 0.567}, {"SLB", "Oceania", "Solomon Islands", 
  "2021-05-24", 20., 0., 0., "", "", 0., 29.117, 0., 0., "", "", 0., "", "", 
  "", "", "", "", "", "", "", "", "", "", "", "", "", "", "", "", "", "", "", 
  "", 312., "", "", "", 454., 25., 686878., 21.841, 20.8, 3.507, 2.043, 
  2205.923, 25.1, 459.78, 18.68, "", "", 35.89, 1.4, 73., 0.567}, 
 {"SLB", "Oceania", "Solomon Islands", "2021-05-25", 20., 0., 0., "", "", 0., 
  29.117, 0., 0., "", "", 0., "", "", "", "", "", "", "", "", "", "", "", "", 
  "", "", "", "", "", "", 16581., 13102., 3479., "", 329., 2.41, 1.91, 0.51, 
  479., 25., 686878., 21.841, 20.8, 3.507, 2.043, 2205.923, 25.1, 459.78, 
  18.68, "", "", 35.89, 1.4, 73., 0.567}, {"SLB", "Oceania", 
  "Solomon Islands", "2021-05-26", 20., 0., 0., "", "", 0., 29.117, 0., 0., 
  "", "", 0., "", "", "", "", "", "", "", "", "", "", "", "", "", "", "", "", 
  "", "", "", "", "", "", "", "", "", "", "", 25., 686878., 21.841, 20.8, 
  3.507, 2.043, 2205.923, 25.1, 459.78, 18.68, "", "", 35.89, 1.4, 73., 
  0.567}, {"SLB", "Oceania", "Solomon Islands", "2021-05-27", 20., 0., 0., 
  "", "", 0., 29.117, 0., 0., "", "", 0., "", "", "", "", "", "", "", "", "", 
  "", "", "", "", "", "", "", "", "", "", "", "", "", "", "", "", "", "", 
  25., 686878., 21.841, 20.8, 3.507, 2.043, 2205.923, 25.1, 459.78, 18.68, 
  "", "", 35.89, 1.4, 73., 0.567}, {"SLB", "Oceania", "Solomon Islands", 
  "2021-05-28", 20., 0., 0., "", "", 0., 29.117, 0., 0., "", "", 0., "", "", 
  "", "", "", "", "", "", "", "", "", "", "", "", "", "", "", "", "", "", "", 
  "", "", "", "", "", "", 25., 686878., 21.841, 20.8, 3.507, 2.043, 2205.923, 
  25.1, 459.78, 18.68, "", "", 35.89, 1.4, 73., 0.567}, 
 {"SLB", "Oceania", "Solomon Islands", "2021-05-29", 20., 0., 0., "", "", 0., 
  29.117, 0., 0., "", "", 0., "", "", "", "", "", "", "", "", "", "", "", "", 
  "", "", "", "", "", "", "", "", "", "", "", "", "", "", "", 25., 686878., 
  21.841, 20.8, 3.507, 2.043, 2205.923, 25.1, 459.78, 18.68, "", "", 35.89, 
  1.4, 73., 0.567}, {"SLB", "Oceania", "Solomon Islands", "2021-05-30", 20., 
  0., 0., "", "", 0., 29.117, 0., 0., "", "", 0., "", "", "", "", "", "", "", 
  "", "", "", "", "", "", "", "", "", "", "", "", "", "", "", "", "", "", "", 
  "", 25., 686878., 21.841, 20.8, 3.507, 2.043, 2205.923, 25.1, 459.78, 
  18.68, "", "", 35.89, 1.4, 73., 0.567}, {"SLB", "Oceania", 
  "Solomon Islands", "2021-05-31", 20., 0., 0., "", "", 0., 29.117, 0., 0., 
  "", "", 0., "", "", "", "", "", "", "", "", "", "", "", "", "", "", "", "", 
  "", "", "", "", "", "", "", "", "", "", "", 25., 686878., 21.841, 20.8, 
  3.507, 2.043, 2205.923, 25.1, 459.78, 18.68, "", "", 35.89, 1.4, 73., 
  0.567}, {"SLB", "Oceania", "Solomon Islands", "2021-06-01", 20., 0., 0., 
  "", "", 0., 29.117, 0., 0., "", "", 0., "", "", "", "", "", "", "", "", "", 
  "", "", "", "", "", "", "", "", "", "", "", "", "", "", "", "", "", "", 
  25., 686878., 21.841, 20.8, 3.507, 2.043, 2205.923, 25.1, 459.78, 18.68, 
  "", "", 35.89, 1.4, 73., 0.567}, {"SLB", "Oceania", "Solomon Islands", 
  "2021-06-02", 20., 0., 0., "", "", 0., 29.117, 0., 0., "", "", 0., "", "", 
  "", "", "", "", "", "", "", "", "", "", "", "", "", "", "", "", "", "", "", 
  "", "", "", "", "", "", 25., 686878., 21.841, 20.8, 3.507, 2.043, 2205.923, 
  25.1, 459.78, 18.68, "", "", 35.89, 1.4, 73., 0.567}, 
 {"SLB", "Oceania", "Solomon Islands", "2021-06-03", 20., 0., 0., "", "", 0., 
  29.117, 0., 0., "", "", 0., "", "", "", "", "", "", "", "", "", "", "", "", 
  "", "", "", "", "", "", "", "", "", "", "", "", "", "", "", 25., 686878., 
  21.841, 20.8, 3.507, 2.043, 2205.923, 25.1, 459.78, 18.68, "", "", 35.89, 
  1.4, 73., 0.567}, {"SLB", "Oceania", "Solomon Islands", "2021-06-04", 20., 
  0., 0., "", "", 0., 29.117, 0., 0., "", "", 0., "", "", "", "", "", "", "", 
  "", "", "", "", "", "", "", "", "", "", "", "", "", "", "", "", "", "", "", 
  "", 25., 686878., 21.841, 20.8, 3.507, 2.043, 2205.923, 25.1, 459.78, 
  18.68, "", "", 35.89, 1.4, 73., 0.567}, {"SLB", "Oceania", 
  "Solomon Islands", "2021-06-05", 20., 0., 0., "", "", 0., 29.117, 0., 0., 
  "", "", 0., "", "", "", "", "", "", "", "", "", "", "", "", "", "", "", "", 
  "", "", "", "", "", "", "", "", "", "", "", 25., 686878., 21.841, 20.8, 
  3.507, 2.043, 2205.923, 25.1, 459.78, 18.68, "", "", 35.89, 1.4, 73., 
  0.567}, {"SLB", "Oceania", "Solomon Islands", "2021-06-06", 20., 0., 0., 
  "", "", 0., 29.117, 0., 0., "", "", 0., "", "", "", "", "", "", "", "", "", 
  "", "", "", "", "", "", "", "", "", "", "", "", "", "", "", "", "", "", 
  25., 686878., 21.841, 20.8, 3.507, 2.043, 2205.923, 25.1, 459.78, 18.68, 
  "", "", 35.89, 1.4, 73., 0.567}, {"SLB", "Oceania", "Solomon Islands", 
  "2021-06-07", 20., 0., 0., "", "", 0., 29.117, 0., 0., "", "", 0., "", "", 
  "", "", "", "", "", "", "", "", "", "", "", "", "", "", "", "", "", "", "", 
  "", "", "", "", "", "", "", 686878., 21.841, 20.8, 3.507, 2.043, 2205.923, 
  25.1, 459.78, 18.68, "", "", 35.89, 1.4, 73., 0.567}, 
 {"SOM", "Africa", "Somalia", "2020-03-16", 1., 1., "", "", "", "", 0.063, 
  0.063, "", "", "", "", "", "", "", "", "", "", "", "", "", "", "", "", "", 
  "", "", "", "", "", "", "", "", "", "", "", "", "", "", 8.33, 1.5893219*^7, 
  23.5, 16.8, 2.731, 1.496, "", "", 365.769, 6.05, "", "", 9.831, 0.9, 57.4, 
  ""}, {"SOM", "Africa", "Somalia", "2020-03-17", 1., 0., "", "", "", "", 
```
