## Supplementary material for "Modeling the waves of Covid-19": forecasting program for later stages: world-6-7.txt (part 31 of 37)

```
  0.063, 0., "", "", "", "", "", "", "", "", "", "", "", "", "", "", "", "", 
  "", "", "", "", "", "", "", "", "", "", "", "", "", "", "", 8.33, 
  1.5893219*^7, 23.5, 16.8, 2.731, 1.496, "", "", 365.769, 6.05, "", "", 
  9.831, 0.9, 57.4, ""}, {"SOM", "Africa", "Somalia", "2020-03-18", 1., 0., 
  "", "", "", "", 0.063, 0., "", "", "", "", "", "", "", "", "", "", "", "", 
  "", "", "", "", "", "", "", "", "", "", "", "", "", "", "", "", "", "", "", 
  11.11, 1.5893219*^7, 23.5, 16.8, 2.731, 1.496, "", "", 365.769, 6.05, "", 
  "", 9.831, 0.9, 57.4, ""}, {"SOM", "Africa", "Somalia", "2020-03-19", 1., 
  0., "", "", "", "", 0.063, 0., "", "", "", "", "", "", "", "", "", "", "", 
  "", "", "", "", "", "", "", "", "", "", "", "", "", "", "", "", "", "", "", 
  "", 41.67, 1.5893219*^7, 23.5, 16.8, 2.731, 1.496, "", "", 365.769, 6.05, 
  "", "", 9.831, 0.9, 57.4, ""}, {"SOM", "Africa", "Somalia", "2020-03-20", 
  1., 0., "", "", "", "", 0.063, 0., "", "", "", "", "", "", "", "", "", "", 
  "", "", "", "", "", "", "", "", "", "", "", "", "", "", "", "", "", "", "", 
  "", "", 41.67, 1.5893219*^7, 23.5, 16.8, 2.731, 1.496, "", "", 365.769, 
  6.05, "", "", 9.831, 0.9, 57.4, ""}, {"SOM", "Africa", "Somalia", 
  "2020-03-21", 1., 0., 0.143, "", "", 0., 0.063, 0., 0.009, "", "", 0., "", 
  "", "", "", "", "", "", "", "", "", "", "", "", "", "", "", "", "", "", "", 
  "", "", "", "", "", "", "", 52.78, 1.5893219*^7, 23.5, 16.8, 2.731, 1.496, 
  "", "", 365.769, 6.05, "", "", 9.831, 0.9, 57.4, ""}, 
 {"SOM", "Africa", "Somalia", "2020-03-22", 1., 0., 0.143, "", "", 0., 0.063, 
  0., 0.009, "", "", 0., "", "", "", "", "", "", "", "", "", "", "", "", "", 
  "", "", "", "", "", "", "", "", "", "", "", "", "", "", 52.78, 
  1.5893219*^7, 23.5, 16.8, 2.731, 1.496, "", "", 365.769, 6.05, "", "", 
  9.831, 0.9, 57.4, ""}, {"SOM", "Africa", "Somalia", "2020-03-23", 1., 0., 
  0., "", "", 0., 0.063, 0., 0., "", "", 0., "", "", "", "", "", "", "", "", 
  "", "", "", "", "", "", "", "", "", "", "", "", "", "", "", "", "", "", "", 
  52.78, 1.5893219*^7, 23.5, 16.8, 2.731, 1.496, "", "", 365.769, 6.05, "", 
  "", 9.831, 0.9, 57.4, ""}, {"SOM", "Africa", "Somalia", "2020-03-24", 1., 
  0., 0., "", "", 0., 0.063, 0., 0., "", "", 0., "", "", "", "", "", "", "", 
  "", "", "", "", "", "", "", "", "", "", "", "", "", "", "", "", "", "", "", 
  "", 52.78, 1.5893219*^7, 23.5, 16.8, 2.731, 1.496, "", "", 365.769, 6.05, 
  "", "", 9.831, 0.9, 57.4, ""}, {"SOM", "Africa", "Somalia", "2020-03-25", 
  1., 0., 0., "", "", 0., 0.063, 0., 0., "", "", 0., "", "", "", "", "", "", 
  "", "", "", "", "", "", "", "", "", "", "", "", "", "", "", "", "", "", "", 
  "", "", 52.78, 1.5893219*^7, 23.5, 16.8, 2.731, 1.496, "", "", 365.769, 
  6.05, "", "", 9.831, 0.9, 57.4, ""}, {"SOM", "Africa", "Somalia", 
  "2020-03-26", 2., 1., 0.143, "", "", 0., 0.126, 0.063, 0.009, "", "", 0., 
  "", "", "", "", "", "", "", "", "", "", "", "", "", "", "", "", "", "", "", 
  "", "", "", "", "", "", "", "", 52.78, 1.5893219*^7, 23.5, 16.8, 2.731, 
  1.496, "", "", 365.769, 6.05, "", "", 9.831, 0.9, 57.4, ""}, 
 {"SOM", "Africa", "Somalia", "2020-03-27", 3., 1., 0.286, "", "", 0., 0.189, 
  0.063, 0.018, "", "", 0., "", "", "", "", "", "", "", "", "", "", "", "", 
  "", "", "", "", "", "", "", "", "", "", "", "", "", "", "", 52.78, 
  1.5893219*^7, 23.5, 16.8, 2.731, 1.496, "", "", 365.769, 6.05, "", "", 
  9.831, 0.9, 57.4, ""}, {"SOM", "Africa", "Somalia", "2020-03-28", 3., 0., 
  0.286, "", "", 0., 0.189, 0., 0.018, "", "", 0., "", "", "", "", "", "", 
  "", "", "", "", "", "", "", "", "", "", "", "", "", "", "", "", "", "", "", 
  "", "", 52.78, 1.5893219*^7, 23.5, 16.8, 2.731, 1.496, "", "", 365.769, 
  6.05, "", "", 9.831, 0.9, 57.4, ""}, {"SOM", "Africa", "Somalia", 
  "2020-03-29", 3., 0., 0.286, "", "", 0., 0.189, 0., 0.018, "", "", 0., "", 
  "", "", "", "", "", "", "", "", "", "", "", "", "", "", "", "", "", "", "", 
  "", "", "", "", "", "", "", 52.78, 1.5893219*^7, 23.5, 16.8, 2.731, 1.496, 
  "", "", 365.769, 6.05, "", "", 9.831, 0.9, 57.4, ""}, 
 {"SOM", "Africa", "Somalia", "2020-03-30", 3., 0., 0.286, "", "", 0., 0.189, 
  0., 0.018, "", "", 0., "", "", "", "", "", "", "", "", "", "", "", "", "", 
  "", "", "", "", "", "", "", "", "", "", "", "", "", "", 52.78, 
  1.5893219*^7, 23.5, 16.8, 2.731, 1.496, "", "", 365.769, 6.05, "", "", 
  9.831, 0.9, 57.4, ""}, {"SOM", "Africa", "Somalia", "2020-03-31", 5., 2., 
  0.571, "", "", 0., 0.315, 0.126, 0.036, "", "", 0., "", "", "", "", "", "", 
  "", "", "", "", "", "", "", "", "", "", "", "", "", "", "", "", "", "", "", 
  "", "", 52.78, 1.5893219*^7, 23.5, 16.8, 2.731, 1.496, "", "", 365.769, 
  6.05, "", "", 9.831, 0.9, 57.4, ""}, {"SOM", "Africa", "Somalia", 
  "2020-04-01", 5., 0., 0.571, "", "", 0., 0.315, 0., 0.036, "", "", 0., "", 
  "", "", "", "", "", "", "", "", "", "", "", "", "", "", "", "", "", "", "", 
  "", "", "", "", "", "", "", 52.78, 1.5893219*^7, 23.5, 16.8, 2.731, 1.496, 
  "", "", 365.769, 6.05, "", "", 9.831, 0.9, 57.4, ""}, 
 {"SOM", "Africa", "Somalia", "2020-04-02", 5., 0., 0.429, "", "", 0., 0.315, 
  0., 0.027, "", "", 0., "", "", "", "", "", "", "", "", "", "", "", "", "", 
  "", "", "", "", "", "", "", "", "", "", "", "", "", "", 52.78, 
  1.5893219*^7, 23.5, 16.8, 2.731, 1.496, "", "", 365.769, 6.05, "", "", 
  9.831, 0.9, 57.4, ""}, {"SOM", "Africa", "Somalia", "2020-04-03", 7., 2., 
  0.571, "", "", 0., 0.44, 0.126, 0.036, "", "", 0., "", "", "", "", "", "", 
  "", "", "", "", "", "", "", "", "", "", "", "", "", "", "", "", "", "", "", 
  "", "", 52.78, 1.5893219*^7, 23.5, 16.8, 2.731, 1.496, "", "", 365.769, 
  6.05, "", "", 9.831, 0.9, 57.4, ""}, {"SOM", "Africa", "Somalia", 
  "2020-04-04", 7., 0., 0.571, "", "", 0., 0.44, 0., 0.036, "", "", 0., "", 
  "", "", "", "", "", "", "", "", "", "", "", "", "", "", "", "", "", "", "", 
  "", "", "", "", "", "", "", 52.78, 1.5893219*^7, 23.5, 16.8, 2.731, 1.496, 
  "", "", 365.769, 6.05, "", "", 9.831, 0.9, 57.4, ""}, 
 {"SOM", "Africa", "Somalia", "2020-04-05", 7., 0., 0.571, "", "", 0., 0.44, 
  0., 0.036, "", "", 0., "", "", "", "", "", "", "", "", "", "", "", "", "", 
  "", "", "", "", "", "", "", "", "", "", "", "", "", "", 52.78, 
  1.5893219*^7, 23.5, 16.8, 2.731, 1.496, "", "", 365.769, 6.05, "", "", 
  9.831, 0.9, 57.4, ""}, {"SOM", "Africa", "Somalia", "2020-04-06", 7., 0., 
  0.571, "", "", 0., 0.44, 0., 0.036, "", "", 0., "", "", "", "", "", "", "", 
  "", "", "", "", "", "", "", "", "", "", "", "", "", "", "", "", "", "", "", 
  "", 52.78, 1.5893219*^7, 23.5, 16.8, 2.731, 1.496, "", "", 365.769, 6.05, 
  "", "", 9.831, 0.9, 57.4, ""}, {"SOM", "Africa", "Somalia", "2020-04-07", 
  8., 1., 0.429, "", "", 0., 0.503, 0.063, 0.027, "", "", 0., "", "", "", "", 
  "", "", "", "", "", "", "", "", "", "", "", "", "", "", "", "", "", "", "", 
  "", "", "", "", 52.78, 1.5893219*^7, 23.5, 16.8, 2.731, 1.496, "", "", 
  365.769, 6.05, "", "", 9.831, 0.9, 57.4, ""}, 
 {"SOM", "Africa", "Somalia", "2020-04-08", 12., 4., 1., 1., 1., 0.143, 
  0.755, 0.252, 0.063, 0.063, 0.063, 0.009, "", "", "", "", "", "", "", "", 
  "", "", "", "", "", "", "", "", "", "", "", "", "", "", "", "", "", "", "", 
  52.78, 1.5893219*^7, 23.5, 16.8, 2.731, 1.496, "", "", 365.769, 6.05, "", 
  "", 9.831, 0.9, 57.4, ""}, {"SOM", "Africa", "Somalia", "2020-04-09", 12., 
  0., 1., 1., 0., 0.143, 0.755, 0., 0.063, 0.063, 0., 0.009, "", "", "", "", 
  "", "", "", "", "", "", "", "", "", "", "", "", "", "", "", "", "", "", "", 
  "", "", "", "", 52.78, 1.5893219*^7, 23.5, 16.8, 2.731, 1.496, "", "", 
  365.769, 6.05, "", "", 9.831, 0.9, 57.4, ""}, 
 {"SOM", "Africa", "Somalia", "2020-04-10", 21., 9., 2., 1., 0., 0.143, 
  1.321, 0.566, 0.126, 0.063, 0., 0.009, "", "", "", "", "", "", "", "", "", 
  "", "", "", "", "", "", "", "", "", "", "", "", "", "", "", "", "", "", 
  52.78, 1.5893219*^7, 23.5, 16.8, 2.731, 1.496, "", "", 365.769, 6.05, "", 
  "", 9.831, 0.9, 57.4, ""}, {"SOM", "Africa", "Somalia", "2020-04-11", 21., 
  0., 2., 1., 0., 0.143, 1.321, 0., 0.126, 0.063, 0., 0.009, "", "", "", "", 
  "", "", "", "", "", "", "", "", "", "", "", "", "", "", "", "", "", "", "", 
  "", "", "", "", 63.89, 1.5893219*^7, 23.5, 16.8, 2.731, 1.496, "", "", 
  365.769, 6.05, "", "", 9.831, 0.9, 57.4, ""}, 
 {"SOM", "Africa", "Somalia", "2020-04-12", 25., 4., 2.571, 1., 0., 0.143, 
  1.573, 0.252, 0.162, 0.063, 0., 0.009, "", "", "", "", "", "", "", "", "", 
  "", "", "", "", "", "", "", "", "", "", "", "", "", "", "", "", "", "", 
  63.89, 1.5893219*^7, 23.5, 16.8, 2.731, 1.496, "", "", 365.769, 6.05, "", 
  "", 9.831, 0.9, 57.4, ""}, {"SOM", "Africa", "Somalia", "2020-04-13", 60., 
  35., 7.571, 2., 1., 0.286, 3.775, 2.202, 0.476, 0.126, 0.063, 0.018, "", 
  "", "", "", "", "", "", "", "", "", "", "", "", "", "", "", "", "", "", "", 
  "", "", "", "", "", "", "", 63.89, 1.5893219*^7, 23.5, 16.8, 2.731, 1.496, 
  "", "", 365.769, 6.05, "", "", 9.831, 0.9, 57.4, ""}, 
 {"SOM", "Africa", "Somalia", "2020-04-14", 60., 0., 7.429, 2., 0., 0.286, 
  3.775, 0., 0.467, 0.126, 0., 0.018, "", "", "", "", "", "", "", "", "", "", 
  "", "", "", "", "", "", "", "", "", "", "", "", "", "", "", "", "", 63.89, 
  1.5893219*^7, 23.5, 16.8, 2.731, 1.496, "", "", 365.769, 6.05, "", "", 
  9.831, 0.9, 57.4, ""}, {"SOM", "Africa", "Somalia", "2020-04-15", 80., 20., 
  9.714, 5., 3., 0.571, 5.034, 1.258, 0.611, 0.315, 0.189, 0.036, "", "", "", 
  "", "", "", "", "", "", "", "", "", "", "", "", "", "", "", "", "", "", "", 
  "", "", "", "", "", 63.89, 1.5893219*^7, 23.5, 16.8, 2.731, 1.496, "", "", 
  365.769, 6.05, "", "", 9.831, 0.9, 57.4, ""}, 
 {"SOM", "Africa", "Somalia", "2020-04-16", 80., 0., 9.714, 5., 0., 0.571, 
  5.034, 0., 0.611, 0.315, 0., 0.036, "", "", "", "", "", "", "", "", "", "", 
  "", "", "", "", "", "", "", "", "", "", "", "", "", "", "", "", "", 63.89, 
  1.5893219*^7, 23.5, 16.8, 2.731, 1.496, "", "", 365.769, 6.05, "", "", 
  9.831, 0.9, 57.4, ""}, {"SOM", "Africa", "Somalia", "2020-04-17", 116., 
  36., 13.571, 6., 1., 0.714, 7.299, 2.265, 0.854, 0.378, 0.063, 0.045, "", 
  "", "", "", "", "", "", "", "", "", "", "", "", "", "", "", "", "", "", "", 
  "", "", "", "", "", "", "", 63.89, 1.5893219*^7, 23.5, 16.8, 2.731, 1.496, 
  "", "", 365.769, 6.05, "", "", 9.831, 0.9, 57.4, ""}, 
 {"SOM", "Africa", "Somalia", "2020-04-18", 135., 19., 16.286, 7., 1., 0.857, 
  8.494, 1.195, 1.025, 0.44, 0.063, 0.054, 1.36, "", "", "", "", "", "", "", 
  "", "", "", "", "", "", "", "", "", "", "", "", "", "", "", "", "", "", "", 
  63.89, 1.5893219*^7, 23.5, 16.8, 2.731, 1.496, "", "", 365.769, 6.05, "", 
  "", 9.831, 0.9, 57.4, ""}, {"SOM", "Africa", "Somalia", "2020-04-19", 164., 
  29., 19.857, 7., 0., 0.857, 10.319, 1.825, 1.249, 0.44, 0., 0.054, 1.35, 
  "", "", "", "", "", "", "", "", "", "", "", "", "", "", "", "", "", "", "", 
  "", "", "", "", "", "", "", 63.89, 1.5893219*^7, 23.5, 16.8, 2.731, 1.496, 
  "", "", 365.769, 6.05, "", "", 9.831, 0.9, 57.4, ""}, 
 {"SOM", "Africa", "Somalia", "2020-04-20", 237., 73., 25.286, 8., 1., 0.857, 
  14.912, 4.593, 1.591, 0.503, 0.063, 0.054, 1.35, "", "", "", "", "", "", 
  "", "", "", "", "", "", "", "", "", "", "", "", "", "", "", "", "", "", "", 
  "", 63.89, 1.5893219*^7, 23.5, 16.8, 2.731, 1.496, "", "", 365.769, 6.05, 
  "", "", 9.831, 0.9, 57.4, ""}, {"SOM", "Africa", "Somalia", "2020-04-21", 
  286., 49., 32.286, 8., 0., 0.857, 17.995, 3.083, 2.031, 0.503, 0., 0.054, 
  1.34, "", "", "", "", "", "", "", "", "", "", "", "", "", "", "", "", "", 
  "", "", "", "", "", "", "", "", "", 63.89, 1.5893219*^7, 23.5, 16.8, 2.731, 
  1.496, "", "", 365.769, 6.05, "", "", 9.831, 0.9, 57.4, ""}, 
 {"SOM", "Africa", "Somalia", "2020-04-22", 286., 0., 29.429, 8., 0., 0.429, 
  17.995, 0., 1.852, 0.503, 0., 0.027, 1.32, "", "", "", "", "", "", "", "", 
  "", "", "", "", "", "", "", "", "", "", "", "", "", "", "", "", "", "", 
  63.89, 1.5893219*^7, 23.5, 16.8, 2.731, 1.496, "", "", 365.769, 6.05, "", 
  "", 9.831, 0.9, 57.4, ""}, {"SOM", "Africa", "Somalia", "2020-04-23", 328., 
  42., 35.429, 16., 8., 1.571, 20.638, 2.643, 2.229, 1.007, 0.503, 0.099, 
  1.32, "", "", "", "", "", "", "", "", "", "", "", "", "", "", "", "", "", 
  "", "", "", "", "", "", "", "", "", 63.89, 1.5893219*^7, 23.5, 16.8, 2.731, 
  1.496, "", "", 365.769, 6.05, "", "", 9.831, 0.9, 57.4, ""}, 
 {"SOM", "Africa", "Somalia", "2020-04-24", 328., 0., 30.286, 16., 0., 1.429, 
  20.638, 0., 1.906, 1.007, 0., 0.09, 1.31, "", "", "", "", "", "", "", "", 
  "", "", "", "", "", "", "", "", "", "", "", "", "", "", "", "", "", "", 
  63.89, 1.5893219*^7, 23.5, 16.8, 2.731, 1.496, "", "", 365.769, 6.05, "", 
  "", 9.831, 0.9, 57.4, ""}, {"SOM", "Africa", "Somalia", "2020-04-25", 390., 
  62., 36.429, 18., 2., 1.571, 24.539, 3.901, 2.292, 1.133, 0.126, 0.099, 
  1.3, "", "", "", "", "", "", "", "", "", "", "", "", "", "", "", "", "", 
  "", "", "", "", "", "", "", "", "", 63.89, 1.5893219*^7, 23.5, 16.8, 2.731, 
  1.496, "", "", 365.769, 6.05, "", "", 9.831, 0.9, 57.4, ""}, 
 {"SOM", "Africa", "Somalia", "2020-04-26", 436., 46., 38.857, 23., 5., 
  2.286, 27.433, 2.894, 2.445, 1.447, 0.315, 0.144, 1.29, "", "", "", "", "", 
  "", "", "", "", "", "", "", "", "", "", "", "", "", "", "", "", "", "", "", 
  "", "", 63.89, 1.5893219*^7, 23.5, 16.8, 2.731, 1.496, "", "", 365.769, 
  6.05, "", "", 9.831, 0.9, 57.4, ""}, {"SOM", "Africa", "Somalia", 
  "2020-04-27", 480., 44., 34.714, 26., 3., 2.571, 30.202, 2.768, 2.184, 
  1.636, 0.189, 0.162, 1.28, "", "", "", "", "", "", "", "", "", "", "", "", 
  "", "", "", "", "", "", "", "", "", "", "", "", "", "", 63.89, 
  1.5893219*^7, 23.5, 16.8, 2.731, 1.496, "", "", 365.769, 6.05, "", "", 
  9.831, 0.9, 57.4, ""}, {"SOM", "Africa", "Somalia", "2020-04-28", 528., 
  48., 34.571, 28., 2., 2.857, 33.222, 3.02, 2.175, 1.762, 0.126, 0.18, 1.27, 
  "", "", "", "", "", "", "", "", "", "", "", "", "", "", "", "", "", "", "", 
  "", "", "", "", "", "", "", 63.89, 1.5893219*^7, 23.5, 16.8, 2.731, 1.496, 
  "", "", 365.769, 6.05, "", "", 9.831, 0.9, 57.4, ""}, 
 {"SOM", "Africa", "Somalia", "2020-04-29", 582., 54., 42.286, 28., 0., 
  2.857, 36.619, 3.398, 2.661, 1.762, 0., 0.18, 1.26, "", "", "", "", "", "", 
  "", "", "", "", "", "", "", "", "", "", "", "", "", "", "", "", "", "", "", 
  "", 63.89, 1.5893219*^7, 23.5, 16.8, 2.731, 1.496, "", "", 365.769, 6.05, 
  "", "", 9.831, 0.9, 57.4, ""}, {"SOM", "Africa", "Somalia", "2020-04-30", 
  601., 19., 39., 28., 0., 1.714, 37.815, 1.195, 2.454, 1.762, 0., 0.108, 
  1.24, "", "", "", "", "", "", "", "", "", "", "", "", "", "", "", "", "", 
  "", "", "", "", "", "", "", "", "", 63.89, 1.5893219*^7, 23.5, 16.8, 2.731, 
  1.496, "", "", 365.769, 6.05, "", "", 9.831, 0.9, 57.4, ""}, 
 {"SOM", "Africa", "Somalia", "2020-05-01", 601., 0., 39., 28., 0., 1.714, 
  37.815, 0., 2.454, 1.762, 0., 0.108, 1.24, "", "", "", "", "", "", "", "", 
  "", "", "", "", "", "", "", "", "", "", "", "", "", "", "", "", "", "", 
  63.89, 1.5893219*^7, 23.5, 16.8, 2.731, 1.496, "", "", 365.769, 6.05, "", 
  "", 9.831, 0.9, 57.4, ""}, {"SOM", "Africa", "Somalia", "2020-05-02", 671., 
  70., 40.143, 31., 3., 1.857, 42.219, 4.404, 2.526, 1.951, 0.189, 0.117, 
  1.23, "", "", "", "", "", "", "", "", "", "", "", "", "", "", "", "", "", 
  "", "", "", "", "", "", "", "", "", 63.89, 1.5893219*^7, 23.5, 16.8, 2.731, 
  1.496, "", "", 365.769, 6.05, "", "", 9.831, 0.9, 57.4, ""}, 
 {"SOM", "Africa", "Somalia", "2020-05-03", 722., 51., 40.857, 32., 1., 
  1.286, 45.428, 3.209, 2.571, 2.013, 0.063, 0.081, 1.22, "", "", "", "", "", 
  "", "", "", "", "", "", "", "", "", "", "", "", "", "", "", "", "", "", "", 
  "", "", 63.89, 1.5893219*^7, 23.5, 16.8, 2.731, 1.496, "", "", 365.769, 
  6.05, "", "", 9.831, 0.9, 57.4, ""}, {"SOM", "Africa", "Somalia", 
  "2020-05-04", 756., 34., 39.429, 35., 3., 1.286, 47.567, 2.139, 2.481, 
  2.202, 0.189, 0.081, 1.21, "", "", "", "", "", "", "", "", "", "", "", "", 
  "", "", "", "", "", "", "", "", "", "", "", "", "", "", 63.89, 
  1.5893219*^7, 23.5, 16.8, 2.731, 1.496, "", "", 365.769, 6.05, "", "", 
  9.831, 0.9, 57.4, ""}, {"SOM", "Africa", "Somalia", "2020-05-05", 835., 
  79., 43.857, 38., 3., 1.429, 52.538, 4.971, 2.759, 2.391, 0.189, 0.09, 1.2, 
  "", "", "", "", "", "", "", "", "", "", "", "", "", "", "", "", "", "", "", 
  "", "", "", "", "", "", "", 63.89, 1.5893219*^7, 23.5, 16.8, 2.731, 1.496, 
  "", "", 365.769, 6.05, "", "", 9.831, 0.9, 57.4, ""}, 
 {"SOM", "Africa", "Somalia", "2020-05-06", 873., 38., 41.571, 39., 1., 
  1.571, 54.929, 2.391, 2.616, 2.454, 0.063, 0.099, 1.19, "", "", "", "", "", 
  "", "", "", "", "", "", "", "", "", "", "", "", "", "", "", "", "", "", "", 
  "", "", 63.89, 1.5893219*^7, 23.5, 16.8, 2.731, 1.496, "", "", 365.769, 
  6.05, "", "", 9.831, 0.9, 57.4, ""}, {"SOM", "Africa", "Somalia", 
  "2020-05-07", 928., 55., 46.714, 44., 5., 2.286, 58.39, 3.461, 2.939, 
  2.768, 0.315, 0.144, 1.18, "", "", "", "", "", "", "", "", "", "", "", "", 
  "", "", "", "", "", "", "", "", "", "", "", "", "", "", 63.89, 
  1.5893219*^7, 23.5, 16.8, 2.731, 1.496, "", "", 365.769, 6.05, "", "", 
  9.831, 0.9, 57.4, ""}, {"SOM", "Africa", "Somalia", "2020-05-08", 928., 0., 
  46.714, 44., 0., 2.286, 58.39, 0., 2.939, 2.768, 0., 0.144, 1.17, "", "", 
  "", "", "", "", "", "", "", "", "", "", "", "", "", "", "", "", "", "", "", 
  "", "", "", "", "", 63.89, 1.5893219*^7, 23.5, 16.8, 2.731, 1.496, "", "", 
  365.769, 6.05, "", "", 9.831, 0.9, 57.4, ""}, 
 {"SOM", "Africa", "Somalia", "2020-05-09", 997., 69., 46.571, 48., 4., 
  2.429, 62.731, 4.341, 2.93, 3.02, 0.252, 0.153, 1.16, "", "", "", "", "", 
  "", "", "", "", "", "", "", "", "", "", "", "", "", "", "", "", "", "", "", 
  "", "", 63.89, 1.5893219*^7, 23.5, 16.8, 2.731, 1.496, "", "", 365.769, 
  6.05, "", "", 9.831, 0.9, 57.4, ""}, {"SOM", "Africa", "Somalia", 
  "2020-05-10", 1054., 57., 47.429, 51., 3., 2.714, 66.318, 3.586, 2.984, 
  3.209, 0.189, 0.171, 1.15, "", "", "", "", "", "", "", "", "", "", "", "", 
  "", "", "", "", "", "", "", "", "", "", "", "", "", "", 63.89, 
  1.5893219*^7, 23.5, 16.8, 2.731, 1.496, "", "", 365.769, 6.05, "", "", 
  9.831, 0.9, 57.4, ""}, {"SOM", "Africa", "Somalia", "2020-05-11", 1089., 
  35., 47.571, 52., 1., 2.429, 68.52, 2.202, 2.993, 3.272, 0.063, 0.153, 
  1.15, "", "", "", "", "", "", "", "", "", "", "", "", "", "", "", "", "", 
  "", "", "", "", "", "", "", "", "", 63.89, 1.5893219*^7, 23.5, 16.8, 2.731, 
  1.496, "", "", 365.769, 6.05, "", "", 9.831, 0.9, 57.4, ""}, 
 {"SOM", "Africa", "Somalia", "2020-05-12", 1170., 81., 47.857, 52., 0., 2., 
  73.616, 5.097, 3.011, 3.272, 0., 0.126, 1.14, "", "", "", "", "", "", "", 
  "", "", "", "", "", "", "", "", "", "", "", "", "", "", "", "", "", "", "", 
  63.89, 1.5893219*^7, 23.5, 16.8, 2.731, 1.496, "", "", 365.769, 6.05, "", 
  "", 9.831, 0.9, 57.4, ""}, {"SOM", "Africa", "Somalia", "2020-05-13", 
  1219., 49., 49.429, 52., 0., 1.857, 76.699, 3.083, 3.11, 3.272, 0., 0.117, 
  1.13, "", "", "", "", "", "", "", "", "", "", "", "", "", "", "", "", "", 
  "", "", "", "", "", "", "", "", "", 63.89, 1.5893219*^7, 23.5, 16.8, 2.731, 
  1.496, "", "", 365.769, 6.05, "", "", 9.831, 0.9, 57.4, ""}, 
 {"SOM", "Africa", "Somalia", "2020-05-14", 1284., 65., 50.857, 53., 1., 
  1.286, 80.789, 4.09, 3.2, 3.335, 0.063, 0.081, 1.12, "", "", "", "", "", 
  "", "", "", "", "", "", "", "", "", "", "", "", "", "", "", "", "", "", "", 
  "", "", 63.89, 1.5893219*^7, 23.5, 16.8, 2.731, 1.496, "", "", 365.769, 
  6.05, "", "", 9.831, 0.9, 57.4, ""}, {"SOM", "Africa", "Somalia", 
  "2020-05-15", 1284., 0., 50.857, 53., 0., 1.286, 80.789, 0., 3.2, 3.335, 
  0., 0.081, 1.11, "", "", "", "", "", "", "", "", "", "", "", "", "", "", 
  "", "", "", "", "", "", "", "", "", "", "", "", 63.89, 1.5893219*^7, 23.5, 
  16.8, 2.731, 1.496, "", "", 365.769, 6.05, "", "", 9.831, 0.9, 57.4, ""}, 
 {"SOM", "Africa", "Somalia", "2020-05-16", 1357., 73., 51.429, 55., 2., 1., 
  85.382, 4.593, 3.236, 3.461, 0.126, 0.063, 1.1, "", "", "", "", "", "", "", 
  "", "", "", "", "", "", "", "", "", "", "", "", "", "", "", "", "", "", "", 
  63.89, 1.5893219*^7, 23.5, 16.8, 2.731, 1.496, "", "", 365.769, 6.05, "", 
  "", 9.831, 0.9, 57.4, ""}, {"SOM", "Africa", "Somalia", "2020-05-17", 
  1421., 64., 52.429, 56., 1., 0.714, 89.409, 4.027, 3.299, 3.524, 0.063, 
  0.045, 1.09, "", "", "", "", "", "", "", "", "", "", "", "", "", "", "", 
  "", "", "", "", "", "", "", "", "", "", "", 63.89, 1.5893219*^7, 23.5, 
  16.8, 2.731, 1.496, "", "", 365.769, 6.05, "", "", 9.831, 0.9, 57.4, ""}, 
 {"SOM", "Africa", "Somalia", "2020-05-18", 1455., 34., 52.286, 57., 1., 
  0.714, 91.548, 2.139, 3.29, 3.586, 0.063, 0.045, 1.08, "", "", "", "", "", 
  "", "", "", "", "", "", "", "", "", "", "", "", "", "", "", "", "", "", "", 
  "", "", 63.89, 1.5893219*^7, 23.5, 16.8, 2.731, 1.496, "", "", 365.769, 
  6.05, "", "", 9.831, 0.9, 57.4, ""}, {"SOM", "Africa", "Somalia", 
  "2020-05-19", 1502., 47., 47.429, 59., 2., 1., 94.506, 2.957, 2.984, 3.712, 
  0.126, 0.063, 1.07, "", "", "", "", "", "", "", "", "", "", "", "", "", "", 
  "", "", "", "", "", "", "", "", "", "", "", "", 63.89, 1.5893219*^7, 23.5, 
  16.8, 2.731, 1.496, "", "", 365.769, 6.05, "", "", 9.831, 0.9, 57.4, ""}, 
 {"SOM", "Africa", "Somalia", "2020-05-20", 1573., 71., 50.571, 61., 2., 
  1.286, 98.973, 4.467, 3.182, 3.838, 0.126, 0.081, 1.07, "", "", "", "", "", 
  "", "", "", "", "", "", "", "", "", "", "", "", "", "", "", "", "", "", "", 
  "", "", 63.89, 1.5893219*^7, 23.5, 16.8, 2.731, 1.496, "", "", 365.769, 
  6.05, "", "", 9.831, 0.9, 57.4, ""}, {"SOM", "Africa", "Somalia", 
  "2020-05-21", 1594., 21., 44.286, 61., 0., 1.143, 100.294, 1.321, 2.786, 
  3.838, 0., 0.072, 1.06, "", "", "", "", "", "", "", "", "", "", "", "", "", 
  "", "", "", "", "", "", "", "", "", "", "", "", "", 63.89, 1.5893219*^7, 
  23.5, 16.8, 2.731, 1.496, "", "", 365.769, 6.05, "", "", 9.831, 0.9, 57.4, 
  ""}, {"SOM", "Africa", "Somalia", "2020-05-22", 1594., 0., 44.286, 61., 0., 
  1.143, 100.294, 0., 2.786, 3.838, 0., 0.072, 1.05, "", "", "", "", "", "", 
  "", "", "", "", "", "", "", "", "", "", "", "", "", "", "", "", "", "", "", 
  "", 73.61, 1.5893219*^7, 23.5, 16.8, 2.731, 1.496, "", "", 365.769, 6.05, 
  "", "", 9.831, 0.9, 57.4, ""}, {"SOM", "Africa", "Somalia", "2020-05-23", 
  1594., 0., 33.857, 61., 0., 0.857, 100.294, 0., 2.13, 3.838, 0., 0.054, 
  1.04, "", "", "", "", "", "", "", "", "", "", "", "", "", "", "", "", "", 
  "", "", "", "", "", "", "", "", "", 73.61, 1.5893219*^7, 23.5, 16.8, 2.731, 
  1.496, "", "", 365.769, 6.05, "", "", 9.831, 0.9, 57.4, ""}, 
 {"SOM", "Africa", "Somalia", "2020-05-24", 1594., 0., 24.714, 61., 0., 
  0.714, 100.294, 0., 1.555, 3.838, 0., 0.045, 1.04, "", "", "", "", "", "", 
  "", "", "", "", "", "", "", "", "", "", "", "", "", "", "", "", "", "", "", 
  "", 73.61, 1.5893219*^7, 23.5, 16.8, 2.731, 1.496, "", "", 365.769, 6.05, 
  "", "", 9.831, 0.9, 57.4, ""}, {"SOM", "Africa", "Somalia", "2020-05-25", 
  1689., 95., 33.429, 66., 5., 1.286, 106.272, 5.977, 2.103, 4.153, 0.315, 
  0.081, 1.05, "", "", "", "", "", "", "", "", "", "", "", "", "", "", "", 
  "", "", "", "", "", "", "", "", "", "", "", 63.89, 1.5893219*^7, 23.5, 
  16.8, 2.731, 1.496, "", "", 365.769, 6.05, "", "", 9.831, 0.9, 57.4, ""}, 
 {"SOM", "Africa", "Somalia", "2020-05-26", 1711., 22., 29.857, 67., 1., 
  1.143, 107.656, 1.384, 1.879, 4.216, 0.063, 0.072, 1.04, "", "", "", "", 
  "", "", "", "", "", "", "", "", "", "", "", "", "", "", "", "", "", "", "", 
  "", "", "", 63.89, 1.5893219*^7, 23.5, 16.8, 2.731, 1.496, "", "", 365.769, 
  6.05, "", "", 9.831, 0.9, 57.4, ""}, {"SOM", "Africa", "Somalia", 
  "2020-05-27", 1731., 20., 22.571, 67., 0., 0.857, 108.914, 1.258, 1.42, 
  4.216, 0., 0.054, 1.04, "", "", "", "", "", "", "", "", "", "", "", "", "", 
  "", "", "", "", "", "", "", "", "", "", "", "", "", 63.89, 1.5893219*^7, 
  23.5, 16.8, 2.731, 1.496, "", "", 365.769, 6.05, "", "", 9.831, 0.9, 57.4, 
  ""}, {"SOM", "Africa", "Somalia", "2020-05-28", 1828., 97., 33.429, 72., 
  5., 1.571, 115.018, 6.103, 2.103, 4.53, 0.315, 0.099, 1.04, "", "", "", "", 
  "", "", "", "", "", "", "", "", "", "", "", "", "", "", "", "", "", "", "", 
  "", "", "", 63.89, 1.5893219*^7, 23.5, 16.8, 2.731, 1.496, "", "", 365.769, 
  6.05, "", "", 9.831, 0.9, 57.4, ""}, {"SOM", "Africa", "Somalia", 
  "2020-05-29", 1828., 0., 33.429, 72., 0., 1.571, 115.018, 0., 2.103, 4.53, 
  0., 0.099, 1.03, "", "", "", "", "", "", "", "", "", "", "", "", "", "", 
  "", "", "", "", "", "", "", "", "", "", "", "", 62.5, 1.5893219*^7, 23.5, 
  16.8, 2.731, 1.496, "", "", 365.769, 6.05, "", "", 9.831, 0.9, 57.4, ""}, 
 {"SOM", "Africa", "Somalia", "2020-05-30", 1916., 88., 46., 73., 1., 1.714, 
  120.555, 5.537, 2.894, 4.593, 0.063, 0.108, 1.03, "", "", "", "", "", "", 
  "", "", "", "", "", "", "", "", "", "", "", "", "", "", "", "", "", "", "", 
  "", 62.5, 1.5893219*^7, 23.5, 16.8, 2.731, 1.496, "", "", 365.769, 6.05, 
  "", "", 9.831, 0.9, 57.4, ""}, {"SOM", "Africa", "Somalia", "2020-05-31", 
  1976., 60., 54.571, 78., 5., 2.429, 124.33, 3.775, 3.434, 4.908, 0.315, 
  0.153, 1.02, "", "", "", "", "", "", "", "", "", "", "", "", "", "", "", 
  "", "", "", "", "", "", "", "", "", "", "", 62.5, 1.5893219*^7, 23.5, 16.8, 
  2.731, 1.496, "", "", 365.769, 6.05, "", "", 9.831, 0.9, 57.4, ""}, 
 {"SOM", "Africa", "Somalia", "2020-06-01", 2023., 47., 47.714, 79., 1., 
  1.857, 127.287, 2.957, 3.002, 4.971, 0.063, 0.117, 1.01, "", "", "", "", 
  "", "", "", "", "", "", "", "", "", "", "", "", "", "", "", "", "", "", "", 
  "", "", "", 55.56, 1.5893219*^7, 23.5, 16.8, 2.731, 1.496, "", "", 365.769, 
  6.05, "", "", 9.831, 0.9, 57.4, ""}, {"SOM", "Africa", "Somalia", 
  "2020-06-02", 2089., 66., 54., 79., 0., 1.714, 131.44, 4.153, 3.398, 4.971, 
  0., 0.108, 1., "", "", "", "", "", "", "", "", "", "", "", "", "", "", "", 
  "", "", "", "", "", "", "", "", "", "", "", 55.56, 1.5893219*^7, 23.5, 
  16.8, 2.731, 1.496, "", "", 365.769, 6.05, "", "", 9.831, 0.9, 57.4, ""}, 
 {"SOM", "Africa", "Somalia", "2020-06-03", 2146., 57., 59.286, 79., 0., 
  1.714, 135.026, 3.586, 3.73, 4.971, 0., 0.108, 0.99, "", "", "", "", "", 
  "", "", "", "", "", "", "", "", "", "", "", "", "", "", "", "", "", "", "", 
  "", "", 55.56, 1.5893219*^7, 23.5, 16.8, 2.731, 1.496, "", "", 365.769, 
  6.05, "", "", 9.831, 0.9, 57.4, ""}, {"SOM", "Africa", "Somalia", 
  "2020-06-04", 2204., 58., 53.714, 79., 0., 1., 138.675, 3.649, 3.38, 4.971, 
  0., 0.063, 0.98, "", "", "", "", "", "", "", "", "", "", "", "", "", "", 
  "", "", "", "", "", "", "", "", "", "", "", "", 55.56, 1.5893219*^7, 23.5, 
  16.8, 2.731, 1.496, "", "", 365.769, 6.05, "", "", 9.831, 0.9, 57.4, ""}, 
 {"SOM", "Africa", "Somalia", "2020-06-05", 2204., 0., 53.714, 79., 0., 1., 
  138.675, 0., 3.38, 4.971, 0., 0.063, 0.98, "", "", "", "", "", "", "", "", 
  "", "", "", "", "", "", "", "", "", "", "", "", "", "", "", "", "", "", 
  55.56, 1.5893219*^7, 23.5, 16.8, 2.731, 1.496, "", "", 365.769, 6.05, "", 
  "", 9.831, 0.9, 57.4, ""}, {"SOM", "Africa", "Somalia", "2020-06-06", 
  2289., 85., 53.286, 82., 3., 1.286, 144.024, 5.348, 3.353, 5.159, 0.189, 
  0.081, 0.97, "", "", "", "", "", "", "", "", "", "", "", "", "", "", "", 
  "", "", "", "", "", "", "", "", "", "", "", 55.56, 1.5893219*^7, 23.5, 
  16.8, 2.731, 1.496, "", "", 365.769, 6.05, "", "", 9.831, 0.9, 57.4, ""}, 
 {"SOM", "Africa", "Somalia", "2020-06-07", 2334., 45., 51.143, 83., 1., 
  0.714, 146.855, 2.831, 3.218, 5.222, 0.063, 0.045, 0.95, "", "", "", "", 
  "", "", "", "", "", "", "", "", "", "", "", "", "", "", "", "", "", "", "", 
  "", "", "", 55.56, 1.5893219*^7, 23.5, 16.8, 2.731, 1.496, "", "", 365.769, 
  6.05, "", "", 9.831, 0.9, 57.4, ""}, {"SOM", "Africa", "Somalia", 
  "2020-06-08", 2368., 34., 49.286, 84., 1., 0.714, 148.994, 2.139, 3.101, 
  5.285, 0.063, 0.045, 0.94, "", "", "", "", "", "", "", "", "", "", "", "", 
  "", "", "", "", "", "", "", "", "", "", "", "", "", "", 55.56, 
  1.5893219*^7, 23.5, 16.8, 2.731, 1.496, "", "", 365.769, 6.05, "", "", 
  9.831, 0.9, 57.4, ""}, {"SOM", "Africa", "Somalia", "2020-06-09", 2416., 
  48., 46.714, 85., 1., 0.857, 152.015, 3.02, 2.939, 5.348, 0.063, 0.054, 
  0.93, "", "", "", "", "", "", "", "", "", "", "", "", "", "", "", "", "", 
  "", "", "", "", "", "", "", "", "", 55.56, 1.5893219*^7, 23.5, 16.8, 2.731, 
  1.496, "", "", 365.769, 6.05, "", "", 9.831, 0.9, 57.4, ""}, 
 {"SOM", "Africa", "Somalia", "2020-06-10", 2452., 36., 43.714, 85., 0., 
  0.857, 154.28, 2.265, 2.75, 5.348, 0., 0.054, 0.93, "", "", "", "", "", "", 
  "", "", "", "", "", "", "", "", "", "", "", "", "", "", "", "", "", "", "", 
  "", 55.56, 1.5893219*^7, 23.5, 16.8, 2.731, 1.496, "", "", 365.769, 6.05, 
  "", "", 9.831, 0.9, 57.4, ""}, {"SOM", "Africa", "Somalia", "2020-06-11", 
  2513., 61., 44.143, 85., 0., 0.857, 158.118, 3.838, 2.777, 5.348, 0., 
  0.054, 0.92, "", "", "", "", "", "", "", "", "", "", "", "", "", "", "", 
  "", "", "", "", "", "", "", "", "", "", "", 55.56, 1.5893219*^7, 23.5, 
  16.8, 2.731, 1.496, "", "", 365.769, 6.05, "", "", 9.831, 0.9, 57.4, ""}, 
 {"SOM", "Africa", "Somalia", "2020-06-12", 2513., 0., 44.143, 85., 0., 
  0.857, 158.118, 0., 2.777, 5.348, 0., 0.054, 0.91, "", "", "", "", "", "", 
  "", "", "", "", "", "", "", "", "", "", "", "", "", "", "", "", "", "", "", 
  "", 55.56, 1.5893219*^7, 23.5, 16.8, 2.731, 1.496, "", "", 365.769, 6.05, 
  "", "", 9.831, 0.9, 57.4, ""}, {"SOM", "Africa", "Somalia", "2020-06-13", 
  2579., 66., 41.429, 87., 2., 0.714, 162.27, 4.153, 2.607, 5.474, 0.126, 
  0.045, 0.9, "", "", "", "", "", "", "", "", "", "", "", "", "", "", "", "", 
  "", "", "", "", "", "", "", "", "", "", 55.56, 1.5893219*^7, 23.5, 16.8, 
  2.731, 1.496, "", "", 365.769, 6.05, "", "", 9.831, 0.9, 57.4, ""}, 
 {"SOM", "Africa", "Somalia", "2020-06-14", 2618., 39., 40.571, 88., 1., 
  0.714, 164.724, 2.454, 2.553, 5.537, 0.063, 0.045, 0.89, "", "", "", "", 
  "", "", "", "", "", "", "", "", "", "", "", "", "", "", "", "", "", "", "", 
  "", "", "", 55.56, 1.5893219*^7, 23.5, 16.8, 2.731, 1.496, "", "", 365.769, 
  6.05, "", "", 9.831, 0.9, 57.4, ""}, {"SOM", "Africa", "Somalia", 
  "2020-06-15", 2642., 24., 39.143, 88., 0., 0.571, 166.234, 1.51, 2.463, 
  5.537, 0., 0.036, 0.87, "", "", "", "", "", "", "", "", "", "", "", "", "", 
  "", "", "", "", "", "", "", "", "", "", "", "", "", 55.56, 1.5893219*^7, 
  23.5, 16.8, 2.731, 1.496, "", "", 365.769, 6.05, "", "", 9.831, 0.9, 57.4, 
  ""}, {"SOM", "Africa", "Somalia", "2020-06-16", 2658., 16., 34.571, 88., 
  0., 0.429, 167.241, 1.007, 2.175, 5.537, 0., 0.027, 0.87, "", "", "", "", 
  "", "", "", "", "", "", "", "", "", "", "", "", "", "", "", "", "", "", "", 
  "", "", "", 55.56, 1.5893219*^7, 23.5, 16.8, 2.731, 1.496, "", "", 365.769, 
  6.05, "", "", 9.831, 0.9, 57.4, ""}, {"SOM", "Africa", "Somalia", 
  "2020-06-17", 2696., 38., 34.857, 88., 0., 0.429, 169.632, 2.391, 2.193, 
  5.537, 0., 0.027, 0.86, "", "", "", "", "", "", "", "", "", "", "", "", "", 
  "", "", "", "", "", "", "", "", "", "", "", "", "", 55.56, 1.5893219*^7, 
  23.5, 16.8, 2.731, 1.496, "", "", 365.769, 6.05, "", "", 9.831, 0.9, 57.4, 
  ""}, {"SOM", "Africa", "Somalia", "2020-06-18", 2719., 23., 29.429, 88., 
  0., 0.429, 171.079, 1.447, 1.852, 5.537, 0., 0.027, 0.85, "", "", "", "", 
  "", "", "", "", "", "", "", "", "", "", "", "", "", "", "", "", "", "", "", 
  "", "", "", 55.56, 1.5893219*^7, 23.5, 16.8, 2.731, 1.496, "", "", 365.769, 
  6.05, "", "", 9.831, 0.9, 57.4, ""}, {"SOM", "Africa", "Somalia", 
  "2020-06-19", 2719., 0., 29.429, 88., 0., 0.429, 171.079, 0., 1.852, 5.537, 
  0., 0.027, 0.84, "", "", "", "", "", "", "", "", "", "", "", "", "", "", 
  "", "", "", "", "", "", "", "", "", "", "", "", 55.56, 1.5893219*^7, 23.5, 
  16.8, 2.731, 1.496, "", "", 365.769, 6.05, "", "", 9.831, 0.9, 57.4, ""}, 
 {"SOM", "Africa", "Somalia", "2020-06-20", 2755., 36., 25.143, 88., 0., 
  0.143, 173.344, 2.265, 1.582, 5.537, 0., 0.009, 0.84, "", "", "", "", "", 
  "", "", "", "", "", "", "", "", "", "", "", "", "", "", "", "", "", "", "", 
  "", "", 55.56, 1.5893219*^7, 23.5, 16.8, 2.731, 1.496, "", "", 365.769, 
  6.05, "", "", 9.831, 0.9, 57.4, ""}, {"SOM", "Africa", "Somalia", 
  "2020-06-21", 2779., 24., 23., 90., 2., 0.286, 174.854, 1.51, 1.447, 5.663, 
  0.126, 0.018, 0.83, "", "", "", "", "", "", "", "", "", "", "", "", "", "", 
  "", "", "", "", "", "", "", "", "", "", "", "", 55.56, 1.5893219*^7, 23.5, 
  16.8, 2.731, 1.496, "", "", 365.769, 6.05, "", "", 9.831, 0.9, 57.4, ""}, 
 {"SOM", "Africa", "Somalia", "2020-06-22", 2812., 33., 24.286, 90., 0., 
  0.286, 176.931, 2.076, 1.528, 5.663, 0., 0.018, 0.82, "", "", "", "", "", 
  "", "", "", "", "", "", "", "", "", "", "", "", "", "", "", "", "", "", "", 
  "", "", 55.56, 1.5893219*^7, 23.5, 16.8, 2.731, 1.496, "", "", 365.769, 
  6.05, "", "", 9.831, 0.9, 57.4, ""}, {"SOM", "Africa", "Somalia", 
  "2020-06-23", 2812., 0., 22., 90., 0., 0.286, 176.931, 0., 1.384, 5.663, 
  0., 0.018, 0.82, "", "", "", "", "", "", "", "", "", "", "", "", "", "", 
  "", "", "", "", "", "", "", "", "", "", "", "", 57.87, 1.5893219*^7, 23.5, 
  16.8, 2.731, 1.496, "", "", 365.769, 6.05, "", "", 9.831, 0.9, 57.4, ""}, 
 {"SOM", "Africa", "Somalia", "2020-06-24", 2835., 23., 19.857, 90., 0., 
  0.286, 178.378, 1.447, 1.249, 5.663, 0., 0.018, 0.82, "", "", "", "", "", 
  "", "", "", "", "", "", "", "", "", "", "", "", "", "", "", "", "", "", "", 
  "", "", 57.87, 1.5893219*^7, 23.5, 16.8, 2.731, 1.496, "", "", 365.769, 
  6.05, "", "", 9.831, 0.9, 57.4, ""}, {"SOM", "Africa", "Somalia", 
  "2020-06-25", 2878., 43., 22.714, 90., 0., 0.286, 181.084, 2.706, 1.429, 
  5.663, 0., 0.018, 0.81, "", "", "", "", "", "", "", "", "", "", "", "", "", 
  "", "", "", "", "", "", "", "", "", "", "", "", "", 57.87, 1.5893219*^7, 
  23.5, 16.8, 2.731, 1.496, "", "", 365.769, 6.05, "", "", 9.831, 0.9, 57.4, 
  ""}, {"SOM", "Africa", "Somalia", "2020-06-26", 2878., 0., 22.714, 90., 0., 
  0.286, 181.084, 0., 1.429, 5.663, 0., 0.018, 0.8, "", "", "", "", "", "", 
  "", "", "", "", "", "", "", "", "", "", "", "", "", "", "", "", "", "", "", 
  "", 57.87, 1.5893219*^7, 23.5, 16.8, 2.731, 1.496, "", "", 365.769, 6.05, 
  "", "", 9.831, 0.9, 57.4, ""}, {"SOM", "Africa", "Somalia", "2020-06-27", 
  2878., 0., 17.571, 90., 0., 0.286, 181.084, 0., 1.106, 5.663, 0., 0.018, 
  0.8, "", "", "", "", "", "", "", "", "", "", "", "", "", "", "", "", "", 
  "", "", "", "", "", "", "", "", "", 57.87, 1.5893219*^7, 23.5, 16.8, 2.731, 
  1.496, "", "", 365.769, 6.05, "", "", 9.831, 0.9, 57.4, ""}, 
 {"SOM", "Africa", "Somalia", "2020-06-28", 2894., 16., 16.429, 90., 0., 0., 
  182.09, 1.007, 1.034, 5.663, 0., 0., 0.79, "", "", "", "", "", "", "", "", 
  "", "", "", "", "", "", "", "", "", "", "", "", "", "", "", "", "", "", 
  57.87, 1.5893219*^7, 23.5, 16.8, 2.731, 1.496, "", "", 365.769, 6.05, "", 
  "", 9.831, 0.9, 57.4, ""}, {"SOM", "Africa", "Somalia", "2020-06-29", 
  2904., 10., 13.143, 90., 0., 0., 182.719, 0.629, 0.827, 5.663, 0., 0., 
  0.79, "", "", "", "", "", "", "", "", "", "", "", "", "", "", "", "", "", 
  "", "", "", "", "", "", "", "", "", 57.87, 1.5893219*^7, 23.5, 16.8, 2.731, 
  1.496, "", "", 365.769, 6.05, "", "", 9.831, 0.9, 57.4, ""}, 
 {"SOM", "Africa", "Somalia", "2020-06-30", 2924., 20., 16., 90., 0., 0., 
  183.978, 1.258, 1.007, 5.663, 0., 0., 0.79, "", "", "", "", "", "", "", "", 
  "", "", "", "", "", "", "", "", "", "", "", "", "", "", "", "", "", "", 
  57.87, 1.5893219*^7, 23.5, 16.8, 2.731, 1.496, "", "", 365.769, 6.05, "", 
  "", 9.831, 0.9, 57.4, ""}, {"SOM", "Africa", "Somalia", "2020-07-01", 
  2924., 0., 12.714, 90., 0., 0., 183.978, 0., 0.8, 5.663, 0., 0., 0.79, "", 
  "", "", "", "", "", "", "", "", "", "", "", "", "", "", "", "", "", "", "", 
  "", "", "", "", "", "", 31.48, 1.5893219*^7, 23.5, 16.8, 2.731, 1.496, "", 
  "", 365.769, 6.05, "", "", 9.831, 0.9, 57.4, ""}, 
 {"SOM", "Africa", "Somalia", "2020-07-02", 2944., 20., 9.429, 90., 0., 0., 
  185.236, 1.258, 0.593, 5.663, 0., 0., 0.79, "", "", "", "", "", "", "", "", 
  "", "", "", "", "", "", "", "", "", "", "", "", "", "", "", "", "", "", 
  31.48, 1.5893219*^7, 23.5, 16.8, 2.731, 1.496, "", "", 365.769, 6.05, "", 
  "", 9.831, 0.9, 57.4, ""}, {"SOM", "Africa", "Somalia", "2020-07-03", 
  2944., 0., 9.429, 90., 0., 0., 185.236, 0., 0.593, 5.663, 0., 0., 0.79, "", 
  "", "", "", "", "", "", "", "", "", "", "", "", "", "", "", "", "", "", "", 
  "", "", "", "", "", "", 31.48, 1.5893219*^7, 23.5, 16.8, 2.731, 1.496, "", 
  "", 365.769, 6.05, "", "", 9.831, 0.9, 57.4, ""}, 
 {"SOM", "Africa", "Somalia", "2020-07-04", 2961., 17., 11.857, 92., 2., 
  0.286, 186.306, 1.07, 0.746, 5.789, 0.126, 0.018, 0.79, "", "", "", "", "", 
  "", "", "", "", "", "", "", "", "", "", "", "", "", "", "", "", "", "", "", 
  "", "", 31.48, 1.5893219*^7, 23.5, 16.8, 2.731, 1.496, "", "", 365.769, 
  6.05, "", "", 9.831, 0.9, 57.4, ""}, {"SOM", "Africa", "Somalia", 
  "2020-07-05", 2997., 36., 14.714, 92., 0., 0.286, 188.571, 2.265, 0.926, 
  5.789, 0., 0.018, 0.79, "", "", "", "", "", "", "", "", "", "", "", "", "", 
  "", "", "", "", "", "", "", "", "", "", "", "", "", 31.48, 1.5893219*^7, 
  23.5, 16.8, 2.731, 1.496, "", "", 365.769, 6.05, "", "", 9.831, 0.9, 57.4, 
  ""}, {"SOM", "Africa", "Somalia", "2020-07-06", 3006., 9., 14.571, 92., 0., 
  0.286, 189.137, 0.566, 0.917, 5.789, 0., 0.018, 0.78, "", "", "", "", "", 
  "", "", "", "", "", "", "", "", "", "", "", "", "", "", "", "", "", "", "", 
  "", "", 31.48, 1.5893219*^7, 23.5, 16.8, 2.731, 1.496, "", "", 365.769, 
  6.05, "", "", 9.831, 0.9, 57.4, ""}, {"SOM", "Africa", "Somalia", 
  "2020-07-07", 3015., 9., 13., 92., 0., 0.286, 189.704, 0.566, 0.818, 5.789, 
  0., 0.018, 0.78, "", "", "", "", "", "", "", "", "", "", "", "", "", "", 
  "", "", "", "", "", "", "", "", "", "", "", "", 31.48, 1.5893219*^7, 23.5, 
  16.8, 2.731, 1.496, "", "", 365.769, 6.05, "", "", 9.831, 0.9, 57.4, ""}, 
 {"SOM", "Africa", "Somalia", "2020-07-08", 3028., 13., 14.857, 92., 0., 
  0.286, 190.522, 0.818, 0.935, 5.789, 0., 0.018, 0.78, "", "", "", "", "", 
  "", "", "", "", "", "", "", "", "", "", "", "", "", "", "", "", "", "", "", 
  "", "", 31.48, 1.5893219*^7, 23.5, 16.8, 2.731, 1.496, "", "", 365.769, 
  6.05, "", "", 9.831, 0.9, 57.4, ""}, {"SOM", "Africa", "Somalia", 
  "2020-07-09", 3038., 10., 13.429, 92., 0., 0.286, 191.151, 0.629, 0.845, 
  5.789, 0., 0.018, 0.77, "", "", "", "", "", "", "", "", "", "", "", "", "", 
  "", "", "", "", "", "", "", "", "", "", "", "", "", 31.48, 1.5893219*^7, 
  23.5, 16.8, 2.731, 1.496, "", "", 365.769, 6.05, "", "", 9.831, 0.9, 57.4, 
  ""}, {"SOM", "Africa", "Somalia", "2020-07-10", 3038., 0., 13.429, 92., 0., 
  0.286, 191.151, 0., 0.845, 5.789, 0., 0.018, 0.77, "", "", "", "", "", "", 
  "", "", "", "", "", "", "", "", "", "", "", "", "", "", "", "", "", "", "", 
  "", 31.48, 1.5893219*^7, 23.5, 16.8, 2.731, 1.496, "", "", 365.769, 6.05, 
  "", "", 9.831, 0.9, 57.4, ""}, {"SOM", "Africa", "Somalia", "2020-07-11", 
  3051., 13., 12.857, 92., 0., 0., 191.969, 0.818, 0.809, 5.789, 0., 0., 
  0.77, "", "", "", "", "", "", "", "", "", "", "", "", "", "", "", "", "", 
  "", "", "", "", "", "", "", "", "", 31.48, 1.5893219*^7, 23.5, 16.8, 2.731, 
  1.496, "", "", 365.769, 6.05, "", "", 9.831, 0.9, 57.4, ""}, 
 {"SOM", "Africa", "Somalia", "2020-07-12", 3059., 8., 8.857, 93., 1., 0.143, 
  192.472, 0.503, 0.557, 5.852, 0.063, 0.009, 0.76, "", "", "", "", "", "", 
  "", "", "", "", "", "", "", "", "", "", "", "", "", "", "", "", "", "", "", 
  "", 31.48, 1.5893219*^7, 23.5, 16.8, 2.731, 1.496, "", "", 365.769, 6.05, 
  "", "", 9.831, 0.9, 57.4, ""}, {"SOM", "Africa", "Somalia", "2020-07-13", 
  3072., 13., 9.429, 93., 0., 0.143, 193.29, 0.818, 0.593, 5.852, 0., 0.009, 
  0.76, "", "", "", "", "", "", "", "", "", "", "", "", "", "", "", "", "", 
  "", "", "", "", "", "", "", "", "", 31.48, 1.5893219*^7, 23.5, 16.8, 2.731, 
  1.496, "", "", 365.769, 6.05, "", "", 9.831, 0.9, 57.4, ""}, 
 {"SOM", "Africa", "Somalia", "2020-07-14", 3076., 4., 8.714, 93., 0., 0.143, 
  193.542, 0.252, 0.548, 5.852, 0., 0.009, 0.76, "", "", "", "", "", "", "", 
  "", "", "", "", "", "", "", "", "", "", "", "", "", "", "", "", "", "", "", 
  31.48, 1.5893219*^7, 23.5, 16.8, 2.731, 1.496, "", "", 365.769, 6.05, "", 
  "", 9.831, 0.9, 57.4, ""}, {"SOM", "Africa", "Somalia", "2020-07-15", 
  3083., 7., 7.857, 93., 0., 0.143, 193.982, 0.44, 0.494, 5.852, 0., 0.009, 
  0.76, "", "", "", "", "", "", "", "", "", "", "", "", "", "", "", "", "", 
  "", "", "", "", "", "", "", "", "", 31.48, 1.5893219*^7, 23.5, 16.8, 2.731, 
  1.496, "", "", 365.769, 6.05, "", "", 9.831, 0.9, 57.4, ""}, 
 {"SOM", "Africa", "Somalia", "2020-07-16", 3106., 23., 9.714, 93., 0., 
  0.143, 195.429, 1.447, 0.611, 5.852, 0., 0.009, 0.76, "", "", "", "", "", 
  "", "", "", "", "", "", "", "", "", "", "", "", "", "", "", "", "", "", "", 
  "", "", 31.48, 1.5893219*^7, 23.5, 16.8, 2.731, 1.496, "", "", 365.769, 
  6.05, "", "", 9.831, 0.9, 57.4, ""}, {"SOM", "Africa", "Somalia", 
  "2020-07-17", 3106., 0., 9.714, 93., 0., 0.143, 195.429, 0., 0.611, 5.852, 
  0., 0.009, 0.75, "", "", "", "", "", "", "", "", "", "", "", "", "", "", 
  "", "", "", "", "", "", "", "", "", "", "", "", 31.48, 1.5893219*^7, 23.5, 
  16.8, 2.731, 1.496, "", "", 365.769, 6.05, "", "", 9.831, 0.9, 57.4, ""}, 
 {"SOM", "Africa", "Somalia", "2020-07-18", 3111., 5., 8.571, 93., 0., 0.143, 
  195.744, 0.315, 0.539, 5.852, 0., 0.009, 0.74, "", "", "", "", "", "", "", 
  "", "", "", "", "", "", "", "", "", "", "", "", "", "", "", "", "", "", "", 
  31.48, 1.5893219*^7, 23.5, 16.8, 2.731, 1.496, "", "", 365.769, 6.05, "", 
  "", 9.831, 0.9, 57.4, ""}, {"SOM", "Africa", "Somalia", "2020-07-19", 
  3119., 8., 8.571, 93., 0., 0., 196.247, 0.503, 0.539, 5.852, 0., 0., 0.74, 
  "", "", "", "", "", "", "", "", "", "", "", "", "", "", "", "", "", "", "", 
  "", "", "", "", "", "", "", 31.48, 1.5893219*^7, 23.5, 16.8, 2.731, 1.496, 
  "", "", 365.769, 6.05, "", "", 9.831, 0.9, 57.4, ""}, 
 {"SOM", "Africa", "Somalia", "2020-07-20", 3130., 11., 8.286, 93., 0., 0., 
  196.939, 0.692, 0.521, 5.852, 0., 0., 0.74, "", "", "", "", "", "", "", "", 
  "", "", "", "", "", "", "", "", "", "", "", "", "", "", "", "", "", "", 
  31.48, 1.5893219*^7, 23.5, 16.8, 2.731, 1.496, "", "", 365.769, 6.05, "", 
  "", 9.831, 0.9, 57.4, ""}, {"SOM", "Africa", "Somalia", "2020-07-21", 
  3135., 5., 8.429, 93., 0., 0., 197.254, 0.315, 0.53, 5.852, 0., 0., 0.73, 
  "", "", "", "", "", "", "", "", "", "", "", "", "", "", "", "", "", "", "", 
  "", "", "", "", "", "", "", 31.48, 1.5893219*^7, 23.5, 16.8, 2.731, 1.496, 
  "", "", 365.769, 6.05, "", "", 9.831, 0.9, 57.4, ""}, 
 {"SOM", "Africa", "Somalia", "2020-07-22", 3161., 26., 11.143, 93., 0., 0., 
  198.89, 1.636, 0.701, 5.852, 0., 0., 0.73, "", "", "", "", "", "", "", "", 
  "", "", "", "", "", "", "", "", "", "", "", "", "", "", "", "", "", "", 
  31.48, 1.5893219*^7, 23.5, 16.8, 2.731, 1.496, "", "", 365.769, 6.05, "", 
  "", 9.831, 0.9, 57.4, ""}, {"SOM", "Africa", "Somalia", "2020-07-23", 
  3171., 10., 9.286, 93., 0., 0., 199.519, 0.629, 0.584, 5.852, 0., 0., 0.72, 
  "", "", "", "", "", "", "", "", "", "", "", "", "", "", "", "", "", "", "", 
  "", "", "", "", "", "", "", 31.48, 1.5893219*^7, 23.5, 16.8, 2.731, 1.496, 
  "", "", 365.769, 6.05, "", "", 9.831, 0.9, 57.4, ""}, 
 {"SOM", "Africa", "Somalia", "2020-07-24", 3171., 0., 9.286, 93., 0., 0., 
  199.519, 0., 0.584, 5.852, 0., 0., 0.71, "", "", "", "", "", "", "", "", 
  "", "", "", "", "", "", "", "", "", "", "", "", "", "", "", "", "", "", 
  31.48, 1.5893219*^7, 23.5, 16.8, 2.731, 1.496, "", "", 365.769, 6.05, "", 
  "", 9.831, 0.9, 57.4, ""}, {"SOM", "Africa", "Somalia", "2020-07-25", 
  3178., 7., 9.571, 93., 0., 0., 199.959, 0.44, 0.602, 5.852, 0., 0., 0.7, 
  "", "", "", "", "", "", "", "", "", "", "", "", "", "", "", "", "", "", "", 
  "", "", "", "", "", "", "", 31.48, 1.5893219*^7, 23.5, 16.8, 2.731, 1.496, 
  "", "", 365.769, 6.05, "", "", 9.831, 0.9, 57.4, ""}, 
 {"SOM", "Africa", "Somalia", "2020-07-26", 3178., 0., 8.429, 93., 0., 0., 
  199.959, 0., 0.53, 5.852, 0., 0., 0.69, "", "", "", "", "", "", "", "", "", 
  "", "", "", "", "", "", "", "", "", "", "", "", "", "", "", "", "", 31.48, 
  1.5893219*^7, 23.5, 16.8, 2.731, 1.496, "", "", 365.769, 6.05, "", "", 
  9.831, 0.9, 57.4, ""}, {"SOM", "Africa", "Somalia", "2020-07-27", 3196., 
  18., 9.429, 93., 0., 0., 201.092, 1.133, 0.593, 5.852, 0., 0., 0.68, "", 
  "", "", "", "", "", "", "", "", "", "", "", "", "", "", "", "", "", "", "", 
  "", "", "", "", "", "", 31.48, 1.5893219*^7, 23.5, 16.8, 2.731, 1.496, "", 
  "", 365.769, 6.05, "", "", 9.831, 0.9, 57.4, ""}, 
 {"SOM", "Africa", "Somalia", "2020-07-28", 3212., 16., 11., 93., 0., 0., 
  202.099, 1.007, 0.692, 5.852, 0., 0., 0.67, "", "", "", "", "", "", "", "", 
  "", "", "", "", "", "", "", "", "", "", "", "", "", "", "", "", "", "", 
  31.48, 1.5893219*^7, 23.5, 16.8, 2.731, 1.496, "", "", 365.769, 6.05, "", 
  "", 9.831, 0.9, 57.4, ""}, {"SOM", "Africa", "Somalia", "2020-07-29", 
  3212., 0., 7.286, 93., 0., 0., 202.099, 0., 0.458, 5.852, 0., 0., 0.65, "", 
  "", "", "", "", "", "", "", "", "", "", "", "", "", "", "", "", "", "", "", 
  "", "", "", "", "", "", 31.48, 1.5893219*^7, 23.5, 16.8, 2.731, 1.496, "", 
  "", 365.769, 6.05, "", "", 9.831, 0.9, 57.4, ""}, 
 {"SOM", "Africa", "Somalia", "2020-07-30", 3212., 0., 5.857, 93., 0., 0., 
  202.099, 0., 0.369, 5.852, 0., 0., 0.64, "", "", "", "", "", "", "", "", 
  "", "", "", "", "", "", "", "", "", "", "", "", "", "", "", "", "", "", 
  31.48, 1.5893219*^7, 23.5, 16.8, 2.731, 1.496, "", "", 365.769, 6.05, "", 
  "", 9.831, 0.9, 57.4, ""}, {"SOM", "Africa", "Somalia", "2020-07-31", 
  3212., 0., 5.857, 93., 0., 0., 202.099, 0., 0.369, 5.852, 0., 0., 0.63, "", 
  "", "", "", "", "", "", "", "", "", "", "", "", "", "", "", "", "", "", "", 
  "", "", "", "", "", "", 31.48, 1.5893219*^7, 23.5, 16.8, 2.731, 1.496, "", 
  "", 365.769, 6.05, "", "", 9.831, 0.9, 57.4, ""}, 
 {"SOM", "Africa", "Somalia", "2020-08-01", 3212., 0., 4.857, 93., 0., 0., 
  202.099, 0., 0.306, 5.852, 0., 0., 0.62, "", "", "", "", "", "", "", "", 
  "", "", "", "", "", "", "", "", "", "", "", "", "", "", "", "", "", "", 
  31.48, 1.5893219*^7, 23.5, 16.8, 2.731, 1.496, "", "", 365.769, 6.05, "", 
  "", 9.831, 0.9, 57.4, ""}, {"SOM", "Africa", "Somalia", "2020-08-02", 
  3220., 8., 6., 93., 0., 0., 202.602, 0.503, 0.378, 5.852, 0., 0., 0.61, "", 
  "", "", "", "", "", "", "", "", "", "", "", "", "", "", "", "", "", "", "", 
  "", "", "", "", "", "", 31.48, 1.5893219*^7, 23.5, 16.8, 2.731, 1.496, "", 
  "", 365.769, 6.05, "", "", 9.831, 0.9, 57.4, ""}, 
 {"SOM", "Africa", "Somalia", "2020-08-03", 3220., 0., 3.429, 93., 0., 0., 
  202.602, 0., 0.216, 5.852, 0., 0., 0.6, "", "", "", "", "", "", "", "", "", 
  "", "", "", "", "", "", "", "", "", "", "", "", "", "", "", "", "", 23.15, 
  1.5893219*^7, 23.5, 16.8, 2.731, 1.496, "", "", 365.769, 6.05, "", "", 
  9.831, 0.9, 57.4, ""}, {"SOM", "Africa", "Somalia", "2020-08-04", 3220., 
  0., 1.143, 93., 0., 0., 202.602, 0., 0.072, 5.852, 0., 0., 0.59, "", "", 
  "", "", "", "", "", "", "", "", "", "", "", "", "", "", "", "", "", "", "", 
  "", "", "", "", "", 23.15, 1.5893219*^7, 23.5, 16.8, 2.731, 1.496, "", "", 
  365.769, 6.05, "", "", 9.831, 0.9, 57.4, ""}, 
 {"SOM", "Africa", "Somalia", "2020-08-05", 3227., 7., 2.143, 93., 0., 0., 
  203.043, 0.44, 0.135, 5.852, 0., 0., 0.58, "", "", "", "", "", "", "", "", 
  "", "", "", "", "", "", "", "", "", "", "", "", "", "", "", "", "", "", 
  23.15, 1.5893219*^7, 23.5, 16.8, 2.731, 1.496, "", "", 365.769, 6.05, "", 
  "", 9.831, 0.9, 57.4, ""}, {"SOM", "Africa", "Somalia", "2020-08-06", 
  3227., 0., 2.143, 93., 0., 0., 203.043, 0., 0.135, 5.852, 0., 0., 0.57, "", 
  "", "", "", "", "", "", "", "", "", "", "", "", "", "", "", "", "", "", "", 
  "", "", "", "", "", "", 23.15, 1.5893219*^7, 23.5, 16.8, 2.731, 1.496, "", 
  "", 365.769, 6.05, "", "", 9.831, 0.9, 57.4, ""}, 
 {"SOM", "Africa", "Somalia", "2020-08-07", 3227., 0., 2.143, 93., 0., 0., 
  203.043, 0., 0.135, 5.852, 0., 0., 0.57, "", "", "", "", "", "", "", "", 
  "", "", "", "", "", "", "", "", "", "", "", "", "", "", "", "", "", "", 
  23.15, 1.5893219*^7, 23.5, 16.8, 2.731, 1.496, "", "", 365.769, 6.05, "", 
  "", 9.831, 0.9, 57.4, ""}, {"SOM", "Africa", "Somalia", "2020-08-08", 
  3227., 0., 2.143, 93., 0., 0., 203.043, 0., 0.135, 5.852, 0., 0., 0.56, "", 
  "", "", "", "", "", "", "", "", "", "", "", "", "", "", "", "", "", "", "", 
  "", "", "", "", "", "", 23.15, 1.5893219*^7, 23.5, 16.8, 2.731, 1.496, "", 
  "", 365.769, 6.05, "", "", 9.831, 0.9, 57.4, ""}, 
 {"SOM", "Africa", "Somalia", "2020-08-09", 3227., 0., 1., 93., 0., 0., 
  203.043, 0., 0.063, 5.852, 0., 0., 0.55, "", "", "", "", "", "", "", "", 
  "", "", "", "", "", "", "", "", "", "", "", "", "", "", "", "", "", "", 
  23.15, 1.5893219*^7, 23.5, 16.8, 2.731, 1.496, "", "", 365.769, 6.05, "", 
  "", 9.831, 0.9, 57.4, ""}, {"SOM", "Africa", "Somalia", "2020-08-10", 
  3227., 0., 1., 93., 0., 0., 203.043, 0., 0.063, 5.852, 0., 0., 0.55, "", 
  "", "", "", "", "", "", "", "", "", "", "", "", "", "", "", "", "", "", "", 
  "", "", "", "", "", "", 23.15, 1.5893219*^7, 23.5, 16.8, 2.731, 1.496, "", 
  "", 365.769, 6.05, "", "", 9.831, 0.9, 57.4, ""}, 
 {"SOM", "Africa", "Somalia", "2020-08-11", 3227., 0., 1., 93., 0., 0., 
  203.043, 0., 0.063, 5.852, 0., 0., 0.55, "", "", "", "", "", "", "", "", 
  "", "", "", "", "", "", "", "", "", "", "", "", "", "", "", "", "", "", 
  23.15, 1.5893219*^7, 23.5, 16.8, 2.731, 1.496, "", "", 365.769, 6.05, "", 
  "", 9.831, 0.9, 57.4, ""}, {"SOM", "Africa", "Somalia", "2020-08-12", 
  3227., 0., 0., 93., 0., 0., 203.043, 0., 0., 5.852, 0., 0., 0.55, "", "", 
  "", "", "", "", "", "", "", "", "", "", "", "", "", "", "", "", "", "", "", 
  "", "", "", "", "", 23.15, 1.5893219*^7, 23.5, 16.8, 2.731, 1.496, "", "", 
  365.769, 6.05, "", "", 9.831, 0.9, 57.4, ""}, 
 {"SOM", "Africa", "Somalia", "2020-08-13", 3227., 0., 0., 93., 0., 0., 
  203.043, 0., 0., 5.852, 0., 0., 0.55, "", "", "", "", "", "", "", "", "", 
  "", "", "", "", "", "", "", "", "", "", "", "", "", "", "", "", "", 23.15, 
  1.5893219*^7, 23.5, 16.8, 2.731, 1.496, "", "", 365.769, 6.05, "", "", 
  9.831, 0.9, 57.4, ""}, {"SOM", "Africa", "Somalia", "2020-08-14", 3250., 
  23., 3.286, 93., 0., 0., 204.49, 1.447, 0.207, 5.852, 0., 0., 0.55, "", "", 
  "", "", "", "", "", "", "", "", "", "", "", "", "", "", "", "", "", "", "", 
  "", "", "", "", "", 23.15, 1.5893219*^7, 23.5, 16.8, 2.731, 1.496, "", "", 
  365.769, 6.05, "", "", 9.831, 0.9, 57.4, ""}, 
 {"SOM", "Africa", "Somalia", "2020-08-15", 3250., 0., 3.286, 93., 0., 0., 
  204.49, 0., 0.207, 5.852, 0., 0., 0.56, "", "", "", "", "", "", "", "", "", 
  "", "", "", "", "", "", "", "", "", "", "", "", "", "", "", "", "", 17.59, 
  1.5893219*^7, 23.5, 16.8, 2.731, 1.496, "", "", 365.769, 6.05, "", "", 
  9.831, 0.9, 57.4, ""}, {"SOM", "Africa", "Somalia", "2020-08-16", 3256., 
  6., 4.143, 93., 0., 0., 204.867, 0.378, 0.261, 5.852, 0., 0., 0.56, "", "", 
  "", "", "", "", "", "", "", "", "", "", "", "", "", "", "", "", "", "", "", 
  "", "", "", "", "", 17.59, 1.5893219*^7, 23.5, 16.8, 2.731, 1.496, "", "", 
  365.769, 6.05, "", "", 9.831, 0.9, 57.4, ""}, 
 {"SOM", "Africa", "Somalia", "2020-08-17", 3257., 1., 4.286, 93., 0., 0., 
  204.93, 0.063, 0.27, 5.852, 0., 0., 0.56, "", "", "", "", "", "", "", "", 
  "", "", "", "", "", "", "", "", "", "", "", "", "", "", "", "", "", "", 
  17.59, 1.5893219*^7, 23.5, 16.8, 2.731, 1.496, "", "", 365.769, 6.05, "", 
  "", 9.831, 0.9, 57.4, ""}, {"SOM", "Africa", "Somalia", "2020-08-18", 
  3257., 0., 4.286, 93., 0., 0., 204.93, 0., 0.27, 5.852, 0., 0., 0.57, "", 
  "", "", "", "", "", "", "", "", "", "", "", "", "", "", "", "", "", "", "", 
  "", "", "", "", "", "", 17.59, 1.5893219*^7, 23.5, 16.8, 2.731, 1.496, "", 
  "", 365.769, 6.05, "", "", 9.831, 0.9, 57.4, ""}, 
 {"SOM", "Africa", "Somalia", "2020-08-19", 3265., 8., 5.429, 93., 0., 0., 
  205.434, 0.503, 0.342, 5.852, 0., 0., 0.58, "", "", "", "", "", "", "", "", 
  "", "", "", "", "", "", "", "", "", "", "", "", "", "", "", "", "", "", 
  17.59, 1.5893219*^7, 23.5, 16.8, 2.731, 1.496, "", "", 365.769, 6.05, "", 
  "", 9.831, 0.9, 57.4, ""}, {"SOM", "Africa", "Somalia", "2020-08-20", 
  3265., 0., 5.429, 93., 0., 0., 205.434, 0., 0.342, 5.852, 0., 0., 0.58, "", 
  "", "", "", "", "", "", "", "", "", "", "", "", "", "", "", "", "", "", "", 
  "", "", "", "", "", "", 17.59, 1.5893219*^7, 23.5, 16.8, 2.731, 1.496, "", 
  "", 365.769, 6.05, "", "", 9.831, 0.9, 57.4, ""}, 
 {"SOM", "Africa", "Somalia", "2020-08-21", 3265., 0., 2.143, 93., 0., 0., 
  205.434, 0., 0.135, 5.852, 0., 0., 0.58, "", "", "", "", "", "", "", "", 
  "", "", "", "", "", "", "", "", "", "", "", "", "", "", "", "", "", "", 
  17.59, 1.5893219*^7, 23.5, 16.8, 2.731, 1.496, "", "", 365.769, 6.05, "", 
  "", 9.831, 0.9, 57.4, ""}, {"SOM", "Africa", "Somalia", "2020-08-22", 
  3269., 4., 2.714, 93., 0., 0., 205.685, 0.252, 0.171, 5.852, 0., 0., 0.58, 
  "", "", "", "", "", "", "", "", "", "", "", "", "", "", "", "", "", "", "", 
  "", "", "", "", "", "", "", 17.59, 1.5893219*^7, 23.5, 16.8, 2.731, 1.496, 
  "", "", 365.769, 6.05, "", "", 9.831, 0.9, 57.4, ""}, 
 {"SOM", "Africa", "Somalia", "2020-08-23", 3269., 0., 1.857, 93., 0., 0., 
  205.685, 0., 0.117, 5.852, 0., 0., 0.58, "", "", "", "", "", "", "", "", 
  "", "", "", "", "", "", "", "", "", "", "", "", "", "", "", "", "", "", 
  17.59, 1.5893219*^7, 23.5, 16.8, 2.731, 1.496, "", "", 365.769, 6.05, "", 
  "", 9.831, 0.9, 57.4, ""}, {"SOM", "Africa", "Somalia", "2020-08-24", 
  3269., 0., 1.714, 93., 0., 0., 205.685, 0., 0.108, 5.852, 0., 0., 0.58, "", 
  "", "", "", "", "", "", "", "", "", "", "", "", "", "", "", "", "", "", "", 
  "", "", "", "", "", "", 17.59, 1.5893219*^7, 23.5, 16.8, 2.731, 1.496, "", 
  "", 365.769, 6.05, "", "", 9.831, 0.9, 57.4, ""}, 
 {"SOM", "Africa", "Somalia", "2020-08-25", 3275., 6., 2.571, 95., 2., 0.286, 
  206.063, 0.378, 0.162, 5.977, 0.126, 0.018, 0.58, "", "", "", "", "", "", 
  "", "", "", "", "", "", "", "", "", "", "", "", "", "", "", "", "", "", "", 
  "", 17.59, 1.5893219*^7, 23.5, 16.8, 2.731, 1.496, "", "", 365.769, 6.05, 
  "", "", 9.831, 0.9, 57.4, ""}, {"SOM", "Africa", "Somalia", "2020-08-26", 
  3275., 0., 1.429, 95., 0., 0.286, 206.063, 0., 0.09, 5.977, 0., 0.018, 
  0.58, "", "", "", "", "", "", "", "", "", "", "", "", "", "", "", "", "", 
  "", "", "", "", "", "", "", "", "", 17.59, 1.5893219*^7, 23.5, 16.8, 2.731, 
  1.496, "", "", 365.769, 6.05, "", "", 9.831, 0.9, 57.4, ""}, 
 {"SOM", "Africa", "Somalia", "2020-08-27", 3275., 0., 1.429, 95., 0., 0.286, 
  206.063, 0., 0.09, 5.977, 0., 0.018, 0.58, "", "", "", "", "", "", "", "", 
  "", "", "", "", "", "", "", "", "", "", "", "", "", "", "", "", "", "", 
  17.59, 1.5893219*^7, 23.5, 16.8, 2.731, 1.496, "", "", 365.769, 6.05, "", 
  "", 9.831, 0.9, 57.4, ""}, {"SOM", "Africa", "Somalia", "2020-08-28", 
  3275., 0., 1.429, 95., 0., 0.286, 206.063, 0., 0.09, 5.977, 0., 0.018, 
  0.58, "", "", "", "", "", "", "", "", "", "", "", "", "", "", "", "", "", 
  "", "", "", "", "", "", "", "", "", 17.59, 1.5893219*^7, 23.5, 16.8, 2.731, 
  1.496, "", "", 365.769, 6.05, "", "", 9.831, 0.9, 57.4, ""}, 
 {"SOM", "Africa", "Somalia", "2020-08-29", 3310., 35., 5.857, 97., 2., 
  0.571, 208.265, 2.202, 0.369, 6.103, 0.126, 0.036, 0.58, "", "", "", "", 
  "", "", "", "", "", "", "", "", "", "", "", "", "", "", "", "", "", "", "", 
  "", "", "", 17.59, 1.5893219*^7, 23.5, 16.8, 2.731, 1.496, "", "", 365.769, 
  6.05, "", "", 9.831, 0.9, 57.4, ""}, {"SOM", "Africa", "Somalia", 
  "2020-08-30", 3310., 0., 5.857, 98., 1., 0.714, 208.265, 0., 0.369, 6.166, 
  0.063, 0.045, 0.58, "", "", "", "", "", "", "", "", "", "", "", "", "", "", 
  "", "", "", "", "", "", "", "", "", "", "", "", 28.7, 1.5893219*^7, 23.5, 
  16.8, 2.731, 1.496, "", "", 365.769, 6.05, "", "", 9.831, 0.9, 57.4, ""}, 
 {"SOM", "Africa", "Somalia", "2020-08-31", 3310., 0., 5.857, 98., 0., 0.714, 
  208.265, 0., 0.369, 6.166, 0., 0.045, 0.59, "", "", "", "", "", "", "", "", 
  "", "", "", "", "", "", "", "", "", "", "", "", "", "", "", "", "", "", 
  28.7, 1.5893219*^7, 23.5, 16.8, 2.731, 1.496, "", "", 365.769, 6.05, "", 
  "", 9.831, 0.9, 57.4, ""}, {"SOM", "Africa", "Somalia", "2020-09-01", 
  3310., 0., 5., 98., 0., 0.429, 208.265, 0., 0.315, 6.166, 0., 0.027, 0.59, 
  "", "", "", "", "", "", "", "", "", "", "", "", "", "", "", "", "", "", "", 
  "", "", "", "", "", "", "", 28.7, 1.5893219*^7, 23.5, 16.8, 2.731, 1.496, 
  "", "", 365.769, 6.05, "", "", 9.831, 0.9, 57.4, ""}, 
 {"SOM", "Africa", "Somalia", "2020-09-02", 3310., 0., 5., 98., 0., 0.429, 
  208.265, 0., 0.315, 6.166, 0., 0.027, 0.6, "", "", "", "", "", "", "", "", 
  "", "", "", "", "", "", "", "", "", "", "", "", "", "", "", "", "", "", 
  28.7, 1.5893219*^7, 23.5, 16.8, 2.731, 1.496, "", "", 365.769, 6.05, "", 
  "", 9.831, 0.9, 57.4, ""}, {"SOM", "Africa", "Somalia", "2020-09-03", 
  3310., 0., 5., 98., 0., 0.429, 208.265, 0., 0.315, 6.166, 0., 0.027, 0.61, 
  "", "", "", "", "", "", "", "", "", "", "", "", "", "", "", "", "", "", "", 
  "", "", "", "", "", "", "", 28.7, 1.5893219*^7, 23.5, 16.8, 2.731, 1.496, 
  "", "", 365.769, 6.05, "", "", 9.831, 0.9, 57.4, ""}, 
 {"SOM", "Africa", "Somalia", "2020-09-04", 3332., 22., 8.143, 97., -1., 
  0.286, 209.649, 1.384, 0.512, 6.103, -0.063, 0.018, 0.63, "", "", "", "", 
  "", "", "", "", "", "", "", "", "", "", "", "", "", "", "", "", "", "", "", 
  "", "", "", 28.7, 1.5893219*^7, 23.5, 16.8, 2.731, 1.496, "", "", 365.769, 
  6.05, "", "", 9.831, 0.9, 57.4, ""}, {"SOM", "Africa", "Somalia", 
  "2020-09-05", 3332., 0., 3.143, 97., 0., 0., 209.649, 0., 0.198, 6.103, 0., 
  0., 0.64, "", "", "", "", "", "", "", "", "", "", "", "", "", "", "", "", 
  "", "", "", "", "", "", "", "", "", "", 28.7, 1.5893219*^7, 23.5, 16.8, 
  2.731, 1.496, "", "", 365.769, 6.05, "", "", 9.831, 0.9, 57.4, ""}, 
 {"SOM", "Africa", "Somalia", "2020-09-06", 3362., 30., 7.429, 97., 0., 
  -0.143, 211.537, 1.888, 0.467, 6.103, 0., -0.009, 0.65, "", "", "", "", "", 
  "", "", "", "", "", "", "", "", "", "", "", "", "", "", "", "", "", "", "", 
  "", "", 28.7, 1.5893219*^7, 23.5, 16.8, 2.731, 1.496, "", "", 365.769, 
  6.05, "", "", 9.831, 0.9, 57.4, ""}, {"SOM", "Africa", "Somalia", 
  "2020-09-07", 3362., 0., 7.429, 97., 0., -0.143, 211.537, 0., 0.467, 6.103, 
  0., -0.009, 0.65, "", "", "", "", "", "", "", "", "", "", "", "", "", "", 
  "", "", "", "", "", "", "", "", "", "", "", "", 28.7, 1.5893219*^7, 23.5, 
  16.8, 2.731, 1.496, "", "", 365.769, 6.05, "", "", 9.831, 0.9, 57.4, ""}, 
 {"SOM", "Africa", "Somalia", "2020-09-08", 3371., 9., 8.714, 97., 0., 
  -0.143, 212.103, 0.566, 0.548, 6.103, 0., -0.009, 0.65, "", "", "", "", "", 
  "", "", "", "", "", "", "", "", "", "", "", "", "", "", "", "", "", "", "", 
  "", "", 28.7, 1.5893219*^7, 23.5, 16.8, 2.731, 1.496, "", "", 365.769, 
  6.05, "", "", 9.831, 0.9, 57.4, ""}, {"SOM", "Africa", "Somalia", 
  "2020-09-09", 3371., 0., 8.714, 97., 0., -0.143, 212.103, 0., 0.548, 6.103, 
  0., -0.009, 0.65, "", "", "", "", "", "", "", "", "", "", "", "", "", "", 
  "", "", "", "", "", "", "", "", "", "", "", "", 28.7, 1.5893219*^7, 23.5, 
  16.8, 2.731, 1.496, "", "", 365.769, 6.05, "", "", 9.831, 0.9, 57.4, ""}, 
 {"SOM", "Africa", "Somalia", "2020-09-10", 3371., 0., 8.714, 97., 0., 
  -0.143, 212.103, 0., 0.548, 6.103, 0., -0.009, 0.65, "", "", "", "", "", 
  "", "", "", "", "", "", "", "", "", "", "", "", "", "", "", "", "", "", "", 
  "", "", 28.7, 1.5893219*^7, 23.5, 16.8, 2.731, 1.496, "", "", 365.769, 
  6.05, "", "", 9.831, 0.9, 57.4, ""}, {"SOM", "Africa", "Somalia", 
  "2020-09-11", 3376., 5., 6.286, 98., 1., 0.143, 212.418, 0.315, 0.395, 
  6.166, 0.063, 0.009, 0.65, "", "", "", "", "", "", "", "", "", "", "", "", 
  "", "", "", "", "", "", "", "", "", "", "", "", "", "", 38.89, 
  1.5893219*^7, 23.5, 16.8, 2.731, 1.496, "", "", 365.769, 6.05, "", "", 
  9.831, 0.9, 57.4, ""}, {"SOM", "Africa", "Somalia", "2020-09-12", 3376., 
  0., 6.286, 98., 0., 0.143, 212.418, 0., 0.395, 6.166, 0., 0.009, 0.65, "", 
  "", "", "", "", "", "", "", "", "", "", "", "", "", "", "", "", "", "", "", 
  "", "", "", "", "", "", 38.89, 1.5893219*^7, 23.5, 16.8, 2.731, 1.496, "", 
  "", 365.769, 6.05, "", "", 9.831, 0.9, 57.4, ""}, 
 {"SOM", "Africa", "Somalia", "2020-09-13", 3389., 13., 3.857, 98., 0., 
  0.143, 213.236, 0.818, 0.243, 6.166, 0., 0.009, 0.65, "", "", "", "", "", 
  "", "", "", "", "", "", "", "", "", "", "", "", "", "", "", "", "", "", "", 
  "", "", 38.89, 1.5893219*^7, 23.5, 16.8, 2.731, 1.496, "", "", 365.769, 
  6.05, "", "", 9.831, 0.9, 57.4, ""}, {"SOM", "Africa", "Somalia", 
  "2020-09-14", 3389., 0., 3.857, 98., 0., 0.143, 213.236, 0., 0.243, 6.166, 
  0., 0.009, 0.65, "", "", "", "", "", "", "", "", "", "", "", "", "", "", 
  "", "", "", "", "", "", "", "", "", "", "", "", 38.89, 1.5893219*^7, 23.5, 
  16.8, 2.731, 1.496, "", "", 365.769, 6.05, "", "", 9.831, 0.9, 57.4, ""}, 
 {"SOM", "Africa", "Somalia", "2020-09-15", 3390., 1., 2.714, 98., 0., 0.143, 
  213.299, 0.063, 0.171, 6.166, 0., 0.009, 0.65, "", "", "", "", "", "", "", 
  "", "", "", "", "", "", "", "", "", "", "", "", "", "", "", "", "", "", "", 
  38.89, 1.5893219*^7, 23.5, 16.8, 2.731, 1.496, "", "", 365.769, 6.05, "", 
  "", 9.831, 0.9, 57.4, ""}, {"SOM", "Africa", "Somalia", "2020-09-16", 
  3390., 0., 2.714, 98., 0., 0.143, 213.299, 0., 0.171, 6.166, 0., 0.009, 
  0.65, "", "", "", "", "", "", "", "", "", "", "", "", "", "", "", "", "", 
  "", "", "", "", "", "", "", "", "", 38.89, 1.5893219*^7, 23.5, 16.8, 2.731, 
  1.496, "", "", 365.769, 6.05, "", "", 9.831, 0.9, 57.4, ""}, 
 {"SOM", "Africa", "Somalia", "2020-09-17", 3390., 0., 2.714, 98., 0., 0.143, 
  213.299, 0., 0.171, 6.166, 0., 0.009, 0.65, "", "", "", "", "", "", "", "", 
  "", "", "", "", "", "", "", "", "", "", "", "", "", "", "", "", "", "", 
  38.89, 1.5893219*^7, 23.5, 16.8, 2.731, 1.496, "", "", 365.769, 6.05, "", 
  "", 9.831, 0.9, 57.4, ""}, {"SOM", "Africa", "Somalia", "2020-09-18", 
  3390., 0., 2., 98., 0., 0., 213.299, 0., 0.126, 6.166, 0., 0., 0.66, "", 
  "", "", "", "", "", "", "", "", "", "", "", "", "", "", "", "", "", "", "", 
  "", "", "", "", "", "", 38.89, 1.5893219*^7, 23.5, 16.8, 2.731, 1.496, "", 
  "", 365.769, 6.05, "", "", 9.831, 0.9, 57.4, ""}, 
 {"SOM", "Africa", "Somalia", "2020-09-19", 3401., 11., 3.571, 98., 0., 0., 
  213.991, 0.692, 0.225, 6.166, 0., 0., 0.66, "", "", "", "", "", "", "", "", 
  "", "", "", "", "", "", "", "", "", "", "", "", "", "", "", "", "", "", 
  38.89, 1.5893219*^7, 23.5, 16.8, 2.731, 1.496, "", "", 365.769, 6.05, "", 
  "", 9.831, 0.9, 57.4, ""}, {"SOM", "Africa", "Somalia", "2020-09-20", 
  3442., 41., 7.571, 98., 0., 0., 216.57, 2.58, 0.476, 6.166, 0., 0., 0.66, 
  "", "", "", "", "", "", "", "", "", "", "", "", "", "", "", "", "", "", "", 
  "", "", "", "", "", "", "", 38.89, 1.5893219*^7, 23.5, 16.8, 2.731, 1.496, 
  "", "", 365.769, 6.05, "", "", 9.831, 0.9, 57.4, ""}, 
 {"SOM", "Africa", "Somalia", "2020-09-21", 3465., 23., 10.857, 98., 0., 0., 
  218.018, 1.447, 0.683, 6.166, 0., 0., 0.65, "", "", "", "", "", "", "", "", 
  "", "", "", "", "", "", "", "", "", "", "", "", "", "", "", "", "", "", 
  38.89, 1.5893219*^7, 23.5, 16.8, 2.731, 1.496, "", "", 365.769, 6.05, "", 
  "", 9.831, 0.9, 57.4, ""}, {"SOM", "Africa", "Somalia", "2020-09-22", 
  3465., 0., 10.714, 98., 0., 0., 218.018, 0., 0.674, 6.166, 0., 0., 0.64, 
  "", "", "", "", "", "", "", "", "", "", "", "", "", "", "", "", "", "", "", 
  "", "", "", "", "", "", "", 38.89, 1.5893219*^7, 23.5, 16.8, 2.731, 1.496, 
  "", "", 365.769, 6.05, "", "", 9.831, 0.9, 57.4, ""}, 
 {"SOM", "Africa", "Somalia", "2020-09-23", 3465., 0., 10.714, 98., 0., 0., 
  218.018, 0., 0.674, 6.166, 0., 0., 0.63, "", "", "", "", "", "", "", "", 
  "", "", "", "", "", "", "", "", "", "", "", "", "", "", "", "", "", "", 
  38.89, 1.5893219*^7, 23.5, 16.8, 2.731, 1.496, "", "", 365.769, 6.05, "", 
  "", 9.831, 0.9, 57.4, ""}, {"SOM", "Africa", "Somalia", "2020-09-24", 
  3465., 0., 10.714, 98., 0., 0., 218.018, 0., 0.674, 6.166, 0., 0., 0.62, 
  "", "", "", "", "", "", "", "", "", "", "", "", "", "", "", "", "", "", "", 
  "", "", "", "", "", "", "", 38.89, 1.5893219*^7, 23.5, 16.8, 2.731, 1.496, 
  "", "", 365.769, 6.05, "", "", 9.831, 0.9, 57.4, ""}, 
 {"SOM", "Africa", "Somalia", "2020-09-25", 3465., 0., 10.714, 98., 0., 0., 
  218.018, 0., 0.674, 6.166, 0., 0., 0.61, "", "", "", "", "", "", "", "", 
  "", "", "", "", "", "", "", "", "", "", "", "", "", "", "", "", "", "", 
  52.78, 1.5893219*^7, 23.5, 16.8, 2.731, 1.496, "", "", 365.769, 6.05, "", 
  "", 9.831, 0.9, 57.4, ""}, {"SOM", "Africa", "Somalia", "2020-09-26", 
  3588., 123., 26.714, 99., 1., 0.143, 225.757, 7.739, 1.681, 6.229, 0.063, 
  0.009, 0.61, "", "", "", "", "", "", "", "", "", "", "", "", "", "", "", 
  "", "", "", "", "", "", "", "", "", "", "", 52.78, 1.5893219*^7, 23.5, 
  16.8, 2.731, 1.496, "", "", 365.769, 6.05, "", "", 9.831, 0.9, 57.4, ""}, 
 {"SOM", "Africa", "Somalia", "2020-09-27", 3588., 0., 20.857, 99., 0., 
  0.143, 225.757, 0., 1.312, 6.229, 0., 0.009, 0.6, "", "", "", "", "", "", 
  "", "", "", "", "", "", "", "", "", "", "", "", "", "", "", "", "", "", "", 
  "", 52.78, 1.5893219*^7, 23.5, 16.8, 2.731, 1.496, "", "", 365.769, 6.05, 
  "", "", 9.831, 0.9, 57.4, ""}, {"SOM", "Africa", "Somalia", "2020-09-28", 
  3588., 0., 17.571, 99., 0., 0.143, 225.757, 0., 1.106, 6.229, 0., 0.009, 
  0.6, "", "", "", "", "", "", "", "", "", "", "", "", "", "", "", "", "", 
  "", "", "", "", "", "", "", "", "", 52.78, 1.5893219*^7, 23.5, 16.8, 2.731, 
  1.496, "", "", 365.769, 6.05, "", "", 9.831, 0.9, 57.4, ""}, 
 {"SOM", "Africa", "Somalia", "2020-09-29", 3588., 0., 17.571, 99., 0., 
  0.143, 225.757, 0., 1.106, 6.229, 0., 0.009, 0.6, "", "", "", "", "", "", 
  "", "", "", "", "", "", "", "", "", "", "", "", "", "", "", "", "", "", "", 
  "", 52.78, 1.5893219*^7, 23.5, 16.8, 2.731, 1.496, "", "", 365.769, 6.05, 
  "", "", 9.831, 0.9, 57.4, ""}, {"SOM", "Africa", "Somalia", "2020-09-30", 
  3588., 0., 17.571, 99., 0., 0.143, 225.757, 0., 1.106, 6.229, 0., 0.009, 
  0.6, "", "", "", "", "", "", "", "", "", "", "", "", "", "", "", "", "", 
  "", "", "", "", "", "", "", "", "", 52.78, 1.5893219*^7, 23.5, 16.8, 2.731, 
  1.496, "", "", 365.769, 6.05, "", "", 9.831, 0.9, 57.4, ""}, 
 {"SOM", "Africa", "Somalia", "2020-10-01", 3593., 5., 18.286, 99., 0., 
  0.143, 226.071, 0.315, 1.151, 6.229, 0., 0.009, 0.6, "", "", "", "", "", 
  "", "", "", "", "", "", "", "", "", "", "", "", "", "", "", "", "", "", "", 
  "", "", 52.78, 1.5893219*^7, 23.5, 16.8, 2.731, 1.496, "", "", 365.769, 
  6.05, "", "", 9.831, 0.9, 57.4, ""}, {"SOM", "Africa", "Somalia", 
  "2020-10-02", 3593., 0., 18.286, 99., 0., 0.143, 226.071, 0., 1.151, 6.229, 
  0., 0.009, 0.6, "", "", "", "", "", "", "", "", "", "", "", "", "", "", "", 
  "", "", "", "", "", "", "", "", "", "", "", 52.78, 1.5893219*^7, 23.5, 
  16.8, 2.731, 1.496, "", "", 365.769, 6.05, "", "", 9.831, 0.9, 57.4, ""}, 
 {"SOM", "Africa", "Somalia", "2020-10-03", 3593., 0., 0.714, 99., 0., 0., 
  226.071, 0., 0.045, 6.229, 0., 0., 0.6, "", "", "", "", "", "", "", "", "", 
  "", "", "", "", "", "", "", "", "", "", "", "", "", "", "", "", "", 52.78, 
  1.5893219*^7, 23.5, 16.8, 2.731, 1.496, "", "", 365.769, 6.05, "", "", 
  9.831, 0.9, 57.4, ""}, {"SOM", "Africa", "Somalia", "2020-10-04", 3745., 
  152., 22.429, 99., 0., 0., 235.635, 9.564, 1.411, 6.229, 0., 0., 0.61, "", 
  "", "", "", "", "", "", "", "", "", "", "", "", "", "", "", "", "", "", "", 
  "", "", "", "", "", "", 52.78, 1.5893219*^7, 23.5, 16.8, 2.731, 1.496, "", 
  "", 365.769, 6.05, "", "", 9.831, 0.9, 57.4, ""}, 
 {"SOM", "Africa", "Somalia", "2020-10-05", 3745., 0., 22.429, 99., 0., 0., 
  235.635, 0., 1.411, 6.229, 0., 0., 0.61, "", "", "", "", "", "", "", "", 
  "", "", "", "", "", "", "", "", "", "", "", "", "", "", "", "", "", "", 
  52.78, 1.5893219*^7, 23.5, 16.8, 2.731, 1.496, "", "", 365.769, 6.05, "", 
  "", 9.831, 0.9, 57.4, ""}, {"SOM", "Africa", "Somalia", "2020-10-06", 
  3745., 0., 22.429, 99., 0., 0., 235.635, 0., 1.411, 6.229, 0., 0., 0.62, 
  "", "", "", "", "", "", "", "", "", "", "", "", "", "", "", "", "", "", "", 
  "", "", "", "", "", "", "", 52.78, 1.5893219*^7, 23.5, 16.8, 2.731, 1.496, 
  "", "", 365.769, 6.05, "", "", 9.831, 0.9, 57.4, ""}, 
 {"SOM", "Africa", "Somalia", "2020-10-07", 3745., 0., 22.429, 99., 0., 0., 
  235.635, 0., 1.411, 6.229, 0., 0., 0.63, "", "", "", "", "", "", "", "", 
  "", "", "", "", "", "", "", "", "", "", "", "", "", "", "", "", "", "", 
  52.78, 1.5893219*^7, 23.5, 16.8, 2.731, 1.496, "", "", 365.769, 6.05, "", 
  "", 9.831, 0.9, 57.4, ""}, {"SOM", "Africa", "Somalia", "2020-10-08", 
  3745., 0., 21.714, 99., 0., 0., 235.635, 0., 1.366, 6.229, 0., 0., 0.64, 
  "", "", "", "", "", "", "", "", "", "", "", "", "", "", "", "", "", "", "", 
  "", "", "", "", "", "", "", 52.78, 1.5893219*^7, 23.5, 16.8, 2.731, 1.496, 
  "", "", 365.769, 6.05, "", "", 9.831, 0.9, 57.4, ""}, 
 {"SOM", "Africa", "Somalia", "2020-10-09", 3745., 0., 21.714, 99., 0., 0., 
  235.635, 0., 1.366, 6.229, 0., 0., 0.66, "", "", "", "", "", "", "", "", 
  "", "", "", "", "", "", "", "", "", "", "", "", "", "", "", "", "", "", 
  41.67, 1.5893219*^7, 23.5, 16.8, 2.731, 1.496, "", "", 365.769, 6.05, "", 
  "", 9.831, 0.9, 57.4, ""}, {"SOM", "Africa", "Somalia", "2020-10-10", 
  3847., 102., 36.286, 99., 0., 0., 242.053, 6.418, 2.283, 6.229, 0., 0., 
  0.67, "", "", "", "", "", "", "", "", "", "", "", "", "", "", "", "", "", 
  "", "", "", "", "", "", "", "", "", 41.67, 1.5893219*^7, 23.5, 16.8, 2.731, 
  1.496, "", "", 365.769, 6.05, "", "", 9.831, 0.9, 57.4, ""}, 
 {"SOM", "Africa", "Somalia", "2020-10-11", 3864., 17., 17., 99., 0., 0., 
  243.123, 1.07, 1.07, 6.229, 0., 0., 0.66, "", "", "", "", "", "", "", "", 
  "", "", "", "", "", "", "", "", "", "", "", "", "", "", "", "", "", "", 
  41.67, 1.5893219*^7, 23.5, 16.8, 2.731, 1.496, "", "", 365.769, 6.05, "", 
  "", 9.831, 0.9, 57.4, ""}, {"SOM", "Africa", "Somalia", "2020-10-12", 
  3864., 0., 17., 99., 0., 0., 243.123, 0., 1.07, 6.229, 0., 0., 0.65, "", 
  "", "", "", "", "", "", "", "", "", "", "", "", "", "", "", "", "", "", "", 
  "", "", "", "", "", "", 41.67, 1.5893219*^7, 23.5, 16.8, 2.731, 1.496, "", 
  "", 365.769, 6.05, "", "", 9.831, 0.9, 57.4, ""}, 
 {"SOM", "Africa", "Somalia", "2020-10-13", 3864., 0., 17., 99., 0., 0., 
  243.123, 0., 1.07, 6.229, 0., 0., 0.65, "", "", "", "", "", "", "", "", "", 
  "", "", "", "", "", "", "", "", "", "", "", "", "", "", "", "", "", 41.67, 
  1.5893219*^7, 23.5, 16.8, 2.731, 1.496, "", "", 365.769, 6.05, "", "", 
  9.831, 0.9, 57.4, ""}, {"SOM", "Africa", "Somalia", "2020-10-14", 3864., 
  0., 17., 99., 0., 0., 243.123, 0., 1.07, 6.229, 0., 0., 0.64, "", "", "", 
  "", "", "", "", "", "", "", "", "", "", "", "", "", "", "", "", "", "", "", 
  "", "", "", "", 41.67, 1.5893219*^7, 23.5, 16.8, 2.731, 1.496, "", "", 
  365.769, 6.05, "", "", 9.831, 0.9, 57.4, ""}, 
 {"SOM", "Africa", "Somalia", "2020-10-15", 3864., 0., 17., 99., 0., 0., 
  243.123, 0., 1.07, 6.229, 0., 0., 0.64, "", "", "", "", "", "", "", "", "", 
  "", "", "", "", "", "", "", "", "", "", "", "", "", "", "", "", "", 41.67, 
  1.5893219*^7, 23.5, 16.8, 2.731, 1.496, "", "", 365.769, 6.05, "", "", 
  9.831, 0.9, 57.4, ""}, {"SOM", "Africa", "Somalia", "2020-10-16", 3864., 
  0., 17., 99., 0., 0., 243.123, 0., 1.07, 6.229, 0., 0., 0.64, "", "", "", 
  "", "", "", "", "", "", "", "", "", "", "", "", "", "", "", "", "", "", "", 
  "", "", "", "", 36.11, 1.5893219*^7, 23.5, 16.8, 2.731, 1.496, "", "", 
  365.769, 6.05, "", "", 9.831, 0.9, 57.4, ""}, 
 {"SOM", "Africa", "Somalia", "2020-10-17", 3864., 0., 2.429, 99., 0., 0., 
  243.123, 0., 0.153, 6.229, 0., 0., 0.64, "", "", "", "", "", "", "", "", 
  "", "", "", "", "", "", "", "", "", "", "", "", "", "", "", "", "", "", 
  36.11, 1.5893219*^7, 23.5, 16.8, 2.731, 1.496, "", "", 365.769, 6.05, "", 
  "", 9.831, 0.9, 57.4, ""}, {"SOM", "Africa", "Somalia", "2020-10-18", 
  3864., 0., 0., 99., 0., 0., 243.123, 0., 0., 6.229, 0., 0., 0.65, "", "", 
  "", "", "", "", "", "", "", "", "", "", "", "", "", "", "", "", "", "", "", 
  "", "", "", "", "", 36.11, 1.5893219*^7, 23.5, 16.8, 2.731, 1.496, "", "", 
  365.769, 6.05, "", "", 9.831, 0.9, 57.4, ""}, 
 {"SOM", "Africa", "Somalia", "2020-10-19", 3890., 26., 3.714, 99., 0., 0., 
  244.758, 1.636, 0.234, 6.229, 0., 0., 0.65, "", "", "", "", "", "", "", "", 
  "", "", "", "", "", "", "", "", "", "", "", "", "", "", "", "", "", "", 
  36.11, 1.5893219*^7, 23.5, 16.8, 2.731, 1.496, "", "", 365.769, 6.05, "", 
  "", 9.831, 0.9, 57.4, ""}, {"SOM", "Africa", "Somalia", "2020-10-20", 
  3890., 0., 3.714, 101., 2., 0.286, 244.758, 0., 0.234, 6.355, 0.126, 0.018, 
  0.65, "", "", "", "", "", "", "", "", "", "", "", "", "", "", "", "", "", 
  "", "", "", "", "", "", "", "", "", 36.11, 1.5893219*^7, 23.5, 16.8, 2.731, 
  1.496, "", "", 365.769, 6.05, "", "", 9.831, 0.9, 57.4, ""}, 
 {"SOM", "Africa", "Somalia", "2020-10-21", 3890., 0., 3.714, 101., 0., 
  0.286, 244.758, 0., 0.234, 6.355, 0., 0.018, 0.66, "", "", "", "", "", "", 
  "", "", "", "", "", "", "", "", "", "", "", "", "", "", "", "", "", "", "", 
  "", 36.11, 1.5893219*^7, 23.5, 16.8, 2.731, 1.496, "", "", 365.769, 6.05, 
  "", "", 9.831, 0.9, 57.4, ""}, {"SOM", "Africa", "Somalia", "2020-10-22", 
  3897., 7., 4.714, 102., 1., 0.429, 245.199, 0.44, 0.297, 6.418, 0.063, 
  0.027, 0.66, "", "", "", "", "", "", "", "", "", "", "", "", "", "", "", 
  "", "", "", "", "", "", "", "", "", "", "", 36.11, 1.5893219*^7, 23.5, 
  16.8, 2.731, 1.496, "", "", 365.769, 6.05, "", "", 9.831, 0.9, 57.4, ""}, 
 {"SOM", "Africa", "Somalia", "2020-10-23", 3897., 0., 4.714, 102., 0., 
  0.429, 245.199, 0., 0.297, 6.418, 0., 0.027, 0.66, "", "", "", "", "", "", 
  "", "", "", "", "", "", "", "", "", "", "", "", "", "", "", "", "", "", "", 
  "", 36.11, 1.5893219*^7, 23.5, 16.8, 2.731, 1.496, "", "", 365.769, 6.05, 
  "", "", 9.831, 0.9, 57.4, ""}, {"SOM", "Africa", "Somalia", "2020-10-24", 
  3897., 0., 4.714, 102., 0., 0.429, 245.199, 0., 0.297, 6.418, 0., 0.027, 
  0.66, "", "", "", "", "", "", "", "", "", "", "", "", "", "", "", "", "", 
  "", "", "", "", "", "", "", "", "", 36.11, 1.5893219*^7, 23.5, 16.8, 2.731, 
  1.496, "", "", 365.769, 6.05, "", "", 9.831, 0.9, 57.4, ""}, 
 {"SOM", "Africa", "Somalia", "2020-10-25", 3941., 44., 11., 104., 2., 0.714, 
  247.967, 2.768, 0.692, 6.544, 0.126, 0.045, 0.67, "", "", "", "", "", "", 
  "", "", "", "", "", "", "", "", "", "", "", "", "", "", "", "", "", "", "", 
  "", 36.11, 1.5893219*^7, 23.5, 16.8, 2.731, 1.496, "", "", 365.769, 6.05, 
  "", "", 9.831, 0.9, 57.4, ""}, {"SOM", "Africa", "Somalia", "2020-10-26", 
  3941., 0., 7.286, 104., 0., 0.714, 247.967, 0., 0.458, 6.544, 0., 0.045, 
  0.65, "", "", "", "", "", "", "", "", "", "", "", "", "", "", "", "", "", 
  "", "", "", "", "", "", "", "", "", 36.11, 1.5893219*^7, 23.5, 16.8, 2.731, 
  1.496, "", "", 365.769, 6.05, "", "", 9.831, 0.9, 57.4, ""}, 
 {"SOM", "Africa", "Somalia", "2020-10-27", 3941., 0., 7.286, 104., 0., 
  0.429, 247.967, 0., 0.458, 6.544, 0., 0.027, 0.64, "", "", "", "", "", "", 
  "", "", "", "", "", "", "", "", "", "", "", "", "", "", "", "", "", "", "", 
  "", 36.11, 1.5893219*^7, 23.5, 16.8, 2.731, 1.496, "", "", 365.769, 6.05, 
  "", "", 9.831, 0.9, 57.4, ""}, {"SOM", "Africa", "Somalia", "2020-10-28", 
  3941., 0., 7.286, 104., 0., 0.429, 247.967, 0., 0.458, 6.544, 0., 0.027, 
  0.63, "", "", "", "", "", "", "", "", "", "", "", "", "", "", "", "", "", 
  "", "", "", "", "", "", "", "", "", 36.11, 1.5893219*^7, 23.5, 16.8, 2.731, 
  1.496, "", "", 365.769, 6.05, "", "", 9.831, 0.9, 57.4, ""}, 
 {"SOM", "Africa", "Somalia", "2020-10-29", 3941., 0., 6.286, 104., 0., 
  0.286, 247.967, 0., 0.395, 6.544, 0., 0.018, 0.62, "", "", "", "", "", "", 
  "", "", "", "", "", "", "", "", "", "", "", "", "", "", "", "", "", "", "", 
  "", 36.11, 1.5893219*^7, 23.5, 16.8, 2.731, 1.496, "", "", 365.769, 6.05, 
  "", "", 9.831, 0.9, 57.4, ""}, {"SOM", "Africa", "Somalia", "2020-10-30", 
  3941., 0., 6.286, 104., 0., 0.286, 247.967, 0., 0.395, 6.544, 0., 0.018, 
  0.61, "", "", "", "", "", "", "", "", "", "", "", "", "", "", "", "", "", 
  "", "", "", "", "", "", "", "", "", 36.11, 1.5893219*^7, 23.5, 16.8, 2.731, 
  1.496, "", "", 365.769, 6.05, "", "", 9.831, 0.9, 57.4, ""}, 
 {"SOM", "Africa", "Somalia", "2020-10-31", 3941., 0., 6.286, 104., 0., 
  0.286, 247.967, 0., 0.395, 6.544, 0., 0.018, 0.61, "", "", "", "", "", "", 
  "", "", "", "", "", "", "", "", "", "", "", "", "", "", "", "", "", "", "", 
  "", 36.11, 1.5893219*^7, 23.5, 16.8, 2.731, 1.496, "", "", 365.769, 6.05, 
  "", "", 9.831, 0.9, 57.4, ""}, {"SOM", "Africa", "Somalia", "2020-11-01", 
  3941., 0., 0., 104., 0., 0., 247.967, 0., 0., 6.544, 0., 0., 0.6, "", "", 
  "", "", "", "", "", "", "", "", "", "", "", "", "", "", "", "", "", "", "", 
  "", "", "", "", "", 36.11, 1.5893219*^7, 23.5, 16.8, 2.731, 1.496, "", "", 
  365.769, 6.05, "", "", 9.831, 0.9, 57.4, ""}, 
 {"SOM", "Africa", "Somalia", "2020-11-02", 3941., 0., 0., 104., 0., 0., 
  247.967, 0., 0., 6.544, 0., 0., 0.6, "", "", "", "", "", "", "", "", "", 
  "", "", "", "", "", "", "", "", "", "", "", "", "", "", "", "", "", 36.11, 
  1.5893219*^7, 23.5, 16.8, 2.731, 1.496, "", "", 365.769, 6.05, "", "", 
  9.831, 0.9, 57.4, ""}, {"SOM", "Africa", "Somalia", "2020-11-03", 4229., 
  288., 41.143, 107., 3., 0.429, 266.088, 18.121, 2.589, 6.732, 0.189, 0.027, 
  0.6, "", "", "", "", "", "", "", "", "", "", "", "", "", "", "", "", "", 
  "", "", "", "", "", "", "", "", "", 36.11, 1.5893219*^7, 23.5, 16.8, 2.731, 
  1.496, "", "", 365.769, 6.05, "", "", 9.831, 0.9, 57.4, ""}, 
 {"SOM", "Africa", "Somalia", "2020-11-04", 4229., 0., 41.143, 107., 0., 
  0.429, 266.088, 0., 2.589, 6.732, 0., 0.027, 0.6, "", "", "", "", "", "", 
  "", "", "", "", "", "", "", "", "", "", "", "", "", "", "", "", "", "", "", 
  "", 36.11, 1.5893219*^7, 23.5, 16.8, 2.731, 1.496, "", "", 365.769, 6.05, 
  "", "", 9.831, 0.9, 57.4, ""}, {"SOM", "Africa", "Somalia", "2020-11-05", 
  4229., 0., 41.143, 107., 0., 0.429, 266.088, 0., 2.589, 6.732, 0., 0.027, 
  0.6, "", "", "", "", "", "", "", "", "", "", "", "", "", "", "", "", "", 
  "", "", "", "", "", "", "", "", "", 36.11, 1.5893219*^7, 23.5, 16.8, 2.731, 
  1.496, "", "", 365.769, 6.05, "", "", 9.831, 0.9, 57.4, ""}, 
 {"SOM", "Africa", "Somalia", "2020-11-06", 4229., 0., 41.143, 107., 0., 
  0.429, 266.088, 0., 2.589, 6.732, 0., 0.027, 0.61, "", "", "", "", "", "", 
  "", "", "", "", "", "", "", "", "", "", "", "", "", "", "", "", "", "", "", 
  "", 36.11, 1.5893219*^7, 23.5, 16.8, 2.731, 1.496, "", "", 365.769, 6.05, 
  "", "", 9.831, 0.9, 57.4, ""}, {"SOM", "Africa", "Somalia", "2020-11-07", 
  4229., 0., 41.143, 107., 0., 0.429, 266.088, 0., 2.589, 6.732, 0., 0.027, 
  0.61, "", "", "", "", "", "", "", "", "", "", "", "", "", "", "", "", "", 
  "", "", "", "", "", "", "", "", "", 36.11, 1.5893219*^7, 23.5, 16.8, 2.731, 
  1.496, "", "", 365.769, 6.05, "", "", 9.831, 0.9, 57.4, ""}, 
 {"SOM", "Africa", "Somalia", "2020-11-08", 4229., 0., 41.143, 107., 0., 
  0.429, 266.088, 0., 2.589, 6.732, 0., 0.027, 0.62, "", "", "", "", "", "", 
  "", "", "", "", "", "", "", "", "", "", "", "", "", "", "", "", "", "", "", 
  "", 37.96, 1.5893219*^7, 23.5, 16.8, 2.731, 1.496, "", "", 365.769, 6.05, 
  "", "", 9.831, 0.9, 57.4, ""}, {"SOM", "Africa", "Somalia", "2020-11-09", 
  4301., 72., 51.429, 107., 0., 0.429, 270.619, 4.53, 3.236, 6.732, 0., 
  0.027, 0.63, "", "", "", "", "", "", "", "", "", "", "", "", "", "", "", 
  "", "", "", "", "", "", "", "", "", "", "", 37.96, 1.5893219*^7, 23.5, 
  16.8, 2.731, 1.496, "", "", 365.769, 6.05, "", "", 9.831, 0.9, 57.4, ""}, 
 {"SOM", "Africa", "Somalia", "2020-11-10", 4301., 0., 10.286, 107., 0., 0., 
  270.619, 0., 0.647, 6.732, 0., 0., 0.63, "", "", "", "", "", "", "", "", 
  "", "", "", "", "", "", "", "", "", "", "", "", "", "", "", "", "", "", 
  37.96, 1.5893219*^7, 23.5, 16.8, 2.731, 1.496, "", "", 365.769, 6.05, "", 
  "", 9.831, 0.9, 57.4, ""}, {"SOM", "Africa", "Somalia", "2020-11-11", 
  4301., 0., 10.286, 107., 0., 0., 270.619, 0., 0.647, 6.732, 0., 0., 0.63, 
  "", "", "", "", "", "", "", "", "", "", "", "", "", "", "", "", "", "", "", 
  "", "", "", "", "", "", "", 37.96, 1.5893219*^7, 23.5, 16.8, 2.731, 1.496, 
  "", "", 365.769, 6.05, "", "", 9.831, 0.9, 57.4, ""}, 
 {"SOM", "Africa", "Somalia", "2020-11-12", 4301., 0., 10.286, 107., 0., 0., 
  270.619, 0., 0.647, 6.732, 0., 0., 0.64, "", "", "", "", "", "", "", "", 
  "", "", "", "", "", "", "", "", "", "", "", "", "", "", "", "", "", "", 
  37.96, 1.5893219*^7, 23.5, 16.8, 2.731, 1.496, "", "", 365.769, 6.05, "", 
  "", 9.831, 0.9, 57.4, ""}, {"SOM", "Africa", "Somalia", "2020-11-13", 
  4301., 0., 10.286, 107., 0., 0., 270.619, 0., 0.647, 6.732, 0., 0., 0.64, 
  "", "", "", "", "", "", "", "", "", "", "", "", "", "", "", "", "", "", "", 
  "", "", "", "", "", "", "", 37.96, 1.5893219*^7, 23.5, 16.8, 2.731, 1.496, 
  "", "", 365.769, 6.05, "", "", 9.831, 0.9, 57.4, ""}, 
 {"SOM", "Africa", "Somalia", "2020-11-14", 4301., 0., 10.286, 107., 0., 0., 
  270.619, 0., 0.647, 6.732, 0., 0., 0.65, "", "", "", "", "", "", "", "", 
  "", "", "", "", "", "", "", "", "", "", "", "", "", "", "", "", "", "", 
  37.96, 1.5893219*^7, 23.5, 16.8, 2.731, 1.496, "", "", 365.769, 6.05, "", 
  "", 9.831, 0.9, 57.4, ""}, {"SOM", "Africa", "Somalia", "2020-11-15", 
  4301., 0., 10.286, 107., 0., 0., 270.619, 0., 0.647, 6.732, 0., 0., 0.66, 
  "", "", "", "", "", "", "", "", "", "", "", "", "", "", "", "", "", "", "", 
  "", "", "", "", "", "", "", 37.96, 1.5893219*^7, 23.5, 16.8, 2.731, 1.496, 
  "", "", 365.769, 6.05, "", "", 9.831, 0.9, 57.4, ""}, 
 {"SOM", "Africa", "Somalia", "2020-11-16", 4301., 0., 0., 107., 0., 0., 
  270.619, 0., 0., 6.732, 0., 0., 0.67, "", "", "", "", "", "", "", "", "", 
  "", "", "", "", "", "", "", "", "", "", "", "", "", "", "", "", "", 37.96, 
  1.5893219*^7, 23.5, 16.8, 2.731, 1.496, "", "", 365.769, 6.05, "", "", 
  9.831, 0.9, 57.4, ""}, {"SOM", "Africa", "Somalia", "2020-11-17", 4382., 
  81., 11.571, 108., 1., 0.143, 275.715, 5.097, 0.728, 6.795, 0.063, 0.009, 
  0.69, "", "", "", "", "", "", "", "", "", "", "", "", "", "", "", "", "", 
  "", "", "", "", "", "", "", "", "", 37.96, 1.5893219*^7, 23.5, 16.8, 2.731, 
  1.496, "", "", 365.769, 6.05, "", "", 9.831, 0.9, 57.4, ""}, 
 {"SOM", "Africa", "Somalia", "2020-11-18", 4382., 0., 11.571, 108., 0., 
  0.143, 275.715, 0., 0.728, 6.795, 0., 0.009, 0.68, "", "", "", "", "", "", 
  "", "", "", "", "", "", "", "", "", "", "", "", "", "", "", "", "", "", "", 
  "", 37.96, 1.5893219*^7, 23.5, 16.8, 2.731, 1.496, "", "", 365.769, 6.05, 
  "", "", 9.831, 0.9, 57.4, ""}, {"SOM", "Africa", "Somalia", "2020-11-19", 
  4382., 0., 11.571, 108., 0., 0.143, 275.715, 0., 0.728, 6.795, 0., 0.009, 
  0.67, "", "", "", "", "", "", "", "", "", "", "", "", "", "", "", "", "", 
  "", "", "", "", "", "", "", "", "", 37.96, 1.5893219*^7, 23.5, 16.8, 2.731, 
  1.496, "", "", 365.769, 6.05, "", "", 9.831, 0.9, 57.4, ""}, 
 {"SOM", "Africa", "Somalia", "2020-11-20", 4382., 0., 11.571, 108., 0., 
  0.143, 275.715, 0., 0.728, 6.795, 0., 0.009, 0.66, "", "", "", "", "", "", 
  "", "", "", "", "", "", "", "", "", "", "", "", "", "", "", "", "", "", "", 
  "", 37.96, 1.5893219*^7, 23.5, 16.8, 2.731, 1.496, "", "", 365.769, 6.05, 
  "", "", 9.831, 0.9, 57.4, ""}, {"SOM", "Africa", "Somalia", "2020-11-21", 
  4382., 0., 11.571, 108., 0., 0.143, 275.715, 0., 0.728, 6.795, 0., 0.009, 
  0.66, "", "", "", "", "", "", "", "", "", "", "", "", "", "", "", "", "", 
  "", "", "", "", "", "", "", "", "", 37.96, 1.5893219*^7, 23.5, 16.8, 2.731, 
  1.496, "", "", 365.769, 6.05, "", "", 9.831, 0.9, 57.4, ""}, 
 {"SOM", "Africa", "Somalia", "2020-11-22", 4445., 63., 20.571, 113., 5., 
  0.857, 279.679, 3.964, 1.294, 7.11, 0.315, 0.054, 0.65, "", "", "", "", "", 
  "", "", "", "", "", "", "", "", "", "", "", "", "", "", "", "", "", "", "", 
  "", "", 37.96, 1.5893219*^7, 23.5, 16.8, 2.731, 1.496, "", "", 365.769, 
  6.05, "", "", 9.831, 0.9, 57.4, ""}, {"SOM", "Africa", "Somalia", 
  "2020-11-23", 4445., 0., 20.571, 113., 0., 0.857, 279.679, 0., 1.294, 7.11, 
  0., 0.054, 0.63, "", "", "", "", "", "", "", "", "", "", "", "", "", "", 
  "", "", "", "", "", "", "", "", "", "", "", "", 37.96, 1.5893219*^7, 23.5, 
  16.8, 2.731, 1.496, "", "", 365.769, 6.05, "", "", 9.831, 0.9, 57.4, ""}, 
 {"SOM", "Africa", "Somalia", "2020-11-24", 4445., 0., 9., 113., 0., 0.714, 
  279.679, 0., 0.566, 7.11, 0., 0.045, 0.62, "", "", "", "", "", "", "", "", 
  "", "", "", "", "", "", "", "", "", "", "", "", "", "", "", "", "", "", 
  37.96, 1.5893219*^7, 23.5, 16.8, 2.731, 1.496, "", "", 365.769, 6.05, "", 
  "", 9.831, 0.9, 57.4, ""}, {"SOM", "Africa", "Somalia", "2020-11-25", 
  4445., 0., 9., 113., 0., 0.714, 279.679, 0., 0.566, 7.11, 0., 0.045, 0.6, 
  "", "", "", "", "", "", "", "", "", "", "", "", "", "", "", "", "", "", "", 
  "", "", "", "", "", "", "", 37.96, 1.5893219*^7, 23.5, 16.8, 2.731, 1.496, 
  "", "", 365.769, 6.05, "", "", 9.831, 0.9, 57.4, ""}, 
 {"SOM", "Africa", "Somalia", "2020-11-26", 4451., 6., 9.857, 113., 0., 
  0.714, 280.057, 0.378, 0.62, 7.11, 0., 0.045, 0.59, "", "", "", "", "", "", 
  "", "", "", "", "", "", "", "", "", "", "", "", "", "", "", "", "", "", "", 
  "", 37.96, 1.5893219*^7, 23.5, 16.8, 2.731, 1.496, "", "", 365.769, 6.05, 
  "", "", 9.831, 0.9, 57.4, ""}, {"SOM", "Africa", "Somalia", "2020-11-27", 
  4451., 0., 9.857, 113., 0., 0.714, 280.057, 0., 0.62, 7.11, 0., 0.045, 
  0.58, "", "", "", "", "", "", "", "", "", "", "", "", "", "", "", "", "", 
  "", "", "", "", "", "", "", "", "", 37.96, 1.5893219*^7, 23.5, 16.8, 2.731, 
  1.496, "", "", 365.769, 6.05, "", "", 9.831, 0.9, 57.4, ""}, 
 {"SOM", "Africa", "Somalia", "2020-11-28", 4451., 0., 9.857, 113., 0., 
  0.714, 280.057, 0., 0.62, 7.11, 0., 0.045, 0.57, "", "", "", "", "", "", 
  "", "", "", "", "", "", "", "", "", "", "", "", "", "", "", "", "", "", "", 
  "", 37.96, 1.5893219*^7, 23.5, 16.8, 2.731, 1.496, "", "", 365.769, 6.05, 
  "", "", 9.831, 0.9, 57.4, ""}, {"SOM", "Africa", "Somalia", "2020-11-29", 
  4451., 0., 0.857, 113., 0., 0., 280.057, 0., 0.054, 7.11, 0., 0., 0.56, "", 
  "", "", "", "", "", "", "", "", "", "", "", "", "", "", "", "", "", "", "", 
  "", "", "", "", "", "", 37.96, 1.5893219*^7, 23.5, 16.8, 2.731, 1.496, "", 
  "", 365.769, 6.05, "", "", 9.831, 0.9, 57.4, ""}, 
 {"SOM", "Africa", "Somalia", "2020-11-30", 4451., 0., 0.857, 113., 0., 0., 
  280.057, 0., 0.054, 7.11, 0., 0., 0.55, "", "", "", "", "", "", "", "", "", 
  "", "", "", "", "", "", "", "", "", "", "", "", "", "", "", "", "", 37.96, 
  1.5893219*^7, 23.5, 16.8, 2.731, 1.496, "", "", 365.769, 6.05, "", "", 
  9.831, 0.9, 57.4, ""}, {"SOM", "Africa", "Somalia", "2020-12-01", 4451., 
  0., 0.857, 113., 0., 0., 280.057, 0., 0.054, 7.11, 0., 0., 0.55, "", "", 
  "", "", "", "", "", "", "", "", "", "", "", "", "", "", "", "", "", "", "", 
  "", "", "", "", "", 37.96, 1.5893219*^7, 23.5, 16.8, 2.731, 1.496, "", "", 
  365.769, 6.05, "", "", 9.831, 0.9, 57.4, ""}, 
 {"SOM", "Africa", "Somalia", "2020-12-02", 4525., 74., 11.429, 121., 8., 
  1.143, 284.713, 4.656, 0.719, 7.613, 0.503, 0.072, 0.54, "", "", "", "", 
  "", "", "", "", "", "", "", "", "", "", "", "", "", "", "", "", "", "", "", 
  "", "", "", 37.96, 1.5893219*^7, 23.5, 16.8, 2.731, 1.496, "", "", 365.769, 
  6.05, "", "", 9.831, 0.9, 57.4, ""}, {"SOM", "Africa", "Somalia", 
  "2020-12-03", 4525., 0., 10.571, 121., 0., 1.143, 284.713, 0., 0.665, 
  7.613, 0., 0.072, 0.54, "", "", "", "", "", "", "", "", "", "", "", "", "", 
  "", "", "", "", "", "", "", "", "", "", "", "", "", 37.96, 1.5893219*^7, 
  23.5, 16.8, 2.731, 1.496, "", "", 365.769, 6.05, "", "", 9.831, 0.9, 57.4, 
  ""}, {"SOM", "Africa", "Somalia", "2020-12-04", 4525., 0., 10.571, 121., 
  0., 1.143, 284.713, 0., 0.665, 7.613, 0., 0.072, 0.54, "", "", "", "", "", 
  "", "", "", "", "", "", "", "", "", "", "", "", "", "", "", "", "", "", "", 
  "", "", 37.96, 1.5893219*^7, 23.5, 16.8, 2.731, 1.496, "", "", 365.769, 
  6.05, "", "", 9.831, 0.9, 57.4, ""}, {"SOM", "Africa", "Somalia", 
  "2020-12-05", 4525., 0., 10.571, 121., 0., 1.143, 284.713, 0., 0.665, 
  7.613, 0., 0.072, 0.54, "", "", "", "", "", "", "", "", "", "", "", "", "", 
  "", "", "", "", "", "", "", "", "", "", "", "", "", 37.96, 1.5893219*^7, 
  23.5, 16.8, 2.731, 1.496, "", "", 365.769, 6.05, "", "", 9.831, 0.9, 57.4, 
  ""}, {"SOM", "Africa", "Somalia", "2020-12-06", 4525., 0., 10.571, 121., 
  0., 1.143, 284.713, 0., 0.665, 7.613, 0., 0.072, 0.54, "", "", "", "", "", 
  "", "", "", "", "", "", "", "", "", "", "", "", "", "", "", "", "", "", "", 
  "", "", 37.96, 1.5893219*^7, 23.5, 16.8, 2.731, 1.496, "", "", 365.769, 
  6.05, "", "", 9.831, 0.9, 57.4, ""}, {"SOM", "Africa", "Somalia", 
  "2020-12-07", 4579., 54., 18.286, 121., 0., 1.143, 288.11, 3.398, 1.151, 
  7.613, 0., 0.072, 0.54, "", "", "", "", "", "", "", "", "", "", "", "", "", 
  "", "", "", "", "", "", "", "", "", "", "", "", "", 37.96, 1.5893219*^7, 
  23.5, 16.8, 2.731, 1.496, "", "", 365.769, 6.05, "", "", 9.831, 0.9, 57.4, 
  ""}, {"SOM", "Africa", "Somalia", "2020-12-08", 4579., 0., 18.286, 121., 
  0., 1.143, 288.11, 0., 1.151, 7.613, 0., 0.072, 0.53, "", "", "", "", "", 
  "", "", "", "", "", "", "", "", "", "", "", "", "", "", "", "", "", "", "", 
  "", "", 37.96, 1.5893219*^7, 23.5, 16.8, 2.731, 1.496, "", "", 365.769, 
  6.05, "", "", 9.831, 0.9, 57.4, ""}, {"SOM", "Africa", "Somalia", 
  "2020-12-09", 4579., 0., 7.714, 121., 0., 0., 288.11, 0., 0.485, 7.613, 0., 
  0., 0.52, "", "", "", "", "", "", "", "", "", "", "", "", "", "", "", "", 
  "", "", "", "", "", "", "", "", "", "", 37.96, 1.5893219*^7, 23.5, 16.8, 
  2.731, 1.496, "", "", 365.769, 6.05, "", "", 9.831, 0.9, 57.4, ""}, 
 {"SOM", "Africa", "Somalia", "2020-12-10", 4579., 0., 7.714, 121., 0., 0., 
  288.11, 0., 0.485, 7.613, 0., 0., 0.5, "", "", "", "", "", "", "", "", "", 
  "", "", "", "", "", "", "", "", "", "", "", "", "", "", "", "", "", 37.96, 
  1.5893219*^7, 23.5, 16.8, 2.731, 1.496, "", "", 365.769, 6.05, "", "", 
  9.831, 0.9, 57.4, ""}, {"SOM", "Africa", "Somalia", "2020-12-11", 4579., 
  0., 7.714, 121., 0., 0., 288.11, 0., 0.485, 7.613, 0., 0., 0.49, "", "", 
  "", "", "", "", "", "", "", "", "", "", "", "", "", "", "", "", "", "", "", 
  "", "", "", "", "", 37.96, 1.5893219*^7, 23.5, 16.8, 2.731, 1.496, "", "", 
  365.769, 6.05, "", "", 9.831, 0.9, 57.4, ""}, 
 {"SOM", "Africa", "Somalia", "2020-12-12", 4579., 0., 7.714, 121., 0., 0., 
  288.11, 0., 0.485, 7.613, 0., 0., 0.48, "", "", "", "", "", "", "", "", "", 
  "", "", "", "", "", "", "", "", "", "", "", "", "", "", "", "", "", 37.96, 
  1.5893219*^7, 23.5, 16.8, 2.731, 1.496, "", "", 365.769, 6.05, "", "", 
  9.831, 0.9, 57.4, ""}, {"SOM", "Africa", "Somalia", "2020-12-13", 4579., 
  0., 7.714, 121., 0., 0., 288.11, 0., 0.485, 7.613, 0., 0., 0.47, "", "", 
  "", "", "", "", "", "", "", "", "", "", "", "", "", "", "", "", "", "", "", 
  "", "", "", "", "", 37.96, 1.5893219*^7, 23.5, 16.8, 2.731, 1.496, "", "", 
  365.769, 6.05, "", "", 9.831, 0.9, 57.4, ""}, 
 {"SOM", "Africa", "Somalia", "2020-12-14", 4579., 0., 0., 121., 0., 0., 
  288.11, 0., 0., 7.613, 0., 0., 0.46, "", "", "", "", "", "", "", "", "", 
  "", "", "", "", "", "", "", "", "", "", "", "", "", "", "", "", "", 37.96, 
  1.5893219*^7, 23.5, 16.8, 2.731, 1.496, "", "", 365.769, 6.05, "", "", 
  9.831, 0.9, 57.4, ""}, {"SOM", "Africa", "Somalia", "2020-12-15", 4579., 
  0., 0., 121., 0., 0., 288.11, 0., 0., 7.613, 0., 0., 0.46, "", "", "", "", 
  "", "", "", "", "", "", "", "", "", "", "", "", "", "", "", "", "", "", "", 
  "", "", "", 37.96, 1.5893219*^7, 23.5, 16.8, 2.731, 1.496, "", "", 365.769, 
  6.05, "", "", 9.831, 0.9, 57.4, ""}, {"SOM", "Africa", "Somalia", 
  "2020-12-16", 4579., 0., 0., 121., 0., 0., 288.11, 0., 0., 7.613, 0., 0., 
  0.46, "", "", "", "", "", "", "", "", "", "", "", "", "", "", "", "", "", 
  "", "", "", "", "", "", "", "", "", 37.96, 1.5893219*^7, 23.5, 16.8, 2.731, 
  1.496, "", "", 365.769, 6.05, "", "", 9.831, 0.9, 57.4, ""}, 
 {"SOM", "Africa", "Somalia", "2020-12-17", 4662., 83., 11.857, 124., 3., 
  0.429, 293.333, 5.222, 0.746, 7.802, 0.189, 0.027, 0.45, "", "", "", "", 
  "", "", "", "", "", "", "", "", "", "", "", "", "", "", "", "", "", "", "", 
  "", "", "", 37.96, 1.5893219*^7, 23.5, 16.8, 2.731, 1.496, "", "", 365.769, 
  6.05, "", "", 9.831, 0.9, 57.4, ""}, {"SOM", "Africa", "Somalia", 
  "2020-12-18", 4662., 0., 11.857, 124., 0., 0.429, 293.333, 0., 0.746, 
  7.802, 0., 0.027, 0.45, "", "", "", "", "", "", "", "", "", "", "", "", "", 
  "", "", "", "", "", "", "", "", "", "", "", "", "", 37.96, 1.5893219*^7, 
  23.5, 16.8, 2.731, 1.496, "", "", 365.769, 6.05, "", "", 9.831, 0.9, 57.4, 
  ""}, {"SOM", "Africa", "Somalia", "2020-12-19", 4662., 0., 11.857, 124., 
  0., 0.429, 293.333, 0., 0.746, 7.802, 0., 0.027, 0.45, "", "", "", "", "", 
  "", "", "", "", "", "", "", "", "", "", "", "", "", "", "", "", "", "", "", 
  "", "", 37.96, 1.5893219*^7, 23.5, 16.8, 2.731, 1.496, "", "", 365.769, 
  6.05, "", "", 9.831, 0.9, 57.4, ""}, {"SOM", "Africa", "Somalia", 
  "2020-12-20", 4662., 0., 11.857, 124., 0., 0.429, 293.333, 0., 0.746, 
  7.802, 0., 0.027, 0.45, "", "", "", "", "", "", "", "", "", "", "", "", "", 
  "", "", "", "", "", "", "", "", "", "", "", "", "", 37.96, 1.5893219*^7, 
  23.5, 16.8, 2.731, 1.496, "", "", 365.769, 6.05, "", "", 9.831, 0.9, 57.4, 
  ""}, {"SOM", "Africa", "Somalia", "2020-12-21", 4662., 0., 11.857, 124., 
  0., 0.429, 293.333, 0., 0.746, 7.802, 0., 0.027, 0.45, "", "", "", "", "", 
  "", "", "", "", "", "", "", "", "", "", "", "", "", "", "", "", "", "", "", 
  "", "", 37.96, 1.5893219*^7, 23.5, 16.8, 2.731, 1.496, "", "", 365.769, 
  6.05, "", "", 9.831, 0.9, 57.4, ""}, {"SOM", "Africa", "Somalia", 
  "2020-12-22", 4690., 28., 15.857, 127., 3., 0.857, 295.094, 1.762, 0.998, 
  7.991, 0.189, 0.054, 0.46, "", "", "", "", "", "", "", "", "", "", "", "", 
  "", "", "", "", "", "", "", "", "", "", "", "", "", "", 37.96, 
  1.5893219*^7, 23.5, 16.8, 2.731, 1.496, "", "", 365.769, 6.05, "", "", 
  9.831, 0.9, 57.4, ""}, {"SOM", "Africa", "Somalia", "2020-12-23", 4690., 
  0., 15.857, 127., 0., 0.857, 295.094, 0., 0.998, 7.991, 0., 0.054, 0.45, 
  "", "", "", "", "", "", "", "", "", "", "", "", "", "", "", "", "", "", "", 
  "", "", "", "", "", "", "", 37.96, 1.5893219*^7, 23.5, 16.8, 2.731, 1.496, 
  "", "", 365.769, 6.05, "", "", 9.831, 0.9, 57.4, ""}, 
 {"SOM", "Africa", "Somalia", "2020-12-24", 4690., 0., 4., 127., 0., 0.429, 
  295.094, 0., 0.252, 7.991, 0., 0.027, 0.45, "", "", "", "", "", "", "", "", 
  "", "", "", "", "", "", "", "", "", "", "", "", "", "", "", "", "", "", 
  37.96, 1.5893219*^7, 23.5, 16.8, 2.731, 1.496, "", "", 365.769, 6.05, "", 
  "", 9.831, 0.9, 57.4, ""}, {"SOM", "Africa", "Somalia", "2020-12-25", 
  4690., 0., 4., 127., 0., 0.429, 295.094, 0., 0.252, 7.991, 0., 0.027, 0.44, 
  "", "", "", "", "", "", "", "", "", "", "", "", "", "", "", "", "", "", "", 
  "", "", "", "", "", "", "", 37.96, 1.5893219*^7, 23.5, 16.8, 2.731, 1.496, 
  "", "", 365.769, 6.05, "", "", 9.831, 0.9, 57.4, ""}, 
 {"SOM", "Africa", "Somalia", "2020-12-26", 4690., 0., 4., 127., 0., 0.429, 
  295.094, 0., 0.252, 7.991, 0., 0.027, 0.44, "", "", "", "", "", "", "", "", 
  "", "", "", "", "", "", "", "", "", "", "", "", "", "", "", "", "", "", 
  37.96, 1.5893219*^7, 23.5, 16.8, 2.731, 1.496, "", "", 365.769, 6.05, "", 
  "", 9.831, 0.9, 57.4, ""}, {"SOM", "Africa", "Somalia", "2020-12-27", 
  4690., 0., 4., 127., 0., 0.429, 295.094, 0., 0.252, 7.991, 0., 0.027, 0.44, 
  "", "", "", "", "", "", "", "", "", "", "", "", "", "", "", "", "", "", "", 
  "", "", "", "", "", "", "", 37.96, 1.5893219*^7, 23.5, 16.8, 2.731, 1.496, 
  "", "", 365.769, 6.05, "", "", 9.831, 0.9, 57.4, ""}, 
 {"SOM", "Africa", "Somalia", "2020-12-28", 4690., 0., 4., 127., 0., 0.429, 
  295.094, 0., 0.252, 7.991, 0., 0.027, 0.44, "", "", "", "", "", "", "", "", 
  "", "", "", "", "", "", "", "", "", "", "", "", "", "", "", "", "", "", 
  37.96, 1.5893219*^7, 23.5, 16.8, 2.731, 1.496, "", "", 365.769, 6.05, "", 
  "", 9.831, 0.9, 57.4, ""}, {"SOM", "Africa", "Somalia", "2020-12-29", 
  4690., 0., 0., 127., 0., 0., 295.094, 0., 0., 7.991, 0., 0., 0.44, "", "", 
  "", "", "", "", "", "", "", "", "", "", "", "", "", "", "", "", "", "", "", 
  "", "", "", "", "", 37.96, 1.5893219*^7, 23.5, 16.8, 2.731, 1.496, "", "", 
  365.769, 6.05, "", "", 9.831, 0.9, 57.4, ""}, 
 {"SOM", "Africa", "Somalia", "2020-12-30", 4714., 24., 3.429, 130., 3., 
  0.429, 296.604, 1.51, 0.216, 8.18, 0.189, 0.027, 0.44, "", "", "", "", "", 
  "", "", "", "", "", "", "", "", "", "", "", "", "", "", "", "", "", "", "", 
  "", "", 37.96, 1.5893219*^7, 23.5, 16.8, 2.731, 1.496, "", "", 365.769, 
  6.05, "", "", 9.831, 0.9, 57.4, ""}, {"SOM", "Africa", "Somalia", 
  "2020-12-31", 4714., 0., 3.429, 130., 0., 0.429, 296.604, 0., 0.216, 8.18, 
  0., 0.027, 0.45, "", "", "", "", "", "", "", "", "", "", "", "", "", "", 
  "", "", "", "", "", "", "", "", "", "", "", "", 37.96, 1.5893219*^7, 23.5, 
  16.8, 2.731, 1.496, "", "", 365.769, 6.05, "", "", 9.831, 0.9, 57.4, ""}, 
 {"SOM", "Africa", "Somalia", "2021-01-01", 4714., 0., 3.429, 130., 0., 
  0.429, 296.604, 0., 0.216, 8.18, 0., 0.027, 0.45, "", "", "", "", "", "", 
  "", "", "", "", "", "", "", "", "", "", "", "", "", "", "", "", "", "", "", 
  "", 37.96, 1.5893219*^7, 23.5, 16.8, 2.731, 1.496, "", "", 365.769, 6.05, 
  "", "", 9.831, 0.9, 57.4, ""}, {"SOM", "Africa", "Somalia", "2021-01-02", 
  4714., 0., 3.429, 130., 0., 0.429, 296.604, 0., 0.216, 8.18, 0., 0.027, 
  0.46, "", "", "", "", "", "", "", "", "", "", "", "", "", "", "", "", "", 
  "", "", "", "", "", "", "", "", "", 37.96, 1.5893219*^7, 23.5, 16.8, 2.731, 
  1.496, "", "", 365.769, 6.05, "", "", 9.831, 0.9, 57.4, ""}, 
 {"SOM", "Africa", "Somalia", "2021-01-03", 4714., 0., 3.429, 130., 0., 
  0.429, 296.604, 0., 0.216, 8.18, 0., 0.027, 0.46, "", "", "", "", "", "", 
  "", "", "", "", "", "", "", "", "", "", "", "", "", "", "", "", "", "", "", 
  "", 21.3, 1.5893219*^7, 23.5, 16.8, 2.731, 1.496, "", "", 365.769, 6.05, 
  "", "", 9.831, 0.9, 57.4, ""}, {"SOM", "Africa", "Somalia", "2021-01-04", 
  4714., 0., 3.429, 130., 0., 0.429, 296.604, 0., 0.216, 8.18, 0., 0.027, 
  0.47, "", "", "", "", "", "", "", "", "", "", "", "", "", "", "", "", "", 
  "", "", "", "", "", "", "", "", "", 21.3, 1.5893219*^7, 23.5, 16.8, 2.731, 
  1.496, "", "", 365.769, 6.05, "", "", 9.831, 0.9, 57.4, ""}, 
 {"SOM", "Africa", "Somalia", "2021-01-05", 4714., 0., 3.429, 130., 0., 
  0.429, 296.604, 0., 0.216, 8.18, 0., 0.027, 0.48, "", "", "", "", "", "", 
  "", "", "", "", "", "", "", "", "", "", "", "", "", "", "", "", "", "", "", 
  "", 21.3, 1.5893219*^7, 23.5, 16.8, 2.731, 1.496, "", "", 365.769, 6.05, 
  "", "", 9.831, 0.9, 57.4, ""}, {"SOM", "Africa", "Somalia", "2021-01-06", 
  4726., 12., 1.714, 130., 0., 0., 297.36, 0.755, 0.108, 8.18, 0., 0., 0.49, 
  "", "", "", "", "", "", "", "", "", "", "", "", "", "", "", "", "", "", "", 
  "", "", "", "", "", "", "", 21.3, 1.5893219*^7, 23.5, 16.8, 2.731, 1.496, 
  "", "", 365.769, 6.05, "", "", 9.831, 0.9, 57.4, ""}, 
 {"SOM", "Africa", "Somalia", "2021-01-07", 4726., 0., 1.714, 130., 0., 0., 
  297.36, 0., 0.108, 8.18, 0., 0., 0.49, "", "", "", "", "", "", "", "", "", 
  "", "", "", "", "", "", "", "", "", "", "", "", "", "", "", "", "", 21.3, 
  1.5893219*^7, 23.5, 16.8, 2.731, 1.496, "", "", 365.769, 6.05, "", "", 
  9.831, 0.9, 57.4, ""}, {"SOM", "Africa", "Somalia", "2021-01-08", 4726., 
  0., 1.714, 130., 0., 0., 297.36, 0., 0.108, 8.18, 0., 0., 0.48, "", "", "", 
  "", "", "", "", "", "", "", "", "", "", "", "", "", "", "", "", "", "", "", 
  "", "", "", "", 21.3, 1.5893219*^7, 23.5, 16.8, 2.731, 1.496, "", "", 
  365.769, 6.05, "", "", 9.831, 0.9, 57.4, ""}, 
 {"SOM", "Africa", "Somalia", "2021-01-09", 4726., 0., 1.714, 130., 0., 0., 
  297.36, 0., 0.108, 8.18, 0., 0., 0.48, "", "", "", "", "", "", "", "", "", 
  "", "", "", "", "", "", "", "", "", "", "", "", "", "", "", "", "", 21.3, 
  1.5893219*^7, 23.5, 16.8, 2.731, 1.496, "", "", 365.769, 6.05, "", "", 
  9.831, 0.9, 57.4, ""}, {"SOM", "Africa", "Somalia", "2021-01-10", 4726., 
  0., 1.714, 130., 0., 0., 297.36, 0., 0.108, 8.18, 0., 0., 0.48, "", "", "", 
  "", "", "", "", "", "", "", "", "", "", "", "", "", "", "", "", "", "", "", 
  "", "", "", "", 21.3, 1.5893219*^7, 23.5, 16.8, 2.731, 1.496, "", "", 
  365.769, 6.05, "", "", 9.831, 0.9, 57.4, ""}, 
 {"SOM", "Africa", "Somalia", "2021-01-11", 4726., 0., 1.714, 130., 0., 0., 
  297.36, 0., 0.108, 8.18, 0., 0., 0.48, "", "", "", "", "", "", "", "", "", 
  "", "", "", "", "", "", "", "", "", "", "", "", "", "", "", "", "", 21.3, 
  1.5893219*^7, 23.5, 16.8, 2.731, 1.496, "", "", 365.769, 6.05, "", "", 
  9.831, 0.9, 57.4, ""}, {"SOM", "Africa", "Somalia", "2021-01-12", 4726., 
  0., 1.714, 130., 0., 0., 297.36, 0., 0.108, 8.18, 0., 0., 0.49, "", "", "", 
  "", "", "", "", "", "", "", "", "", "", "", "", "", "", "", "", "", "", "", 
  "", "", "", "", 21.3, 1.5893219*^7, 23.5, 16.8, 2.731, 1.496, "", "", 
  365.769, 6.05, "", "", 9.831, 0.9, 57.4, ""}, 
 {"SOM", "Africa", "Somalia", "2021-01-13", 4726., 0., 0., 130., 0., 0., 
  297.36, 0., 0., 8.18, 0., 0., 0.49, "", "", "", "", "", "", "", "", "", "", 
  "", "", "", "", "", "", "", "", "", "", "", "", "", "", "", "", 21.3, 
  1.5893219*^7, 23.5, 16.8, 2.731, 1.496, "", "", 365.769, 6.05, "", "", 
  9.831, 0.9, 57.4, ""}, {"SOM", "Africa", "Somalia", "2021-01-14", 4744., 
  18., 2.571, 130., 0., 0., 298.492, 1.133, 0.162, 8.18, 0., 0., 0.5, "", "", 
  "", "", "", "", "", "", "", "", "", "", "", "", "", "", "", "", "", "", "", 
  "", "", "", "", "", 21.3, 1.5893219*^7, 23.5, 16.8, 2.731, 1.496, "", "", 
  365.769, 6.05, "", "", 9.831, 0.9, 57.4, ""}, 
 {"SOM", "Africa", "Somalia", "2021-01-15", 4744., 0., 2.571, 130., 0., 0., 
  298.492, 0., 0.162, 8.18, 0., 0., 0.51, "", "", "", "", "", "", "", "", "", 
  "", "", "", "", "", "", "", "", "", "", "", "", "", "", "", "", "", 21.3, 
  1.5893219*^7, 23.5, 16.8, 2.731, 1.496, "", "", 365.769, 6.05, "", "", 
  9.831, 0.9, 57.4, ""}, {"SOM", "Africa", "Somalia", "2021-01-16", 4744., 
  0., 2.571, 130., 0., 0., 298.492, 0., 0.162, 8.18, 0., 0., 0.51, "", "", 
  "", "", "", "", "", "", "", "", "", "", "", "", "", "", "", "", "", "", "", 
  "", "", "", "", "", 21.3, 1.5893219*^7, 23.5, 16.8, 2.731, 1.496, "", "", 
  365.769, 6.05, "", "", 9.831, 0.9, 57.4, ""}, 
 {"SOM", "Africa", "Somalia", "2021-01-17", 4744., 0., 2.571, 130., 0., 0., 
  298.492, 0., 0.162, 8.18, 0., 0., 0.52, "", "", "", "", "", "", "", "", "", 
  "", "", "", "", "", "", "", "", "", "", "", "", "", "", "", "", "", 21.3, 
  1.5893219*^7, 23.5, 16.8, 2.731, 1.496, "", "", 365.769, 6.05, "", "", 
  9.831, 0.9, 57.4, ""}, {"SOM", "Africa", "Somalia", "2021-01-18", 4744., 
  0., 2.571, 130., 0., 0., 298.492, 0., 0.162, 8.18, 0., 0., 0.53, "", "", 
  "", "", "", "", "", "", "", "", "", "", "", "", "", "", "", "", "", "", "", 
  "", "", "", "", "", 13.89, 1.5893219*^7, 23.5, 16.8, 2.731, 1.496, "", "", 
  365.769, 6.05, "", "", 9.831, 0.9, 57.4, ""}, 
 {"SOM", "Africa", "Somalia", "2021-01-19", 4744., 0., 2.571, 130., 0., 0., 
  298.492, 0., 0.162, 8.18, 0., 0., 0.55, "", "", "", "", "", "", "", "", "", 
  "", "", "", "", "", "", "", "", "", "", "", "", "", "", "", "", "", 13.89, 
  1.5893219*^7, 23.5, 16.8, 2.731, 1.496, "", "", 365.769, 6.05, "", "", 
  9.831, 0.9, 57.4, ""}, {"SOM", "Africa", "Somalia", "2021-01-20", 4744., 
  0., 2.571, 130., 0., 0., 298.492, 0., 0.162, 8.18, 0., 0., 0.56, "", "", 
  "", "", "", "", "", "", "", "", "", "", "", "", "", "", "", "", "", "", "", 
  "", "", "", "", "", 13.89, 1.5893219*^7, 23.5, 16.8, 2.731, 1.496, "", "", 
  365.769, 6.05, "", "", 9.831, 0.9, 57.4, ""}, 
 {"SOM", "Africa", "Somalia", "2021-01-21", 4744., 0., 0., 130., 0., 0., 
  298.492, 0., 0., 8.18, 0., 0., 0.58, "", "", "", "", "", "", "", "", "", 
  "", "", "", "", "", "", "", "", "", "", "", "", "", "", "", "", "", 13.89, 
  1.5893219*^7, 23.5, 16.8, 2.731, 1.496, "", "", 365.769, 6.05, "", "", 
  9.831, 0.9, 57.4, ""}, {"SOM", "Africa", "Somalia", "2021-01-22", 4744., 
  0., 0., 130., 0., 0., 298.492, 0., 0., 8.18, 0., 0., 0.6, "", "", "", "", 
  "", "", "", "", "", "", "", "", "", "", "", "", "", "", "", "", "", "", "", 
  "", "", "", 13.89, 1.5893219*^7, 23.5, 16.8, 2.731, 1.496, "", "", 365.769, 
  6.05, "", "", 9.831, 0.9, 57.4, ""}, {"SOM", "Africa", "Somalia", 
  "2021-01-23", 4754., 10., 1.429, 130., 0., 0., 299.121, 0.629, 0.09, 8.18, 
  0., 0., 0.62, "", "", "", "", "", "", "", "", "", "", "", "", "", "", "", 
  "", "", "", "", "", "", "", "", "", "", "", 13.89, 1.5893219*^7, 23.5, 
  16.8, 2.731, 1.496, "", "", 365.769, 6.05, "", "", 9.831, 0.9, 57.4, ""}, 
 {"SOM", "Africa", "Somalia", "2021-01-24", 4754., 0., 1.429, 130., 0., 0., 
  299.121, 0., 0.09, 8.18, 0., 0., 0.63, "", "", "", "", "", "", "", "", "", 
  "", "", "", "", "", "", "", "", "", "", "", "", "", "", "", "", "", 13.89, 
  1.5893219*^7, 23.5, 16.8, 2.731, 1.496, "", "", 365.769, 6.05, "", "", 
  9.831, 0.9, 57.4, ""}, {"SOM", "Africa", "Somalia", "2021-01-25", 4754., 
  0., 1.429, 130., 0., 0., 299.121, 0., 0.09, 8.18, 0., 0., 0.65, "", "", "", 
  "", "", "", "", "", "", "", "", "", "", "", "", "", "", "", "", "", "", "", 
  "", "", "", "", 13.89, 1.5893219*^7, 23.5, 16.8, 2.731, 1.496, "", "", 
  365.769, 6.05, "", "", 9.831, 0.9, 57.4, ""}, 
 {"SOM", "Africa", "Somalia", "2021-01-26", 4754., 0., 1.429, 130., 0., 0., 
  299.121, 0., 0.09, 8.18, 0., 0., 0.68, "", "", "", "", "", "", "", "", "", 
  "", "", "", "", "", "", "", "", "", "", "", "", "", "", "", "", "", 13.89, 
  1.5893219*^7, 23.5, 16.8, 2.731, 1.496, "", "", 365.769, 6.05, "", "", 
  9.831, 0.9, 57.4, ""}, {"SOM", "Africa", "Somalia", "2021-01-27", 4754., 
  0., 1.429, 130., 0., 0., 299.121, 0., 0.09, 8.18, 0., 0., 0.7, "", "", "", 
  "", "", "", "", "", "", "", "", "", "", "", "", "", "", "", "", "", "", "", 
  "", "", "", "", 13.89, 1.5893219*^7, 23.5, 16.8, 2.731, 1.496, "", "", 
  365.769, 6.05, "", "", 9.831, 0.9, 57.4, ""}, 
 {"SOM", "Africa", "Somalia", "2021-01-28", 4784., 30., 5.714, 130., 0., 0., 
  301.009, 1.888, 0.36, 8.18, 0., 0., 0.73, "", "", "", "", "", "", "", "", 
  "", "", "", "", "", "", "", "", "", "", "", "", "", "", "", "", "", "", 
  13.89, 1.5893219*^7, 23.5, 16.8, 2.731, 1.496, "", "", 365.769, 6.05, "", 
  "", 9.831, 0.9, 57.4, ""}, {"SOM", "Africa", "Somalia", "2021-01-29", 
  4784., 0., 5.714, 130., 0., 0., 301.009, 0., 0.36, 8.18, 0., 0., 0.75, "", 
  "", "", "", "", "", "", "", "", "", "", "", "", "", "", "", "", "", "", "", 
  "", "", "", "", "", "", 13.89, 1.5893219*^7, 23.5, 16.8, 2.731, 1.496, "", 
  "", 365.769, 6.05, "", "", 9.831, 0.9, 57.4, ""}, 
 {"SOM", "Africa", "Somalia", "2021-01-30", 4784., 0., 4.286, 130., 0., 0., 
  301.009, 0., 0.27, 8.18, 0., 0., 0.78, "", "", "", "", "", "", "", "", "", 
  "", "", "", "", "", "", "", "", "", "", "", "", "", "", "", "", "", 13.89, 
  1.5893219*^7, 23.5, 16.8, 2.731, 1.496, "", "", 365.769, 6.05, "", "", 
  9.831, 0.9, 57.4, ""}, {"SOM", "Africa", "Somalia", "2021-01-31", 4784., 
  0., 4.286, 130., 0., 0., 301.009, 0., 0.27, 8.18, 0., 0., 0.81, "", "", "", 
  "", "", "", "", "", "", "", "", "", "", "", "", "", "", "", "", "", "", "", 
  "", "", "", "", 21.3, 1.5893219*^7, 23.5, 16.8, 2.731, 1.496, "", "", 
  365.769, 6.05, "", "", 9.831, 0.9, 57.4, ""}, 
 {"SOM", "Africa", "Somalia", "2021-02-01", 4784., 0., 4.286, 130., 0., 0., 
  301.009, 0., 0.27, 8.18, 0., 0., 0.85, "", "", "", "", "", "", "", "", "", 
  "", "", "", "", "", "", "", "", "", "", "", "", "", "", "", "", "", 21.3, 
  1.5893219*^7, 23.5, 16.8, 2.731, 1.496, "", "", 365.769, 6.05, "", "", 
  9.831, 0.9, 57.4, ""}, {"SOM", "Africa", "Somalia", "2021-02-02", 4784., 
  0., 4.286, 130., 0., 0., 301.009, 0., 0.27, 8.18, 0., 0., 0.88, "", "", "", 
  "", "", "", "", "", "", "", "", "", "", "", "", "", "", "", "", "", "", "", 
  "", "", "", "", 21.3, 1.5893219*^7, 23.5, 16.8, 2.731, 1.496, "", "", 
  365.769, 6.05, "", "", 9.831, 0.9, 57.4, ""}, 
 {"SOM", "Africa", "Somalia", "2021-02-03", 4814., 30., 8.571, 132., 2., 
  0.286, 302.896, 1.888, 0.539, 8.305, 0.126, 0.018, 0.92, "", "", "", "", 
  "", "", "", "", "", "", "", "", "", "", "", "", "", "", "", "", "", "", "", 
  "", "", "", 21.3, 1.5893219*^7, 23.5, 16.8, 2.731, 1.496, "", "", 365.769, 
  6.05, "", "", 9.831, 0.9, 57.4, ""}, {"SOM", "Africa", "Somalia", 
  "2021-02-04", 4814., 0., 4.286, 132., 0., 0.286, 302.896, 0., 0.27, 8.305, 
  0., 0.018, 0.96, "", "", "", "", "", "", "", "", "", "", "", "", "", "", 
  "", "", "", "", "", "", "", "", "", "", "", "", 21.3, 1.5893219*^7, 23.5, 
  16.8, 2.731, 1.496, "", "", 365.769, 6.05, "", "", 9.831, 0.9, 57.4, ""}, 
 {"SOM", "Africa", "Somalia", "2021-02-05", 4814., 0., 4.286, 132., 0., 
  0.286, 302.896, 0., 0.27, 8.305, 0., 0.018, 1.01, "", "", "", "", "", "", 
  "", "", "", "", "", "", "", "", "", "", "", "", "", "", "", "", "", "", "", 
  "", 21.3, 1.5893219*^7, 23.5, 16.8, 2.731, 1.496, "", "", 365.769, 6.05, 
  "", "", 9.831, 0.9, 57.4, ""}, {"SOM", "Africa", "Somalia", "2021-02-06", 
  4854., 40., 10., 134., 2., 0.571, 305.413, 2.517, 0.629, 8.431, 0.126, 
  0.036, 1.05, "", "", "", "", "", "", "", "", "", "", "", "", "", "", "", 
  "", "", "", "", "", "", "", "", "", "", "", 21.3, 1.5893219*^7, 23.5, 16.8, 
  2.731, 1.496, "", "", 365.769, 6.05, "", "", 9.831, 0.9, 57.4, ""}, 
 {"SOM", "Africa", "Somalia", "2021-02-07", 4862., 8., 11.143, 134., 0., 
  0.571, 305.917, 0.503, 0.701, 8.431, 0., 0.036, 1.07, "", "", "", "", "", 
  "", "", "", "", "", "", "", "", "", "", "", "", "", "", "", "", "", "", "", 
  "", "", 21.3, 1.5893219*^7, 23.5, 16.8, 2.731, 1.496, "", "", 365.769, 
  6.05, "", "", 9.831, 0.9, 57.4, ""}, {"SOM", "Africa", "Somalia", 
  "2021-02-08", 4862., 0., 11.143, 134., 0., 0.571, 305.917, 0., 0.701, 
  8.431, 0., 0.036, 1.09, "", "", "", "", "", "", "", "", "", "", "", "", "", 
  "", "", "", "", "", "", "", "", "", "", "", "", "", 21.3, 1.5893219*^7, 
  23.5, 16.8, 2.731, 1.496, "", "", 365.769, 6.05, "", "", 9.831, 0.9, 57.4, 
  ""}, {"SOM", "Africa", "Somalia", "2021-02-09", 4862., 0., 11.143, 134., 
  0., 0.571, 305.917, 0., 0.701, 8.431, 0., 0.036, 1.12, "", "", "", "", "", 
  "", "", "", "", "", "", "", "", "", "", "", "", "", "", "", "", "", "", "", 
  "", "", 2.78, 1.5893219*^7, 23.5, 16.8, 2.731, 1.496, "", "", 365.769, 
  6.05, "", "", 9.831, 0.9, 57.4, ""}, {"SOM", "Africa", "Somalia", 
  "2021-02-10", 4935., 73., 17.286, 139., 5., 1., 310.51, 4.593, 1.088, 
  8.746, 0.315, 0.063, 1.15, "", "", "", "", "", "", "", "", "", "", "", "", 
  "", "", "", "", "", "", "", "", "", "", "", "", "", "", 2.78, 1.5893219*^7, 
  23.5, 16.8, 2.731, 1.496, "", "", 365.769, 6.05, "", "", 9.831, 0.9, 57.4, 
  ""}, {"SOM", "Africa", "Somalia", "2021-02-11", 5013., 78., 28.429, 144., 
  5., 1.714, 315.418, 4.908, 1.789, 9.06, 0.315, 0.108, 1.18, "", "", "", "", 
  "", "", "", "", "", "", "", "", "", "", "", "", "", "", "", "", "", "", "", 
  "", "", "", 2.78, 1.5893219*^7, 23.5, 16.8, 2.731, 1.496, "", "", 365.769, 
  6.05, "", "", 9.831, 0.9, 57.4, ""}, {"SOM", "Africa", "Somalia", 
  "2021-02-12", 5075., 62., 37.286, 146., 2., 2., 319.319, 3.901, 2.346, 
  9.186, 0.126, 0.126, 1.2, "", "", "", "", "", "", "", "", "", "", "", "", 
  "", "", "", "", "", "", "", "", "", "", "", "", "", "", 2.78, 1.5893219*^7, 
  23.5, 16.8, 2.731, 1.496, "", "", 365.769, 6.05, "", "", 9.831, 0.9, 57.4, 
  ""}, {"SOM", "Africa", "Somalia", "2021-02-13", 5092., 17., 34., 148., 2., 
  2., 320.388, 1.07, 2.139, 9.312, 0.126, 0.126, 1.21, "", "", "", "", "", 
  "", "", "", "", "", "", "", "", "", "", "", "", "", "", "", "", "", "", "", 
  "", "", 2.78, 1.5893219*^7, 23.5, 16.8, 2.731, 1.496, "", "", 365.769, 
  6.05, "", "", 9.831, 0.9, 57.4, ""}, {"SOM", "Africa", "Somalia", 
  "2021-02-14", 5183., 91., 45.857, 152., 4., 2.571, 326.114, 5.726, 2.885, 
  9.564, 0.252, 0.162, 1.23, "", "", "", "", "", "", "", "", "", "", "", "", 
  "", "", "", "", "", "", "", "", "", "", "", "", "", "", 2.78, 1.5893219*^7, 
  23.5, 16.8, 2.731, 1.496, "", "", 365.769, 6.05, "", "", 9.831, 0.9, 57.4, 
  ""}, {"SOM", "Africa", "Somalia", "2021-02-15", 5273., 90., 58.714, 154., 
  2., 2.857, 331.777, 5.663, 3.694, 9.69, 0.126, 0.18, 1.24, "", "", "", "", 
  "", "", "", "", "", "", "", "", "", "", "", "", "", "", "", "", "", "", "", 
  "", "", "", 2.78, 1.5893219*^7, 23.5, 16.8, 2.731, 1.496, "", "", 365.769, 
  6.05, "", "", 9.831, 0.9, 57.4, ""}, {"SOM", "Africa", "Somalia", 
  "2021-02-16", 5373., 100., 73., 163., 9., 4.143, 338.069, 6.292, 4.593, 
  10.256, 0.566, 0.261, 1.25, "", "", "", "", "", "", "", "", "", "", "", "", 
  "", "", "", "", "", "", "", "", "", "", "", "", "", "", 2.78, 1.5893219*^7, 
  23.5, 16.8, 2.731, 1.496, "", "", 365.769, 6.05, "", "", 9.831, 0.9, 57.4, 
  ""}, {"SOM", "Africa", "Somalia", "2021-02-17", 5500., 127., 80.714, 172., 
  9., 4.714, 346.06, 7.991, 5.079, 10.822, 0.566, 0.297, 1.25, "", "", "", 
  "", "", "", "", "", "", "", "", "", "", "", "", "", "", "", "", "", "", "", 
  "", "", "", "", 2.78, 1.5893219*^7, 23.5, 16.8, 2.731, 1.496, "", "", 
  365.769, 6.05, "", "", 9.831, 0.9, 57.4, ""}, 
 {"SOM", "Africa", "Somalia", "2021-02-18", 5632., 132., 88.429, 179., 7., 
  5., 354.365, 8.305, 5.564, 11.263, 0.44, 0.315, 1.25, "", "", "", "", "", 
  "", "", "", "", "", "", "", "", "", "", "", "", "", "", "", "", "", "", "", 
  "", "", 2.78, 1.5893219*^7, 23.5, 16.8, 2.731, 1.496, "", "", 365.769, 
  6.05, "", "", 9.831, 0.9, 57.4, ""}, {"SOM", "Africa", "Somalia", 
  "2021-02-19", 5632., 0., 79.571, 179., 0., 4.714, 354.365, 0., 5.007, 
  11.263, 0., 0.297, 1.25, "", "", "", "", "", "", "", "", "", "", "", "", 
  "", "", "", "", "", "", "", "", "", "", "", "", "", "", 2.78, 1.5893219*^7, 
  23.5, 16.8, 2.731, 1.496, "", "", 365.769, 6.05, "", "", 9.831, 0.9, 57.4, 
  ""}, {"SOM", "Africa", "Somalia", "2021-02-20", 5889., 257., 113.857, 194., 
  15., 6.571, 370.535, 16.17, 7.164, 12.206, 0.944, 0.413, 1.25, "", "", "", 
  "", "", "", "", "", "", "", "", "", "", "", "", "", "", "", "", "", "", "", 
  "", "", "", "", 2.78, 1.5893219*^7, 23.5, 16.8, 2.731, 1.496, "", "", 
  365.769, 6.05, "", "", 9.831, 0.9, 57.4, ""}, 
 {"SOM", "Africa", "Somalia", "2021-02-21", 6017., 128., 119.143, 202., 8., 
  7.143, 378.589, 8.054, 7.496, 12.71, 0.503, 0.449, 1.25, "", "", "", "", 
  "", "", "", "", "", "", "", "", "", "", "", "", "", "", "", "", "", "", "", 
  "", "", "", 2.78, 1.5893219*^7, 23.5, 16.8, 2.731, 1.496, "", "", 365.769, 
  6.05, "", "", 9.831, 0.9, 57.4, ""}, {"SOM", "Africa", "Somalia", 
  "2021-02-22", 6246., 229., 139., 208., 6., 7.714, 392.998, 14.409, 8.746, 
  13.087, 0.378, 0.485, 1.24, "", "", "", "", "", "", "", "", "", "", "", "", 
  "", "", "", "", "", "", "", "", "", "", "", "", "", "", 13.89, 
  1.5893219*^7, 23.5, 16.8, 2.731, 1.496, "", "", 365.769, 6.05, "", "", 
  9.831, 0.9, 57.4, ""}, {"SOM", "Africa", "Somalia", "2021-02-23", 6246., 
  0., 124.714, 208., 0., 6.429, 392.998, 0., 7.847, 13.087, 0., 0.404, 1.23, 
  "", "", "", "", "", "", "", "", "", "", "", "", "", "", "", "", "", "", "", 
  "", "", "", "", "", "", "", 33.33, 1.5893219*^7, 23.5, 16.8, 2.731, 1.496, 
  "", "", 365.769, 6.05, "", "", 9.831, 0.9, 57.4, ""}, 
 {"SOM", "Africa", "Somalia", "2021-02-24", 6549., 303., 149.857, 218., 10., 
  6.571, 412.063, 19.065, 9.429, 13.717, 0.629, 0.413, 1.23, "", "", "", "", 
  "", "", "", "", "", "", "", "", "", "", "", "", "", "", "", "", "", "", "", 
  "", "", "", 33.33, 1.5893219*^7, 23.5, 16.8, 2.731, 1.496, "", "", 365.769, 
  6.05, "", "", 9.831, 0.9, 57.4, ""}, {"SOM", "Africa", "Somalia", 
  "2021-02-25", 6687., 138., 150.714, 223., 5., 6.286, 420.745, 8.683, 9.483, 
  14.031, 0.315, 0.395, 1.22, "", "", "", "", "", "", "", "", "", "", "", "", 
  "", "", "", "", "", "", "", "", "", "", "", "", "", "", 33.33, 
  1.5893219*^7, 23.5, 16.8, 2.731, 1.496, "", "", 365.769, 6.05, "", "", 
  9.831, 0.9, 57.4, ""}, {"SOM", "Africa", "Somalia", "2021-02-26", 6687., 
  0., 150.714, 223., 0., 6.286, 420.745, 0., 9.483, 14.031, 0., 0.395, 1.21, 
  "", "", "", "", "", "", "", "", "", "", "", "", "", "", "", "", "", "", "", 
  "", "", "", "", "", "", "", 33.33, 1.5893219*^7, 23.5, 16.8, 2.731, 1.496, 
  "", "", 365.769, 6.05, "", "", 9.831, 0.9, 57.4, ""}, 
 {"SOM", "Africa", "Somalia", "2021-02-27", 6991., 304., 157.429, 231., 8., 
  5.286, 439.873, 19.128, 9.905, 14.535, 0.503, 0.333, 1.2, "", "", "", "", 
  "", "", "", "", "", "", "", "", "", "", "", "", "", "", "", "", "", "", "", 
  "", "", "", 33.33, 1.5893219*^7, 23.5, 16.8, 2.731, 1.496, "", "", 365.769, 
  6.05, "", "", 9.831, 0.9, 57.4, ""}, {"SOM", "Africa", "Somalia", 
  "2021-02-28", 7257., 266., 177.143, 239., 8., 5.286, 456.61, 16.737, 
  11.146, 15.038, 0.503, 0.333, 1.19, "", "", "", "", "", "", "", "", "", "", 
  "", "", "", "", "", "", "", "", "", "", "", "", "", "", "", "", 33.33, 
  1.5893219*^7, 23.5, 16.8, 2.731, 1.496, "", "", 365.769, 6.05, "", "", 
  9.831, 0.9, 57.4, ""}, {"SOM", "Africa", "Somalia", "2021-03-01", 7392., 
  135., 163.714, 243., 4., 5., 465.104, 8.494, 10.301, 15.29, 0.252, 0.315, 
  1.17, "", "", "", "", "", "", "", "", "", "", "", "", "", "", "", "", "", 
  "", "", "", "", "", "", "", "", "", 38.89, 1.5893219*^7, 23.5, 16.8, 2.731, 
  1.496, "", "", 365.769, 6.05, "", "", 9.831, 0.9, 57.4, ""}, 
 {"SOM", "Africa", "Somalia", "2021-03-02", 7518., 126., 181.714, 249., 6., 
  5.857, 473.032, 7.928, 11.433, 15.667, 0.378, 0.369, 1.16, "", "", "", "", 
  "", "", "", "", "", "", "", "", "", "", "", "", "", "", "", "", "", "", "", 
  "", "", "", 41.67, 1.5893219*^7, 23.5, 16.8, 2.731, 1.496, "", "", 365.769, 
  6.05, "", "", 9.831, 0.9, 57.4, ""}, {"SOM", "Africa", "Somalia", 
  "2021-03-03", 7727., 209., 168.286, 260., 11., 6., 486.182, 13.15, 10.589, 
  16.359, 0.692, 0.378, 1.15, "", "", "", "", "", "", "", "", "", "", "", "", 
  "", "", "", "", "", "", "", "", "", "", "", "", "", "", 60.19, 
  1.5893219*^7, 23.5, 16.8, 2.731, 1.496, "", "", 365.769, 6.05, "", "", 
  9.831, 0.9, 57.4, ""}, {"SOM", "Africa", "Somalia", "2021-03-04", 7850., 
  123., 166.143, 274., 14., 7.286, 493.921, 7.739, 10.454, 17.24, 0.881, 
  0.458, 1.14, "", "", "", "", "", "", "", "", "", "", "", "", "", "", "", 
  "", "", "", "", "", "", "", "", "", "", "", 60.19, 1.5893219*^7, 23.5, 
  16.8, 2.731, 1.496, "", "", 365.769, 6.05, "", "", 9.831, 0.9, 57.4, ""}, 
 {"SOM", "Africa", "Somalia", "2021-03-05", 7850., 0., 166.143, 274., 0., 
  7.286, 493.921, 0., 10.454, 17.24, 0., 0.458, 1.13, "", "", "", "", "", "", 
  "", "", "", "", "", "", "", "", "", "", "", "", "", "", "", "", "", "", "", 
  "", 60.19, 1.5893219*^7, 23.5, 16.8, 2.731, 1.496, "", "", 365.769, 6.05, 
  "", "", 9.831, 0.9, 57.4, ""}, {"SOM", "Africa", "Somalia", "2021-03-06", 
  8041., 191., 150., 294., 20., 9., 505.939, 12.018, 9.438, 18.498, 1.258, 
  0.566, 1.12, "", "", "", "", "", "", "", "", "", "", "", "", "", "", "", 
  "", "", "", "", "", "", "", "", "", "", "", 60.19, 1.5893219*^7, 23.5, 
  16.8, 2.731, 1.496, "", "", 365.769, 6.05, "", "", 9.831, 0.9, 57.4, ""}, 
 {"SOM", "Africa", "Somalia", "2021-03-07", 8321., 280., 152., 302., 8., 9., 
  523.557, 17.618, 9.564, 19.002, 0.503, 0.566, 1.11, "", "", "", "", "", "", 
  "", "", "", "", "", "", "", "", "", "", "", "", "", "", "", "", "", "", "", 
  "", 60.19, 1.5893219*^7, 23.5, 16.8, 2.731, 1.496, "", "", 365.769, 6.05, 
  "", "", 9.831, 0.9, 57.4, ""}, {"SOM", "Africa", "Somalia", "2021-03-08", 
  8438., 117., 149.429, 307., 5., 9.143, 530.918, 7.362, 9.402, 19.316, 
  0.315, 0.575, 1.1, "", "", "", "", "", "", "", "", "", "", "", "", "", "", 
  "", "", "", "", "", "", "", "", "", "", "", "", 49.07, 1.5893219*^7, 23.5, 
  16.8, 2.731, 1.496, "", "", 365.769, 6.05, "", "", 9.831, 0.9, 57.4, ""}, 
 {"SOM", "Africa", "Somalia", "2021-03-09", 8577., 139., 151.286, 319., 12., 
  10., 539.664, 8.746, 9.519, 20.071, 0.755, 0.629, 1.09, "", "", "", "", "", 
  "", "", "", "", "", "", "", "", "", "", "", "", "", "", "", "", "", "", "", 
  "", "", 47.22, 1.5893219*^7, 23.5, 16.8, 2.731, 1.496, "", "", 365.769, 
  6.05, "", "", 9.831, 0.9, 57.4, ""}, {"SOM", "Africa", "Somalia", 
  "2021-03-10", 8713., 136., 140.857, 327., 8., 9.571, 548.221, 8.557, 8.863, 
  20.575, 0.503, 0.602, 1.09, "", "", "", "", "", "", "", "", "", "", "", "", 
  "", "", "", "", "", "", "", "", "", "", "", "", "", "", 47.22, 
  1.5893219*^7, 23.5, 16.8, 2.731, 1.496, "", "", 365.769, 6.05, "", "", 
  9.831, 0.9, 57.4, ""}, {"SOM", "Africa", "Somalia", "2021-03-11", 8820., 
  107., 138.571, 338., 11., 9.143, 554.954, 6.732, 8.719, 21.267, 0.692, 
  0.575, 1.08, "", "", "", "", "", "", "", "", "", "", "", "", "", "", "", 
  "", "", "", "", "", "", "", "", "", "", "", 47.22, 1.5893219*^7, 23.5, 
  16.8, 2.731, 1.496, "", "", 365.769, 6.05, "", "", 9.831, 0.9, 57.4, ""}, 
 {"SOM", "Africa", "Somalia", "2021-03-12", 8820., 0., 138.571, 338., 0., 
  9.143, 554.954, 0., 8.719, 21.267, 0., 0.575, 1.07, "", "", "", "", "", "", 
  "", "", "", "", "", "", "", "", "", "", "", "", "", "", "", "", "", "", "", 
  "", 47.22, 1.5893219*^7, 23.5, 16.8, 2.731, 1.496, "", "", 365.769, 6.05, 
  "", "", 9.831, 0.9, 57.4, ""}, {"SOM", "Africa", "Somalia", "2021-03-13", 
  8946., 126., 129.286, 349., 11., 7.857, 562.882, 7.928, 8.135, 21.959, 
  0.692, 0.494, 1.07, "", "", "", "", "", "", "", "", "", "", "", "", "", "", 
  "", "", "", "", "", "", "", "", "", "", "", "", 47.22, 1.5893219*^7, 23.5, 
  16.8, 2.731, 1.496, "", "", 365.769, 6.05, "", "", 9.831, 0.9, 57.4, ""}, 
 {"SOM", "Africa", "Somalia", "2021-03-14", 9190., 244., 124.143, 367., 18., 
  9.286, 578.234, 15.352, 7.811, 23.092, 1.133, 0.584, 1.06, "", "", "", "", 
  "", "", "", "", "", "", "", "", "", "", "", "", "", "", "", "", "", "", "", 
  "", "", "", 47.22, 1.5893219*^7, 23.5, 16.8, 2.731, 1.496, "", "", 365.769, 
  6.05, "", "", 9.831, 0.9, 57.4, ""}, {"SOM", "Africa", "Somalia", 
  "2021-03-15", 9328., 138., 127.143, 379., 12., 10.286, 586.917, 8.683, 8., 
  23.847, 0.755, 0.647, 1.06, "", "", "", "", "", "", "", "", "", "", "", "", 
  "", "", "", "", "", "", "", "", "", "", "", "", "", "", 47.22, 
  1.5893219*^7, 23.5, 16.8, 2.731, 1.496, "", "", 365.769, 6.05, "", "", 
  9.831, 0.9, 57.4, ""}, {"SOM", "Africa", "Somalia", "2021-03-16", 9437., 
  109., 122.857, 385., 6., 9.429, 593.775, 6.858, 7.73, 24.224, 0.378, 0.593, 
  1.05, "", "", "", "", "", "", "", "", "", "", "", "", "", "", "", "", "", 
  "", "", "", "", "", "", "", "", "", 47.22, 1.5893219*^7, 23.5, 16.8, 2.731, 
  1.496, "", "", 365.769, 6.05, "", "", 9.831, 0.9, 57.4, ""}, 
 {"SOM", "Africa", "Somalia", "2021-03-17", 9600., 163., 126.714, 392., 7., 
  9.286, 604.031, 10.256, 7.973, 24.665, 0.44, 0.584, 1.05, "", "", "", "", 
  "", "", "", "", "", "", "", "", "", "", "", "", "", "", "", "", "", "", "", 
  "", "", "", 47.22, 1.5893219*^7, 23.5, 16.8, 2.731, 1.496, "", "", 365.769, 
  6.05, "", "", 9.831, 0.9, 57.4, ""}, {"SOM", "Africa", "Somalia", 
  "2021-03-18", 9600., 0., 111.429, 392., 0., 7.714, 604.031, 0., 7.011, 
  24.665, 0., 0.485, 1.05, "", "", "", "", "", "", "", "", "", "", "", "", 
  "", "", "", "", "", "", "", "", "", "", "", "", "", "", 47.22, 
  1.5893219*^7, 23.5, 16.8, 2.731, 1.496, "", "", 365.769, 6.05, "", "", 
  9.831, 0.9, 57.4, ""}, {"SOM", "Africa", "Somalia", "2021-03-19", 9925., 
  325., 157.857, 414., 22., 10.857, 624.48, 20.449, 9.932, 26.049, 1.384, 
  0.683, 1.04, "", "", "", "", "", "", "", "", "", "", "", "", "", "", "", 
  "", "", "", "", "", "", "", "", "", "", "", 47.22, 1.5893219*^7, 23.5, 
  16.8, 2.731, 1.496, "", "", 365.769, 6.05, "", "", 9.831, 0.9, 57.4, ""}, 
 {"SOM", "Africa", "Somalia", "2021-03-20", 9968., 43., 146., 419., 5., 10., 
  627.186, 2.706, 9.186, 26.363, 0.315, 0.629, 1.04, "", "", "", "", "", "", 
  "", "", "", "", "", "", "", "", "", "", "", "", "", "", "", "", "", "", "", 
  "", 47.22, 1.5893219*^7, 23.5, 16.8, 2.731, 1.496, "", "", 365.769, 6.05, 
  "", "", 9.831, 0.9, 57.4, ""}, {"SOM", "Africa", "Somalia", "2021-03-21", 
  10085., 117., 127.857, 429., 10., 8.857, 634.547, 7.362, 8.045, 26.993, 
  0.629, 0.557, 1.03, "", "", "", "", "", "", "", "", "", "", "", "", "", "", 
  "", "", "", "", "", "", "", "", "", "", "", "", 47.22, 1.5893219*^7, 23.5, 
  16.8, 2.731, 1.496, "", "", 365.769, 6.05, "", "", 9.831, 0.9, 57.4, ""}, 
 {"SOM", "Africa", "Somalia", "2021-03-22", 10214., 129., 126.571, 441., 12., 
  8.857, 642.664, 8.117, 7.964, 27.748, 0.755, 0.557, 1.03, "", "", "", "", 
  "", "", "", "", "", "", "", "", "", "", "", "", "", "", "", "", "", "", "", 
  "", "", "", 45.37, 1.5893219*^7, 23.5, 16.8, 2.731, 1.496, "", "", 365.769, 
  6.05, "", "", 9.831, 0.9, 57.4, ""}, {"SOM", "Africa", "Somalia", 
  "2021-03-23", 10369., 155., 133.143, 453., 12., 9.714, 652.417, 9.753, 
  8.377, 28.503, 0.755, 0.611, 1.03, "", "", "", "", "", "", "", "", "", "", 
  "", "", "", "", "", "", "", "", "", "", "", "", "", "", "", "", 42.59, 
  1.5893219*^7, 23.5, 16.8, 2.731, 1.496, "", "", 365.769, 6.05, "", "", 
  9.831, 0.9, 57.4, ""}, {"SOM", "Africa", "Somalia", "2021-03-24", 10369., 
  0., 109.857, 453., 0., 8.714, 652.417, 0., 6.912, 28.503, 0., 0.548, 1.02, 
  "", "", "", "", "", "", "", "", "", "", "", "", "", "", "", "", "", "", "", 
  "", "", "", "", "", "", "", 42.59, 1.5893219*^7, 23.5, 16.8, 2.731, 1.496, 
  "", "", 365.769, 6.05, "", "", 9.831, 0.9, 57.4, ""}, 
 {"SOM", "Africa", "Somalia", "2021-03-25", 10664., 295., 152., 471., 18., 
  11.286, 670.978, 18.561, 9.564, 29.635, 1.133, 0.71, 1.02, "", "", "", "", 
  "", "", "", "", "", "", "", "", "", "", "", "", "", "", "", "", "", "", "", 
  "", "", "", 42.59, 1.5893219*^7, 23.5, 16.8, 2.731, 1.496, "", "", 365.769, 
  6.05, "", "", 9.831, 0.9, 57.4, ""}, {"SOM", "Africa", "Somalia", 
  "2021-03-26", 10664., 0., 105.571, 471., 0., 8.143, 670.978, 0., 6.643, 
  29.635, 0., 0.512, 1.02, "", "", "", "", "", "", "", "", "", "", "", "", 
  "", "", "", "", "", "", "", "", "", "", "", "", "", "", 42.59, 
  1.5893219*^7, 23.5, 16.8, 2.731, 1.496, "", "", 365.769, 6.05, "", "", 
  9.831, 0.9, 57.4, ""}, {"SOM", "Africa", "Somalia", "2021-03-27", 10838., 
  174., 124.286, 488., 17., 9.857, 681.926, 10.948, 7.82, 30.705, 1.07, 0.62, 
  1.01, "", "", "", "", "", "", "", "", "", "", "", "", "", "", "", "", "", 
  "", "", "", "", "", "", "", "", "", 42.59, 1.5893219*^7, 23.5, 16.8, 2.731, 
  1.496, "", "", 365.769, 6.05, "", "", 9.831, 0.9, 57.4, ""}, 
 {"SOM", "Africa", "Somalia", "2021-03-28", 10977., 139., 127.429, 496., 8., 
  9.571, 690.672, 8.746, 8.018, 31.208, 0.503, 0.602, 1.01, "", "", "", "", 
  "", "", "", "", "", "", "", "", "", "", "", "", "", "", "", "", "", "", "", 
  "", "", "", 42.59, 1.5893219*^7, 23.5, 16.8, 2.731, 1.496, "", "", 365.769, 
  6.05, "", "", 9.831, 0.9, 57.4, ""}, {"SOM", "Africa", "Somalia", 
  "2021-03-29", 11164., 187., 135.714, 510., 14., 9.857, 702.438, 11.766, 
  8.539, 32.089, 0.881, 0.62, 1., "", "", "", "", "", "", "", "", "", "", "", 
  "", "", "", "", "", "", "", "", "", "", "", "", "", "", "", 42.59, 
  1.5893219*^7, 23.5, 16.8, 2.731, 1.496, "", "", 365.769, 6.05, "", "", 
  9.831, 0.9, 57.4, ""}, {"SOM", "Africa", "Somalia", "2021-03-30", 11292., 
  128., 131.857, 521., 11., 9.714, 710.492, 8.054, 8.296, 32.781, 0.692, 
  0.611, 1., "", "", "", "", "", "", "", "", "", "", "", "", "", "", "", "", 
  "", "", "", "", "", "", "", "", "", "", 42.59, 1.5893219*^7, 23.5, 16.8, 
  2.731, 1.496, "", "", 365.769, 6.05, "", "", 9.831, 0.9, 57.4, ""}, 
 {"SOM", "Africa", "Somalia", "2021-03-31", 11398., 106., 147., 529., 8., 
  10.857, 717.161, 6.67, 9.249, 33.285, 0.503, 0.683, 0.99, "", "", "", "", 
  "", "", "", "", "", "", "", "", "", "", "", "", "", "", "", "", "", "", "", 
  "", "", "", 42.59, 1.5893219*^7, 23.5, 16.8, 2.731, 1.496, "", "", 365.769, 
  6.05, "", "", 9.831, 0.9, 57.4, ""}, {"SOM", "Africa", "Somalia", 
  "2021-04-01", 11499., 101., 119.286, 537., 8., 9.429, 723.516, 6.355, 
  7.505, 33.788, 0.503, 0.593, 0.99, "", "", "", "", "", "", "", "", "", "", 
  "", "", "", "", "", "", "", "", "", "", "", "", "", "", "", "", 42.59, 
  1.5893219*^7, 23.5, 16.8, 2.731, 1.496, "", "", 365.769, 6.05, "", "", 
  9.831, 0.9, 57.4, ""}, {"SOM", "Africa", "Somalia", "2021-04-02", 11499., 
  0., 119.286, 537., 0., 9.429, 723.516, 0., 7.505, 33.788, 0., 0.593, 0.99, 
  "", "", "", "", "", "", "", "", "", "", "", "", "", "", "", "", "", "", "", 
  "", "", "", "", "", "", "", 42.59, 1.5893219*^7, 23.5, 16.8, 2.731, 1.496, 
  "", "", 365.769, 6.05, "", "", 9.831, 0.9, 57.4, ""}, 
 {"SOM", "Africa", "Somalia", "2021-04-03", 11504., 5., 95.143, 537., 0., 7., 
  723.831, 0.315, 5.986, 33.788, 0., 0.44, 0.99, "", "", "", "", "", "", "", 
  "", "", "", "", "", "", "", "", "", "", "", "", "", "", "", "", "", "", "", 
  42.59, 1.5893219*^7, 23.5, 16.8, 2.731, 1.496, "", "", 365.769, 6.05, "", 
  "", 9.831, 0.9, 57.4, ""}, {"SOM", "Africa", "Somalia", "2021-04-04", 
  11783., 279., 115.143, 557., 20., 8.714, 741.385, 17.555, 7.245, 35.046, 
  1.258, 0.548, 0.99, "", "", "", "", "", "", "", "", "", "", "", "", "", "", 
  "", "", "", "", "", "", "", "", "", "", "", "", 31.48, 1.5893219*^7, 23.5, 
  16.8, 2.731, 1.496, "", "", 365.769, 6.05, "", "", 9.831, 0.9, 57.4, ""}, 
 {"SOM", "Africa", "Somalia", "2021-04-05", 11908., 125., 106.286, 568., 11., 
  8.286, 749.25, 7.865, 6.687, 35.739, 0.692, 0.521, 0.98, "", "", "", "", 
  "", "", "", "", "", "", "", "", "", "", "", "", "", "", "", "", "", "", "", 
  "", "", "", 31.48, 1.5893219*^7, 23.5, 16.8, 2.731, 1.496, "", "", 365.769, 
  6.05, "", "", 9.831, 0.9, 57.4, ""}, {"SOM", "Africa", "Somalia", 
  "2021-04-06", 11978., 70., 98., 576., 8., 7.857, 753.655, 4.404, 6.166, 
  36.242, 0.503, 0.494, 0.98, "", "", "", "", "", "", "", "", "", "", "", "", 
  "", "", "", "", "", "", "", "", "", "", "", "", "", "", 31.48, 
  1.5893219*^7, 23.5, 16.8, 2.731, 1.496, "", "", 365.769, 6.05, "", "", 
  9.831, 0.9, 57.4, ""}, {"SOM", "Africa", "Somalia", "2021-04-07", 11978., 
  0., 82.857, 576., 0., 6.714, 753.655, 0., 5.213, 36.242, 0., 0.422, 0.98, 
  "", "", "", "", "", "", "", "", "", "", "", "", "", "", "", "", "", "", "", 
  "", "", "", "", "", "", "", 31.48, 1.5893219*^7, 23.5, 16.8, 2.731, 1.496, 
  "", "", 365.769, 6.05, "", "", 9.831, 0.9, 57.4, ""}, 
 {"SOM", "Africa", "Somalia", "2021-04-08", 12271., 293., 110.286, 605., 29., 
  9.714, 772.09, 18.436, 6.939, 38.067, 1.825, 0.611, 0.98, "", "", "", "", 
  "", "", "", "", "", "", "", "", "", "", "", "", "", "", "", "", "", "", "", 
  "", "", "", 31.48, 1.5893219*^7, 23.5, 16.8, 2.731, 1.496, "", "", 365.769, 
  6.05, "", "", 9.831, 0.9, 57.4, ""}, {"SOM", "Africa", "Somalia", 
  "2021-04-09", 12271., 0., 110.286, 605., 0., 9.714, 772.09, 0., 6.939, 
  38.067, 0., 0.611, 0.97, "", "", "", "", "", "", "", "", "", "", "", "", 
  "", "", "", "", "", "", "", "", "", "", "", "", "", "", 31.48, 
  1.5893219*^7, 23.5, 16.8, 2.731, 1.496, "", "", 365.769, 6.05, "", "", 
  9.831, 0.9, 57.4, ""}, {"SOM", "Africa", "Somalia", "2021-04-10", 12271., 
  0., 109.571, 605., 0., 9.714, 772.09, 0., 6.894, 38.067, 0., 0.611, 0.97, 
  "", "", "", "", "", "", "", "", "", "", "", "", "", "", "", "", "", "", "", 
  "", "", "", "", "", "", "", 31.48, 1.5893219*^7, 23.5, 16.8, 2.731, 1.496, 
  "", "", 365.769, 6.05, "", "", 9.831, 0.9, 57.4, ""}, 
 {"SOM", "Africa", "Somalia", "2021-04-11", 12406., 135., 89., 618., 13., 
  8.714, 780.584, 8.494, 5.6, 38.885, 0.818, 0.548, 0.97, "", "", "", "", "", 
  "", "", "", "", "", "", "", "", "", "", "", "", "", "", "", "", "", "", "", 
  "", "", 31.48, 1.5893219*^7, 23.5, 16.8, 2.731, 1.496, "", "", 365.769, 
  6.05, "", "", 9.831, 0.9, 57.4, ""}, {"SOM", "Africa", "Somalia", 
  "2021-04-12", 12566., 160., 94., 618., 0., 7.143, 790.652, 10.067, 5.914, 
  38.885, 0., 0.449, 0.96, "", "", "", "", "", "", "", "", "", "", "", "", 
  "", "", "", "", "", "", "", "", "", "", "", "", "", "", 31.48, 
  1.5893219*^7, 23.5, 16.8, 2.731, 1.496, "", "", 365.769, 6.05, "", "", 
  9.831, 0.9, 57.4, ""}, {"SOM", "Africa", "Somalia", "2021-04-13", 12566., 
  0., 84., 618., 0., 6., 790.652, 0., 5.285, 38.885, 0., 0.378, 0.96, "", "", 
  "", "", "", "", "", "", "", "", "", "", "", "", "", "", "", "", "", "", "", 
  "", "", "", "", "", 31.48, 1.5893219*^7, 23.5, 16.8, 2.731, 1.496, "", "", 
  365.769, 6.05, "", "", 9.831, 0.9, 57.4, ""}, 
 {"SOM", "Africa", "Somalia", "2021-04-14", 12837., 271., 122.714, 656., 38., 
  11.429, 807.703, 17.051, 7.721, 41.275, 2.391, 0.719, 0.96, "", "", "", "", 
  "", "", "", "", "", "", "", "", "", "", "", "", "", "", "", "", "", "", "", 
  "", "", "", 31.48, 1.5893219*^7, 23.5, 16.8, 2.731, 1.496, "", "", 365.769, 
  6.05, "", "", 9.831, 0.9, 57.4, ""}, {"SOM", "Africa", "Somalia", 
  "2021-04-15", 12837., 0., 80.857, 656., 0., 7.286, 807.703, 0., 5.088, 
  41.275, 0., 0.458, 0.96, "", "", "", "", "", "", "", "", "", "", "", "", 
  "", "", "", "", "", "", "", "", "", "", "", "", "", "", 31.48, 
  1.5893219*^7, 23.5, 16.8, 2.731, 1.496, "", "", 365.769, 6.05, "", "", 
  9.831, 0.9, 57.4, ""}, {"SOM", "Africa", "Somalia", "2021-04-16", 12837., 
  0., 80.857, 656., 0., 7.286, 807.703, 0., 5.088, 41.275, 0., 0.458, 0.95, 
  "", "", "", "", "", "", "", "", "", "", "", "", "", "", "", "", "", "", "", 
  "", "", "", "", "", "", "", 31.48, 1.5893219*^7, 23.5, 16.8, 2.731, 1.496, 
  "", "", 365.769, 6.05, "", "", 9.831, 0.9, 57.4, ""}, 
 {"SOM", "Africa", "Somalia", "2021-04-17", 12837., 0., 80.857, 656., 0., 
  7.286, 807.703, 0., 5.088, 41.275, 0., 0.458, 0.95, "", "", "", "", "", "", 
  "", "", "", "", "", "", "", "", "", "", "", 117567., 117567., "", "", "", 
  0.74, 0.74, "", "", 31.48, 1.5893219*^7, 23.5, 16.8, 2.731, 1.496, "", "", 
  365.769, 6.05, "", "", 9.831, 0.9, 57.4, ""}, 
 {"SOM", "Africa", "Somalia", "2021-04-18", 13079., 242., 96.143, 670., 14., 
  7.429, 822.93, 15.227, 6.049, 42.156, 0.881, 0.467, 0.95, "", "", "", "", 
  "", "", "", "", "", "", "", "", "", "", "", "", "", "", "", "", "", 400., 
  "", "", "", 25., 31.48, 1.5893219*^7, 23.5, 16.8, 2.731, 1.496, "", "", 
  365.769, 6.05, "", "", 9.831, 0.9, 57.4, ""}, 
 {"SOM", "Africa", "Somalia", "2021-04-19", 13324., 245., 108.286, 678., 8., 
  8.571, 838.345, 15.415, 6.813, 42.66, 0.503, 0.539, 0.95, "", "", "", "", 
  "", "", "", "", "", "", "", "", "", "", "", "", "", "", "", "", "", 400., 
  "", "", "", 25., 31.48, 1.5893219*^7, 23.5, 16.8, 2.731, 1.496, "", "", 
  365.769, 6.05, "", "", 9.831, 0.9, 57.4, ""}, 
 {"SOM", "Africa", "Somalia", "2021-04-20", 13324., 0., 108.286, 678., 0., 
  8.571, 838.345, 0., 6.813, 42.66, 0., 0.539, 0.94, "", "", "", "", "", "", 
  "", "", "", "", "", "", "", "", "", "", "", "", "", "", "", 400., "", "", 
  "", 25., 31.48, 1.5893219*^7, 23.5, 16.8, 2.731, 1.496, "", "", 365.769, 
  6.05, "", "", 9.831, 0.9, 57.4, ""}, {"SOM", "Africa", "Somalia", 
  "2021-04-21", 13459., 135., 88.857, 689., 11., 4.714, 846.839, 8.494, 
  5.591, 43.352, 0.692, 0.297, 0.93, "", "", "", "", "", "", "", "", "", "", 
  "", "", "", "", "", "", "", "", "", "", "", 400., "", "", "", 25., 31.48, 
  1.5893219*^7, 23.5, 16.8, 2.731, 1.496, "", "", 365.769, 6.05, "", "", 
  9.831, 0.9, 57.4, ""}, {"SOM", "Africa", "Somalia", "2021-04-22", 13459., 
  0., 88.857, 689., 0., 4.714, 846.839, 0., 5.591, 43.352, 0., 0.297, 0.93, 
  "", "", "", "", "", "", "", "", "", "", "", "", "", "", "", "", "", "", "", 
  "", "", 400., "", "", "", 25., 31.48, 1.5893219*^7, 23.5, 16.8, 2.731, 
  1.496, "", "", 365.769, 6.05, "", "", 9.831, 0.9, 57.4, ""}, 
 {"SOM", "Africa", "Somalia", "2021-04-23", 13459., 0., 88.857, 689., 0., 
  4.714, 846.839, 0., 5.591, 43.352, 0., 0.297, 0.92, "", "", "", "", "", "", 
  "", "", "", "", "", "", "", "", "", "", "", "", "", "", "", 400., "", "", 
  "", 25., 31.48, 1.5893219*^7, 23.5, 16.8, 2.731, 1.496, "", "", 365.769, 
  6.05, "", "", 9.831, 0.9, 57.4, ""}, {"SOM", "Africa", "Somalia", 
  "2021-04-24", 13459., 0., 88.857, 689., 0., 4.714, 846.839, 0., 5.591, 
  43.352, 0., 0.297, 0.92, "", "", "", "", "", "", "", "", "", "", "", "", 
  "", "", "", "", "", "", "", "", "", 400., "", "", "", 25., 31.48, 
  1.5893219*^7, 23.5, 16.8, 2.731, 1.496, "", "", 365.769, 6.05, "", "", 
  9.831, 0.9, 57.4, ""}, {"SOM", "Africa", "Somalia", "2021-04-25", 13670., 
  211., 84.429, 698., 9., 4., 860.115, 13.276, 5.312, 43.918, 0.566, 0.252, 
  0.92, "", "", "", "", "", "", "", "", "", "", "", "", "", "", "", "", "", 
  "", "", "", "", 400., "", "", "", 25., 31.48, 1.5893219*^7, 23.5, 16.8, 
  2.731, 1.496, "", "", 365.769, 6.05, "", "", 9.831, 0.9, 57.4, ""}, 
 {"SOM", "Africa", "Somalia", "2021-04-26", 13812., 142., 69.714, 702., 4., 
  3.429, 869.05, 8.935, 4.386, 44.17, 0.252, 0.216, 0.91, "", "", "", "", "", 
  "", "", "", "", "", "", "", "", "", "", "", "", "", "", "", "", 400., "", 
  "", "", 25., 27.78, 1.5893219*^7, 23.5, 16.8, 2.731, 1.496, "", "", 
  365.769, 6.05, "", "", 9.831, 0.9, 57.4, ""}, 
 {"SOM", "Africa", "Somalia", "2021-04-27", 13915., 103., 84.429, 713., 11., 
  5., 875.531, 6.481, 5.312, 44.862, 0.692, 0.315, 0.9, "", "", "", "", "", 
  "", "", "", "", "", "", "", "", "", "", "", "", "", "", "", "", 400., "", 
  "", "", 25., 27.78, 1.5893219*^7, 23.5, 16.8, 2.731, 1.496, "", "", 
  365.769, 6.05, "", "", 9.831, 0.9, 57.4, ""}, 
 {"SOM", "Africa", "Somalia", "2021-04-28", 13915., 0., 65.143, 713., 0., 
  3.429, 875.531, 0., 4.099, 44.862, 0., 0.216, 0.9, "", "", "", "", "", "", 
  "", "", "", "", "", "", "", "", "", "", "", "", "", "", "", 400., "", "", 
  "", 25., 27.78, 1.5893219*^7, 23.5, 16.8, 2.731, 1.496, "", "", 365.769, 
  6.05, "", "", 9.831, 0.9, 57.4, ""}, {"SOM", "Africa", "Somalia", 
  "2021-04-29", 13915., 0., 65.143, 713., 0., 3.429, 875.531, 0., 4.099, 
  44.862, 0., 0.216, 0.89, "", "", "", "", "", "", "", "", "", "", "", "", 
  "", "", "", "", "", "", "", "", "", 400., "", "", "", 25., 27.78, 
  1.5893219*^7, 23.5, 16.8, 2.731, 1.496, "", "", 365.769, 6.05, "", "", 
  9.831, 0.9, 57.4, ""}, {"SOM", "Africa", "Somalia", "2021-04-30", 13915., 
  0., 65.143, 713., 0., 3.429, 875.531, 0., 4.099, 44.862, 0., 0.216, 0.89, 
  "", "", "", "", "", "", "", "", "", "", "", "", "", "", "", "", "", "", "", 
  "", "", 400., "", "", "", 25., 27.78, 1.5893219*^7, 23.5, 16.8, 2.731, 
  1.496, "", "", 365.769, 6.05, "", "", 9.831, 0.9, 57.4, ""}, 
 {"SOM", "Africa", "Somalia", "2021-05-01", 13915., 0., 65.143, 713., 0., 
  3.429, 875.531, 0., 4.099, 44.862, 0., 0.216, 0.88, "", "", "", "", "", "", 
  "", "", "", "", "", "", "", "", "", "", "", "", "", "", "", 400., "", "", 
  "", 25., 27.78, 1.5893219*^7, 23.5, 16.8, 2.731, 1.496, "", "", 365.769, 
  6.05, "", "", 9.831, 0.9, 57.4, ""}, {"SOM", "Africa", "Somalia", 
  "2021-05-02", 13915., 0., 35., 713., 0., 2.143, 875.531, 0., 2.202, 44.862, 
  0., 0.135, 0.88, "", "", "", "", "", "", "", "", "", "", "", "", "", "", 
  "", "", "", 123570., 123570., "", "", 400., 0.78, 0.78, "", 25., 27.78, 
  1.5893219*^7, 23.5, 16.8, 2.731, 1.496, "", "", 365.769, 6.05, "", "", 
  9.831, 0.9, 57.4, ""}, {"SOM", "Africa", "Somalia", "2021-05-03", 13915., 
  0., 14.714, 713., 0., 1.571, 875.531, 0., 0.926, 44.862, 0., 0.099, 0.89, 
  "", "", "", "", "", "", "", "", "", "", "", "", "", "", "", "", "", "", "", 
  "", "", 352., "", "", "", 22., 27.78, 1.5893219*^7, 23.5, 16.8, 2.731, 
  1.496, "", "", 365.769, 6.05, "", "", 9.831, 0.9, 57.4, ""}, 
 {"SOM", "Africa", "Somalia", "2021-05-04", 14121., 206., 29.429, 721., 8., 
  1.143, 888.492, 12.962, 1.852, 45.365, 0.503, 0.072, 0.9, "", "", "", "", 
  "", "", "", "", "", "", "", "", "", "", "", "", "", "", "", "", "", 304., 
  "", "", "", 19., 27.78, 1.5893219*^7, 23.5, 16.8, 2.731, 1.496, "", "", 
  365.769, 6.05, "", "", 9.831, 0.9, 57.4, ""}, 
 {"SOM", "Africa", "Somalia", "2021-05-05", 14121., 0., 29.429, 721., 0., 
  1.143, 888.492, 0., 1.852, 45.365, 0., 0.072, 0.89, "", "", "", "", "", "", 
  "", "", "", "", "", "", "", "", "", "", "", "", "", "", "", 256., "", "", 
  "", 16., 27.78, 1.5893219*^7, 23.5, 16.8, 2.731, 1.496, "", "", 365.769, 
  6.05, "", "", 9.831, 0.9, 57.4, ""}, {"SOM", "Africa", "Somalia", 
  "2021-05-06", 14368., 247., 64.714, 745., 24., 4.571, 904.033, 15.541, 
  4.072, 46.875, 1.51, 0.288, 0.89, "", "", "", "", "", "", "", "", "", "", 
  "", "", "", "", "", "", "", "", "", "", "", 208., "", "", "", 13., 27.78, 
  1.5893219*^7, 23.5, 16.8, 2.731, 1.496, "", "", 365.769, 6.05, "", "", 
  9.831, 0.9, 57.4, ""}, {"SOM", "Africa", "Somalia", "2021-05-07", 14368., 
  0., 64.714, 745., 0., 4.571, 904.033, 0., 4.072, 46.875, 0., 0.288, 0.88, 
  "", "", "", "", "", "", "", "", "", "", "", "", "", "", "", "", "", "", "", 
  "", "", 160., "", "", "", 10., 27.78, 1.5893219*^7, 23.5, 16.8, 2.731, 
  1.496, "", "", 365.769, 6.05, "", "", 9.831, 0.9, 57.4, ""}, 
 {"SOM", "Africa", "Somalia", "2021-05-08", 14415., 47., 71.429, 747., 2., 
  4.857, 906.991, 2.957, 4.494, 47.001, 0.126, 0.306, 0.86, "", "", "", "", 
  "", "", "", "", "", "", "", "", "", "", "", "", "", "", "", "", "", 112., 
  "", "", "", 7., 27.78, 1.5893219*^7, 23.5, 16.8, 2.731, 1.496, "", "", 
  365.769, 6.05, "", "", 9.831, 0.9, 57.4, ""}, 
 {"SOM", "Africa", "Somalia", "2021-05-09", 14415., 0., 71.429, 747., 0., 
  4.857, 906.991, 0., 4.494, 47.001, 0., 0.306, 0.85, "", "", "", "", "", "", 
  "", "", "", "", "", "", "", "", "", "", "", "", "", "", "", 64., "", "", 
  "", 4., 27.78, 1.5893219*^7, 23.5, 16.8, 2.731, 1.496, "", "", 365.769, 
  6.05, "", "", 9.831, 0.9, 57.4, ""}, {"SOM", "Africa", "Somalia", 
  "2021-05-10", 14415., 0., 71.429, 747., 0., 4.857, 906.991, 0., 4.494, 
  47.001, 0., 0.306, 0.84, "", "", "", "", "", "", "", "", "", "", "", "", 
  "", "", "", "", "", "", "", "", "", 64., "", "", "", 4., 27.78, 
  1.5893219*^7, 23.5, 16.8, 2.731, 1.496, "", "", 365.769, 6.05, "", "", 
  9.831, 0.9, 57.4, ""}, {"SOM", "Africa", "Somalia", "2021-05-11", 14486., 
  71., 52.143, 753., 6., 4.571, 911.458, 4.467, 3.281, 47.379, 0.378, 0.288, 
  0.83, "", "", "", "", "", "", "", "", "", "", "", "", "", "", "", "", "", 
  "", "", "", "", 64., "", "", "", 4., 27.78, 1.5893219*^7, 23.5, 16.8, 
  2.731, 1.496, "", "", 365.769, 6.05, "", "", 9.831, 0.9, 57.4, ""}, 
 {"SOM", "Africa", "Somalia", "2021-05-12", 14486., 0., 52.143, 753., 0., 
  4.571, 911.458, 0., 3.281, 47.379, 0., 0.288, 0.82, "", "", "", "", "", "", 
  "", "", "", "", "", "", "", "", "", "", "", "", "", "", "", 64., "", "", 
  "", 4., 27.78, 1.5893219*^7, 23.5, 16.8, 2.731, 1.496, "", "", 365.769, 
  6.05, "", "", 9.831, 0.9, 57.4, ""}, {"SOM", "Africa", "Somalia", 
  "2021-05-13", 14486., 0., 16.857, 753., 0., 1.143, 911.458, 0., 1.061, 
  47.379, 0., 0.072, 0.82, "", "", "", "", "", "", "", "", "", "", "", "", 
  "", "", "", "", "", "", "", "", "", 64., "", "", "", 4., 27.78, 
  1.5893219*^7, 23.5, 16.8, 2.731, 1.496, "", "", 365.769, 6.05, "", "", 
  9.831, 0.9, 57.4, ""}, {"SOM", "Africa", "Somalia", "2021-05-14", 14486., 
  0., 16.857, 753., 0., 1.143, 911.458, 0., 1.061, 47.379, 0., 0.072, 0.81, 
  "", "", "", "", "", "", "", "", "", "", "", "", "", "", "", "", "", "", "", 
  "", "", 64., "", "", "", 4., 27.78, 1.5893219*^7, 23.5, 16.8, 2.731, 1.496, 
  "", "", 365.769, 6.05, "", "", 9.831, 0.9, 57.4, ""}, 
 {"SOM", "Africa", "Somalia", "2021-05-15", 14486., 0., 10.143, 753., 0., 
  0.857, 911.458, 0., 0.638, 47.379, 0., 0.054, 0.81, "", "", "", "", "", "", 
  "", "", "", "", "", "", "", "", "", "", "", "", "", "", "", 64., "", "", 
  "", 4., 27.78, 1.5893219*^7, 23.5, 16.8, 2.731, 1.496, "", "", 365.769, 
  6.05, "", "", 9.831, 0.9, 57.4, ""}, {"SOM", "Africa", "Somalia", 
  "2021-05-16", 14486., 0., 10.143, 753., 0., 0.857, 911.458, 0., 0.638, 
  47.379, 0., 0.054, 0.81, "", "", "", "", "", "", "", "", "", "", "", "", 
  "", "", "", "", "", 124471., 124471., "", "", 64., 0.78, 0.78, "", 4., 
  27.78, 1.5893219*^7, 23.5, 16.8, 2.731, 1.496, "", "", 365.769, 6.05, "", 
  "", 9.831, 0.9, 57.4, ""}, {"SOM", "Africa", "Somalia", "2021-05-17", 
  14486., 0., 10.143, 753., 0., 0.857, 911.458, 0., 0.638, 47.379, 0., 0.054, 
  0.81, "", "", "", "", "", "", "", "", "", "", "", "", "", "", "", "", "", 
  "", "", "", "", 68., "", "", "", 4., 27.78, 1.5893219*^7, 23.5, 16.8, 
  2.731, 1.496, "", "", 365.769, 6.05, "", "", 9.831, 0.9, 57.4, ""}, 
 {"SOM", "Africa", "Somalia", "2021-05-18", 14575., 89., 12.714, 762., 9., 
  1.286, 917.058, 5.6, 0.8, 47.945, 0.566, 0.081, 0.82, "", "", "", "", "", 
  "", "", "", "", "", "", "", "", "", "", "", "", "", "", "", "", 72., "", 
  "", "", 5., 27.78, 1.5893219*^7, 23.5, 16.8, 2.731, 1.496, "", "", 365.769, 
  6.05, "", "", 9.831, 0.9, 57.4, ""}, {"SOM", "Africa", "Somalia", 
  "2021-05-19", 14575., 0., 12.714, 762., 0., 1.286, 917.058, 0., 0.8, 
  47.945, 0., 0.081, 0.81, "", "", "", "", "", "", "", "", "", "", "", "", 
  "", "", "", "", "", "", "", "", "", 76., "", "", "", 5., 27.78, 
  1.5893219*^7, 23.5, 16.8, 2.731, 1.496, "", "", 365.769, 6.05, "", "", 
  9.831, 0.9, 57.4, ""}, {"SOM", "Africa", "Somalia", "2021-05-20", 14594., 
  19., 15.429, 767., 5., 2., 918.253, 1.195, 0.971, 48.26, 0.315, 0.126, 
  0.81, "", "", "", "", "", "", "", "", "", "", "", "", "", "", "", "", "", 
  "", "", "", "", 80., "", "", "", 5., 27.78, 1.5893219*^7, 23.5, 16.8, 
  2.731, 1.496, "", "", 365.769, 6.05, "", "", 9.831, 0.9, 57.4, ""}, 
 {"SOM", "Africa", "Somalia", "2021-05-21", 14594., 0., 15.429, 767., 0., 2., 
  918.253, 0., 0.971, 48.26, 0., 0.126, 0.81, "", "", "", "", "", "", "", "", 
  "", "", "", "", "", "", "", "", "", "", "", "", "", 84., "", "", "", 5., 
  27.78, 1.5893219*^7, 23.5, 16.8, 2.731, 1.496, "", "", 365.769, 6.05, "", 
  "", 9.831, 0.9, 57.4, ""}, {"SOM", "Africa", "Somalia", "2021-05-22", 
  14623., 29., 19.571, 767., 0., 2., 920.078, 1.825, 1.231, 48.26, 0., 0.126, 
  0.81, "", "", "", "", "", "", "", "", "", "", "", "", "", "", "", "", "", 
  "", "", "", "", 88., "", "", "", 6., 27.78, 1.5893219*^7, 23.5, 16.8, 
  2.731, 1.496, "", "", 365.769, 6.05, "", "", 9.831, 0.9, 57.4, ""}, 
 {"SOM", "Africa", "Somalia", "2021-05-23", 14632., 9., 20.857, 767., 0., 2., 
  920.644, 0.566, 1.312, 48.26, 0., 0.126, 0.81, "", "", "", "", "", "", "", 
  "", "", "", "", "", "", "", "", "", "", "", "", "", "", 92., "", "", "", 
  6., 27.78, 1.5893219*^7, 23.5, 16.8, 2.731, 1.496, "", "", 365.769, 6.05, 
  "", "", 9.831, 0.9, 57.4, ""}, {"SOM", "Africa", "Somalia", "2021-05-24", 
  14632., 0., 20.857, 767., 0., 2., 920.644, 0., 1.312, 48.26, 0., 0.126, 
  0.81, "", "", "", "", "", "", "", "", "", "", "", "", "", "", "", "", "", 
  125205., 125205., "", "", 92., 0.79, 0.79, "", 6., 27.78, 1.5893219*^7, 
  23.5, 16.8, 2.731, 1.496, "", "", 365.769, 6.05, "", "", 9.831, 0.9, 57.4, 
  ""}, {"SOM", "Africa", "Somalia", "2021-05-25", 14632., 0., 8.143, 767., 
  0., 0.714, 920.644, 0., 0.512, 48.26, 0., 0.045, 0.81, "", "", "", "", "", 
  "", "", "", "", "", "", "", "", "", "", "", "", 125582., 125582., "", 377., 
  132., 0.79, 0.79, "", 8., "", 1.5893219*^7, 23.5, 16.8, 2.731, 1.496, "", 
  "", 365.769, 6.05, "", "", 9.831, 0.9, 57.4, ""}, 
 {"SOM", "Africa", "Somalia", "2021-05-26", 14632., 0., 8.143, 767., 0., 
  0.714, 920.644, 0., 0.512, 48.26, 0., 0.045, 0.81, "", "", "", "", "", "", 
  "", "", "", "", "", "", "", "", "", "", "", "", "", "", "", 396., "", "", 
  "", 25., "", 1.5893219*^7, 23.5, 16.8, 2.731, 1.496, "", "", 365.769, 6.05, 
  "", "", 9.831, 0.9, 57.4, ""}, {"SOM", "Africa", "Somalia", "2021-05-27", 
  14647., 15., 7.571, 768., 1., 0.143, 921.588, 0.944, 0.476, 48.322, 0.063, 
  0.009, 0.82, "", "", "", "", "", "", "", "", "", "", "", "", "", "", "", 
  "", "", 129461., 128519., 942., "", 660., 0.81, 0.81, 0.01, 42., "", 
  1.5893219*^7, 23.5, 16.8, 2.731, 1.496, "", "", 365.769, 6.05, "", "", 
  9.831, 0.9, 57.4, ""}, {"SOM", "Africa", "Somalia", "2021-05-28", 14647., 
  0., 7.571, 768., 0., 0.143, 921.588, 0., 0.476, 48.322, 0., 0.009, 0.83, 
  "", "", "", "", "", "", "", "", "", "", "", "", "", "", "", "", "", "", "", 
  "", "", 814., "", "", "", 51., "", 1.5893219*^7, 23.5, 16.8, 2.731, 1.496, 
  "", "", 365.769, 6.05, "", "", 9.831, 0.9, 57.4, ""}, 
 {"SOM", "Africa", "Somalia", "2021-05-29", 14653., 6., 4.286, 768., 0., 
  0.143, 921.966, 0.378, 0.27, 48.322, 0., 0.009, 0.84, "", "", "", "", "", 
  "", "", "", "", "", "", "", "", "", "", "", "", "", "", "", "", 968., "", 
  "", "", 61., "", 1.5893219*^7, 23.5, 16.8, 2.731, 1.496, "", "", 365.769, 
  6.05, "", "", 9.831, 0.9, 57.4, ""}, {"SOM", "Africa", "Somalia", 
  "2021-05-30", 14660., 7., 4., 769., 1., 0.286, 922.406, 0.44, 0.252, 
  48.385, 0.063, 0.018, 0.84, "", "", "", "", "", "", "", "", "", "", "", "", 
  "", "", "", "", "", "", "", "", "", 1122., "", "", "", 71., "", 
  1.5893219*^7, 23.5, 16.8, 2.731, 1.496, "", "", 365.769, 6.05, "", "", 
  9.831, 0.9, 57.4, ""}, {"SOM", "Africa", "Somalia", "2021-05-31", 14662., 
  2., 4.286, 769., 0., 0.286, 922.532, 0.126, 0.27, 48.385, 0., 0.018, 0.86, 
  "", "", "", "", "", "", "", "", "", "", "", "", "", "", "", "", "", 
  134133., 129419., 4714., "", 1275., 0.84, 0.81, 0.03, 80., "", 
  1.5893219*^7, 23.5, 16.8, 2.731, 1.496, "", "", 365.769, 6.05, "", "", 
  9.831, 0.9, 57.4, ""}, {"SOM", "Africa", "Somalia", "2021-06-01", 14667., 
  5., 5., 769., 0., 0.286, 922.846, 0.315, 0.315, 48.385, 0., 0.018, 0.87, 
  "", "", "", "", "", "", "", "", "", "", "", "", "", "", "", "", "", "", "", 
  "", "", 1470., "", "", "", 92., "", 1.5893219*^7, 23.5, 16.8, 2.731, 1.496, 
  "", "", 365.769, 6.05, "", "", 9.831, 0.9, 57.4, ""}, 
 {"SOM", "Africa", "Somalia", "2021-06-02", 14691., 24., 8.429, 770., 1., 
  0.429, 924.356, 1.51, 0.53, 48.448, 0.063, 0.027, 0.88, "", "", "", "", "", 
  "", "", "", "", "", "", "", "", "", "", "", "", 137618., 129419., 8199., 
  "", 1442., 0.87, 0.81, 0.05, 91., "", 1.5893219*^7, 23.5, 16.8, 2.731, 
  1.496, "", "", 365.769, 6.05, "", "", 9.831, 0.9, 57.4, ""}, 
 {"SOM", "Africa", "Somalia", "2021-06-03", 14699., 8., 7.429, 771., 1., 
  0.429, 924.86, 0.503, 0.467, 48.511, 0.063, 0.027, 0.89, "", "", "", "", 
  "", "", "", "", "", "", "", "", "", "", "", "", "", "", "", "", "", "", "", 
  "", "", "", "", 1.5893219*^7, 23.5, 16.8, 2.731, 1.496, "", "", 365.769, 
  6.05, "", "", 9.831, 0.9, 57.4, ""}, {"SOM", "Africa", "Somalia", 
  "2021-06-04", 14699., 0., 7.429, 771., 0., 0.429, 924.86, 0., 0.467, 
  48.511, 0., 0.027, 0.9, "", "", "", "", "", "", "", "", "", "", "", "", "", 
  "", "", "", "", "", "", "", "", "", "", "", "", "", "", 1.5893219*^7, 23.5, 
  16.8, 2.731, 1.496, "", "", 365.769, 6.05, "", "", 9.831, 0.9, 57.4, ""}, 
 {"SOM", "Africa", "Somalia", "2021-06-05", 14729., 30., 10.857, 773., 2., 
  0.714, 926.747, 1.888, 0.683, 48.637, 0.126, 0.045, 0.91, "", "", "", "", 
  "", "", "", "", "", "", "", "", "", "", "", "", "", "", "", "", "", "", "", 
  "", "", "", "", 1.5893219*^7, 23.5, 16.8, 2.731, 1.496, "", "", 365.769, 
  6.05, "", "", 9.831, 0.9, 57.4, ""}, {"SOM", "Africa", "Somalia", 
  "2021-06-06", 14748., 19., 12.571, 773., 0., 0.571, 927.943, 1.195, 0.791, 
  48.637, 0., 0.036, 0.91, "", "", "", "", "", "", "", "", "", "", "", "", 
  "", "", "", "", "", "", "", "", "", "", "", "", "", "", "", 1.5893219*^7, 
  23.5, 16.8, 2.731, 1.496, "", "", 365.769, 6.05, "", "", 9.831, 0.9, 57.4, 
  ""}, {"SOM", "Africa", "Somalia", "2021-06-07", 14768., 20., 15.143, 773., 
  0., 0.571, 929.201, 1.258, 0.953, 48.637, 0., 0.036, "", "", "", "", "", 
  "", "", "", "", "", "", "", "", "", "", "", "", "", "", "", "", "", "", "", 
  "", "", "", "", 1.5893219*^7, 23.5, 16.8, 2.731, 1.496, "", "", 365.769, 
  6.05, "", "", 9.831, 0.9, 57.4, ""}, {"ZAF", "Africa", "South Africa", 
  "2020-02-07", "", "", "", "", "", "", "", "", "", "", "", "", "", "", "", 
  "", "", "", "", "", "", "", 42., 0.001, "", "", "", "", "", 
  "people tested", "", "", "", "", "", "", "", "", "", 2.78, 5.930869*^7, 
  46.754, 27.3, 5.344, 3.053, 12294.876, 18.9, 200.38, 5.52, 8.1, 33.2, 
  43.993, 2.32, 64.13, 0.709}, {"ZAF", "Africa", "South Africa", 
  "2020-02-08", "", "", "", "", "", "", "", "", "", "", "", "", "", "", "", 
  "", "", "", "", "", "", "", "", "", "", "", "", "", "", "people tested", 
  "", "", "", "", "", "", "", "", "", 2.78, 5.930869*^7, 46.754, 27.3, 5.344, 
  3.053, 12294.876, 18.9, 200.38, 5.52, 8.1, 33.2, 43.993, 2.32, 64.13, 
  0.709}, {"ZAF", "Africa", "South Africa", "2020-02-09", "", "", "", "", "", 
  "", "", "", "", "", "", "", "", "", "", "", "", "", "", "", "", "", "", "", 
  "", "", "", "", "", "people tested", "", "", "", "", "", "", "", "", "", 
  2.78, 5.930869*^7, 46.754, 27.3, 5.344, 3.053, 12294.876, 18.9, 200.38, 
  5.52, 8.1, 33.2, 43.993, 2.32, 64.13, 0.709}, 
 {"ZAF", "Africa", "South Africa", "2020-02-10", "", "", "", "", "", "", "", 
  "", "", "", "", "", "", "", "", "", "", "", "", "", "", "", "", "", "", "", 
  "", "", "", "people tested", "", "", "", "", "", "", "", "", "", 2.78, 
  5.930869*^7, 46.754, 27.3, 5.344, 3.053, 12294.876, 18.9, 200.38, 5.52, 
  8.1, 33.2, 43.993, 2.32, 64.13, 0.709}, {"ZAF", "Africa", "South Africa", 
  "2020-02-11", "", "", "", "", "", "", "", "", "", "", "", "", "", "", "", 
  "", "", "", "", "", "", "", 61., 0.001, "", "", "", "", "", 
  "people tested", "", "", "", "", "", "", "", "", "", 2.78, 5.930869*^7, 
  46.754, 27.3, 5.344, 3.053, 12294.876, 18.9, 200.38, 5.52, 8.1, 33.2, 
  43.993, 2.32, 64.13, 0.709}, {"ZAF", "Africa", "South Africa", 
  "2020-02-12", "", "", "", "", "", "", "", "", "", "", "", "", "", "", "", 
  "", "", "", "", "", "", "", "", "", "", "", "", "", "", "people tested", 
  "", "", "", "", "", "", "", "", "", 2.78, 5.930869*^7, 46.754, 27.3, 5.344, 
  3.053, 12294.876, 18.9, 200.38, 5.52, 8.1, 33.2, 43.993, 2.32, 64.13, 
  0.709}, {"ZAF", "Africa", "South Africa", "2020-02-13", "", "", "", "", "", 
  "", "", "", "", "", "", "", "", "", "", "", "", "", "", "", "", "", 67., 
  0.001, "", "", "", "", "", "people tested", "", "", "", "", "", "", "", "", 
  "", 2.78, 5.930869*^7, 46.754, 27.3, 5.344, 3.053, 12294.876, 18.9, 200.38, 
  5.52, 8.1, 33.2, 43.993, 2.32, 64.13, 0.709}, 
 {"ZAF", "Africa", "South Africa", "2020-02-14", "", "", "", "", "", "", "", 
  "", "", "", "", "", "", "", "", "", "", "", "", "", "", 4., 71., 0.001, 0., 
  4., 0., "", "", "people tested", "", "", "", "", "", "", "", "", "", 2.78, 
  5.930869*^7, 46.754, 27.3, 5.344, 3.053, 12294.876, 18.9, 200.38, 5.52, 
  8.1, 33.2, 43.993, 2.32, 64.13, 0.709}, {"ZAF", "Africa", "South Africa", 
  "2020-02-15", "", "", "", "", "", "", "", "", "", "", "", "", "", "", "", 
  "", "", "", "", "", "", "", "", "", "", 4., 0., "", "", "people tested", 
  "", "", "", "", "", "", "", "", "", 2.78, 5.930869*^7, 46.754, 27.3, 5.344, 
  3.053, 12294.876, 18.9, 200.38, 5.52, 8.1, 33.2, 43.993, 2.32, 64.13, 
  0.709}, {"ZAF", "Africa", "South Africa", "2020-02-16", "", "", "", "", "", 
  "", "", "", "", "", "", "", "", "", "", "", "", "", "", "", "", "", "", "", 
  "", 4., 0., "", "", "people tested", "", "", "", "", "", "", "", "", "", 
  2.78, 5.930869*^7, 46.754, 27.3, 5.344, 3.053, 12294.876, 18.9, 200.38, 
  5.52, 8.1, 33.2, 43.993, 2.32, 64.13, 0.709}, 
 {"ZAF", "Africa", "South Africa", "2020-02-17", "", "", "", "", "", "", "", 
  "", "", "", "", "", "", "", "", "", "", "", "", "", "", "", "", "", "", 4., 
  0., "", "", "people tested", "", "", "", "", "", "", "", "", "", 2.78, 
  5.930869*^7, 46.754, 27.3, 5.344, 3.053, 12294.876, 18.9, 200.38, 5.52, 
  8.1, 33.2, 43.993, 2.32, 64.13, 0.709}, {"ZAF", "Africa", "South Africa", 
  "2020-02-18", "", "", "", "", "", "", "", "", "", "", "", "", "", "", "", 
  "", "", "", "", "", "", "", "", "", "", 4., 0., "", "", "people tested", 
  "", "", "", "", "", "", "", "", "", 2.78, 5.930869*^7, 46.754, 27.3, 5.344, 
  3.053, 12294.876, 18.9, 200.38, 5.52, 8.1, 33.2, 43.993, 2.32, 64.13, 
  0.709}, {"ZAF", "Africa", "South Africa", "2020-02-19", "", "", "", "", "", 
  "", "", "", "", "", "", "", "", "", "", "", "", "", "", "", "", "", 95., 
  0.002, "", 4., 0., "", "", "people tested", "", "", "", "", "", "", "", "", 
  "", 2.78, 5.930869*^7, 46.754, 27.3, 5.344, 3.053, 12294.876, 18.9, 200.38, 
  5.52, 8.1, 33.2, 43.993, 2.32, 64.13, 0.709}, 
 {"ZAF", "Africa", "South Africa", "2020-02-20", "", "", "", "", "", "", "", 
  "", "", "", "", "", "", "", "", "", "", "", "", "", "", 11., 106., 0.002, 
  0., 6., 0., "", "", "people tested", "", "", "", "", "", "", "", "", "", 
  2.78, 5.930869*^7, 46.754, 27.3, 5.344, 3.053, 12294.876, 18.9, 200.38, 
  5.52, 8.1, 33.2, 43.993, 2.32, 64.13, 0.709}, 
 {"ZAF", "Africa", "South Africa", "2020-02-21", "", "", "", "", "", "", "", 
  "", "", "", "", "", "", "", "", "", "", "", "", "", "", "", "", "", "", 5., 
  0., "", "", "people tested", "", "", "", "", "", "", "", "", "", 2.78, 
  5.930869*^7, 46.754, 27.3, 5.344, 3.053, 12294.876, 18.9, 200.38, 5.52, 
  8.1, 33.2, 43.993, 2.32, 64.13, 0.709}, {"ZAF", "Africa", "South Africa", 
  "2020-02-22", "", "", "", "", "", "", "", "", "", "", "", "", "", "", "", 
  "", "", "", "", "", "", "", "", "", "", 5., 0., "", "", "people tested", 
  "", "", "", "", "", "", "", "", "", 2.78, 5.930869*^7, 46.754, 27.3, 5.344, 
  3.053, 12294.876, 18.9, 200.38, 5.52, 8.1, 33.2, 43.993, 2.32, 64.13, 
  0.709}, {"ZAF", "Africa", "South Africa", "2020-02-23", "", "", "", "", "", 
  "", "", "", "", "", "", "", "", "", "", "", "", "", "", "", "", "", "", "", 
  "", 5., 0., "", "", "people tested", "", "", "", "", "", "", "", "", "", 
  2.78, 5.930869*^7, 46.754, 27.3, 5.344, 3.053, 12294.876, 18.9, 200.38, 
  5.52, 8.1, 33.2, 43.993, 2.32, 64.13, 0.709}, 
 {"ZAF", "Africa", "South Africa", "2020-02-24", "", "", "", "", "", "", "", 
  "", "", "", "", "", "", "", "", "", "", "", "", "", "", "", 116., 0.002, 
  "", 4., 0., "", "", "people tested", "", "", "", "", "", "", "", "", "", 
  2.78, 5.930869*^7, 46.754, 27.3, 5.344, 3.053, 12294.876, 18.9, 200.38, 
  5.52, 8.1, 33.2, 43.993, 2.32, 64.13, 0.709}, 
 {"ZAF", "Africa", "South Africa", "2020-02-25", "", "", "", "", "", "", "", 
  "", "", "", "", "", "", "", "", "", "", "", "", "", "", "", "", "", "", 4., 
  0., "", "", "people tested", "", "", "", "", "", "", "", "", "", 2.78, 
  5.930869*^7, 46.754, 27.3, 5.344, 3.053, 12294.876, 18.9, 200.38, 5.52, 
  8.1, 33.2, 43.993, 2.32, 64.13, 0.709}, {"ZAF", "Africa", "South Africa", 
  "2020-02-26", "", "", "", "", "", "", "", "", "", "", "", "", "", "", "", 
  "", "", "", "", "", "", "", 121., 0.002, "", 4., 0., "", "", 
  "people tested", "", "", "", "", "", "", "", "", "", 2.78, 5.930869*^7, 
  46.754, 27.3, 5.344, 3.053, 12294.876, 18.9, 200.38, 5.52, 8.1, 33.2, 
  43.993, 2.32, 64.13, 0.709}, {"ZAF", "Africa", "South Africa", 
  "2020-02-27", "", "", "", "", "", "", "", "", "", "", "", "", "", "", "", 
  "", "", "", "", "", "", "", "", "", "", 3., 0., "", "", "people tested", 
  "", "", "", "", "", "", "", "", "", 2.78, 5.930869*^7, 46.754, 27.3, 5.344, 
  3.053, 12294.876, 18.9, 200.38, 5.52, 8.1, 33.2, 43.993, 2.32, 64.13, 
  0.709}, {"ZAF", "Africa", "South Africa", "2020-02-28", "", "", "", "", "", 
  "", "", "", "", "", "", "", "", "", "", "", "", "", "", "", "", "", "", "", 
  "", 4., 0., "", "", "people tested", "", "", "", "", "", "", "", "", "", 
  2.78, 5.930869*^7, 46.754, 27.3, 5.344, 3.053, 12294.876, 18.9, 200.38, 
  5.52, 8.1, 33.2, 43.993, 2.32, 64.13, 0.709}, 
 {"ZAF", "Africa", "South Africa", "2020-02-29", "", "", "", "", "", "", "", 
  "", "", "", "", "", "", "", "", "", "", "", "", "", "", "", "", "", "", 5., 
  0., "", "", "people tested", "", "", "", "", "", "", "", "", "", 2.78, 
  5.930869*^7, 46.754, 27.3, 5.344, 3.053, 12294.876, 18.9, 200.38, 5.52, 
  8.1, 33.2, 43.993, 2.32, 64.13, 0.709}, {"ZAF", "Africa", "South Africa", 
  "2020-03-01", "", "", "", "", "", "", "", "", "", "", "", "", "", "", "", 
  "", "", "", "", "", "", "", "", "", "", 6., 0., "", "", "people tested", 
  "", "", "", "", "", "", "", "", "", 2.78, 5.930869*^7, 46.754, 27.3, 5.344, 
  3.053, 12294.876, 18.9, 200.38, 5.52, 8.1, 33.2, 43.993, 2.32, 64.13, 
  0.709}, {"ZAF", "Africa", "South Africa", "2020-03-02", "", "", "", "", "", 
  "", "", "", "", "", "", "", "", "", "", "", "", "", "", "", "", "", 160., 
  0.003, "", 6., 0., "", "", "people tested", "", "", "", "", "", "", "", "", 
  "", 2.78, 5.930869*^7, 46.754, 27.3, 5.344, 3.053, 12294.876, 18.9, 200.38, 
  5.52, 8.1, 33.2, 43.993, 2.32, 64.13, 0.709}, 
 {"ZAF", "Africa", "South Africa", "2020-03-03", "", "", "", "", "", "", "", 
  "", "", "", "", "", "", "", "", "", "", "", "", "", "", 4., 164., 0.003, 
  0., 6., 0., "", "", "people tested", "", "", "", "", "", "", "", "", "", 
  2.78, 5.930869*^7, 46.754, 27.3, 5.344, 3.053, 12294.876, 18.9, 200.38, 
  5.52, 8.1, 33.2, 43.993, 2.32, 64.13, 0.709}, 
 {"ZAF", "Africa", "South Africa", "2020-03-04", "", "", "", "", "", "", "", 
  "", "", "", "", "", "", "", "", "", "", "", "", "", "", "", "", "", "", 8., 
  0., "", "", "people tested", "", "", "", "", "", "", "", "", "", 2.78, 
  5.930869*^7, 46.754, 27.3, 5.344, 3.053, 12294.876, 18.9, 200.38, 5.52, 
  8.1, 33.2, 43.993, 2.32, 64.13, 0.709}, {"ZAF", "Africa", "South Africa", 
  "2020-03-05", 1., 1., "", "", "", "", 0.017, 0.017, "", "", "", "", "", "", 
  "", "", "", "", "", "", "", "", "", "", "", 8., 0., "", "", 
  "people tested", "", "", "", "", "", "", "", "", "", 13.89, 5.930869*^7, 
  46.754, 27.3, 5.344, 3.053, 12294.876, 18.9, 200.38, 5.52, 8.1, 33.2, 
  43.993, 2.32, 64.13, 0.709}, {"ZAF", "Africa", "South Africa", 
  "2020-03-06", 1., 0., "", "", "", "", 0.017, 0., "", "", "", "", "", "", 
  "", "", "", "", "", "", "", "", 200., 0.003, "", 9., 0., "", "", 
  "people tested", "", "", "", "", "", "", "", "", "", 13.89, 5.930869*^7, 
  46.754, 27.3, 5.344, 3.053, 12294.876, 18.9, 200.38, 5.52, 8.1, 33.2, 
  43.993, 2.32, 64.13, 0.709}, {"ZAF", "Africa", "South Africa", 
  "2020-03-07", 1., 0., "", "", "", "", 0.017, 0., "", "", "", "", "", "", 
  "", "", "", "", "", "", "", 41., 241., 0.004, 0.001, 14., 0., "", "", 
  "people tested", "", "", "", "", "", "", "", "", "", 13.89, 5.930869*^7, 
  46.754, 27.3, 5.344, 3.053, 12294.876, 18.9, 200.38, 5.52, 8.1, 33.2, 
  43.993, 2.32, 64.13, 0.709}, {"ZAF", "Africa", "South Africa", 
  "2020-03-08", 3., 2., "", "", "", "", 0.051, 0.034, "", "", "", "", "", "", 
  "", "", "", "", "", "", "", "", "", "", "", 27., 0., "", "", 
  "people tested", "", "", "", "", "", "", "", "", "", 13.89, 5.930869*^7, 
  46.754, 27.3, 5.344, 3.053, 12294.876, 18.9, 200.38, 5.52, 8.1, 33.2, 
  43.993, 2.32, 64.13, 0.709}, {"ZAF", "Africa", "South Africa", 
  "2020-03-09", 3., 0., "", "", "", "", 0.051, 0., "", "", "", "", "", "", 
  "", "", "", "", "", "", "", "", "", "", "", 40., 0.001, "", "", 
  "people tested", "", "", "", "", "", "", "", "", "", 13.89, 5.930869*^7, 
  46.754, 27.3, 5.344, 3.053, 12294.876, 18.9, 200.38, 5.52, 8.1, 33.2, 
  43.993, 2.32, 64.13, 0.709}, {"ZAF", "Africa", "South Africa", 
  "2020-03-10", 7., 4., 1., "", "", 0., 0.118, 0.067, 0.017, "", "", 0., "", 
  "", "", "", "", "", "", "", "", "", "", "", "", 54., 0.001, 0.019, 54., 
  "people tested", "", "", "", "", "", "", "", "", "", 13.89, 5.930869*^7, 
  46.754, 27.3, 5.344, 3.053, 12294.876, 18.9, 200.38, 5.52, 8.1, 33.2, 
  43.993, 2.32, 64.13, 0.709}, {"ZAF", "Africa", "South Africa", 
  "2020-03-11", 13., 6., 1.857, "", "", 0., 0.219, 0.101, 0.031, "", "", 0., 
  "", "", "", "", "", "", "", "", "", "", 645., 0.011, "", 67., 0.001, 0.028, 
  36.1, "people tested", "", "", "", "", "", "", "", "", "", 13.89, 
  5.930869*^7, 46.754, 27.3, 5.344, 3.053, 12294.876, 18.9, 200.38, 5.52, 
  8.1, 33.2, 43.993, 2.32, 64.13, 0.709}, {"ZAF", "Africa", "South Africa", 
  "2020-03-12", 17., 4., 2.286, "", "", 0., 0.287, 0.067, 0.039, "", "", 0., 
  "", "", "", "", "", "", "", "", "", 203., 848., 0.014, 0.003, 94., 0.002, 
  0.024, 41.1, "people tested", "", "", "", "", "", "", "", "", "", 13.89, 
  5.930869*^7, 46.754, 27.3, 5.344, 3.053, 12294.876, 18.9, 200.38, 5.52, 
  8.1, 33.2, 43.993, 2.32, 64.13, 0.709}, {"ZAF", "Africa", "South Africa", 
  "2020-03-13", 24., 7., 3.286, "", "", 0., 0.405, 0.118, 0.055, "", "", 0., 
  "", "", "", "", "", "", "", "", "", 76., 924., 0.016, 0.001, 103., 0.002, 
  0.032, 31.3, "people tested", "", "", "", "", "", "", "", "", "", 13.89, 
  5.930869*^7, 46.754, 27.3, 5.344, 3.053, 12294.876, 18.9, 200.38, 5.52, 
  8.1, 33.2, 43.993, 2.32, 64.13, 0.709}, {"ZAF", "Africa", "South Africa", 
  "2020-03-14", 38., 14., 5.286, "", "", 0., 0.641, 0.236, 0.089, "", "", 0., 
  "", "", "", "", "", "", "", "", "", 93., 1017., 0.017, 0.002, 111., 0.002, 
  0.048, 21., "people tested", "", "", "", "", "", "", "", "", "", 13.89, 
  5.930869*^7, 46.754, 27.3, 5.344, 3.053, 12294.876, 18.9, 200.38, 5.52, 
  8.1, 33.2, 43.993, 2.32, 64.13, 0.709}, {"ZAF", "Africa", "South Africa", 
  "2020-03-15", 51., 13., 6.857, "", "", 0., 0.86, 0.219, 0.116, "", "", 0., 
  "", "", "", "", "", "", "", "", "", 459., 1476., 0.025, 0.008, 162., 0.003, 
  0.042, 23.6, "people tested", "", "", "", "", "", "", "", "", "", 19.44, 
  5.930869*^7, 46.754, 27.3, 5.344, 3.053, 12294.876, 18.9, 200.38, 5.52, 
  8.1, 33.2, 43.993, 2.32, 64.13, 0.709}, {"ZAF", "Africa", "South Africa", 
  "2020-03-16", 62., 11., 8.429, "", "", 0., 1.045, 0.185, 0.142, "", "", 0., 
  "", "", "", "", "", "", "", "", "", 929., 2405., 0.041, 0.016, 280., 0.005, 
  0.03, 33.2, "people tested", "", "", "", "", "", "", "", "", "", 38.89, 
  5.930869*^7, 46.754, 27.3, 5.344, 3.053, 12294.876, 18.9, 200.38, 5.52, 
  8.1, 33.2, 43.993, 2.32, 64.13, 0.709}, {"ZAF", "Africa", "South Africa", 
  "2020-03-17", 62., 0., 7.857, "", "", 0., 1.045, 0., 0.132, "", "", 0., "", 
  "", "", "", "", "", "", "", "", 506., 2911., 0.049, 0.009, 338., 0.006, 
  0.023, 43., "people tested", "", "", "", "", "", "", "", "", "", 38.89, 
  5.930869*^7, 46.754, 27.3, 5.344, 3.053, 12294.876, 18.9, 200.38, 5.52, 
  8.1, 33.2, 43.993, 2.32, 64.13, 0.709}, {"ZAF", "Africa", "South Africa", 
  "2020-03-18", 116., 54., 14.714, "", "", 0., 1.956, 0.91, 0.248, "", "", 
  0., "", "", "", "", "", "", "", "", "", 159., 3070., 0.052, 0.003, 346., 
  0.006, 0.043, 23.5, "people tested", "", "", "", "", "", "", "", "", "", 
  55.56, 5.930869*^7, 46.754, 27.3, 5.344, 3.053, 12294.876, 18.9, 200.38, 
  5.52, 8.1, 33.2, 43.993, 2.32, 64.13, 0.709}, 
 {"ZAF", "Africa", "South Africa", "2020-03-19", 150., 34., 19., "", "", 0., 
  2.529, 0.573, 0.32, "", "", 0., 2.3, "", "", "", "", "", "", "", "", 1762., 
  4832., 0.081, 0.03, 569., 0.01, 0.033, 29.9, "people tested", "", "", "", 
  "", "", "", "", "", "", 55.56, 5.930869*^7, 46.754, 27.3, 5.344, 3.053, 
  12294.876, 18.9, 200.38, 5.52, 8.1, 33.2, 43.993, 2.32, 64.13, 0.709}, 
 {"ZAF", "Africa", "South Africa", "2020-03-20", 202., 52., 25.429, "", "", 
  0., 3.406, 0.877, 0.429, "", "", 0., 2.33, "", "", "", "", "", "", "", "", 
  1606., 6438., 0.109, 0.027, 788., 0.013, 0.032, 31., "people tested", "", 
  "", "", "", "", "", "", "", "", 55.56, 5.930869*^7, 46.754, 27.3, 5.344, 
  3.053, 12294.876, 18.9, 200.38, 5.52, 8.1, 33.2, 43.993, 2.32, 64.13, 
  0.709}, {"ZAF", "Africa", "South Africa", "2020-03-21", 240., 38., 28.857, 
  "", "", 0., 4.047, 0.641, 0.487, "", "", 0., 2.38, "", "", "", "", "", "", 
  "", "", 987., 7425., 0.125, 0.017, 915., 0.015, 0.032, 31.7, 
  "people tested", "", "", "", "", "", "", "", "", "", 55.56, 5.930869*^7, 
  46.754, 27.3, 5.344, 3.053, 12294.876, 18.9, 200.38, 5.52, 8.1, 33.2, 
  43.993, 2.32, 64.13, 0.709}, {"ZAF", "Africa", "South Africa", 
  "2020-03-22", 274., 34., 31.857, "", "", 0., 4.62, 0.573, 0.537, "", "", 
  0., 2.45, "", "", "", "", "", "", "", "", 1890., 9315., 0.157, 0.032, 
  1120., 0.019, 0.028, 35.2, "people tested", "", "", "", "", "", "", "", "", 
  "", 55.56, 5.930869*^7, 46.754, 27.3, 5.344, 3.053, 12294.876, 18.9, 
  200.38, 5.52, 8.1, 33.2, 43.993, 2.32, 64.13, 0.709}, 
 {"ZAF", "Africa", "South Africa", "2020-03-23", 402., 128., 48.571, "", "", 
  0., 6.778, 2.158, 0.819, "", "", 0., 2.59, "", "", "", "", "", "", "", "", 
  3500., 12815., 0.216, 0.059, 1487., 0.025, 0.033, 30.6, "people tested", 
  "", "", "", "", "", "", "", "", "", 55.56, 5.930869*^7, 46.754, 27.3, 
  5.344, 3.053, 12294.876, 18.9, 200.38, 5.52, 8.1, 33.2, 43.993, 2.32, 
  64.13, 0.709}, {"ZAF", "Africa", "South Africa", "2020-03-24", 554., 152., 
  70.286, "", "", 0., 9.341, 2.563, 1.185, "", "", 0., 2.55, "", "", "", "", 
  "", "", "", "", 2714., 15529., 0.262, 0.046, 1803., 0.03, 0.039, 25.7, 
  "people tested", "", "", "", "", "", "", "", "", "", 55.56, 5.930869*^7, 
  46.754, 27.3, 5.344, 3.053, 12294.876, 18.9, 200.38, 5.52, 8.1, 33.2, 
  43.993, 2.32, 64.13, 0.709}, {"ZAF", "Africa", "South Africa", 
  "2020-03-25", 709., 155., 84.714, "", "", 0., 11.954, 2.613, 1.428, "", "", 
  0., 2.39, "", "", "", "", "", "", "", "", "", "", "", "", 2133., 0.036, 
  0.04, 25.2, "people tested", "", "", "", "", "", "", "", "", "", 55.56, 
  5.930869*^7, 46.754, 27.3, 5.344, 3.053, 12294.876, 18.9, 200.38, 5.52, 
  8.1, 33.2, 43.993, 2.32, 64.13, 0.709}, {"ZAF", "Africa", "South Africa", 
  "2020-03-26", 927., 218., 111., "", "", 0., 15.63, 3.676, 1.872, "", "", 
  0., 2.17, "", "", "", "", "", "", "", "", "", 20471., 0.345, "", 2234., 
  0.038, 0.05, 20.1, "people tested", "", "", "", "", "", "", "", "", "", 
  87.96, 5.930869*^7, 46.754, 27.3, 5.344, 3.053, 12294.876, 18.9, 200.38, 
  5.52, 8.1, 33.2, 43.993, 2.32, 64.13, 0.709}, 
 {"ZAF", "Africa", "South Africa", "2020-03-27", 1170., 243., 138.286, 1., 
  1., 0.143, 19.727, 4.097, 2.332, 0.017, 0.017, 0.002, 1.88, "", "", "", "", 
  "", "", "", "", 8066., 28537., 0.481, 0.136, 3157., 0.053, 0.044, 22.8, 
  "people tested", "", "", "", "", "", "", "", "", "", 87.96, 5.930869*^7, 
  46.754, 27.3, 5.344, 3.053, 12294.876, 18.9, 200.38, 5.52, 8.1, 33.2, 
  43.993, 2.32, 64.13, 0.709}, {"ZAF", "Africa", "South Africa", 
  "2020-03-28", 1187., 17., 135.286, 1., 0., 0.143, 20.014, 0.287, 2.281, 
  0.017, 0., 0.002, 1.55, "", "", "", "", "", "", "", "", 3426., 31963., 
  0.539, 0.058, 3505., 0.059, 0.039, 25.9, "people tested", "", "", "", "", 
  "", "", "", "", "", 87.96, 5.930869*^7, 46.754, 27.3, 5.344, 3.053, 
  12294.876, 18.9, 200.38, 5.52, 8.1, 33.2, 43.993, 2.32, 64.13, 0.709}, 
 {"ZAF", "Africa", "South Africa", "2020-03-29", 1280., 93., 143.714, 2., 1., 
  0.286, 21.582, 1.568, 2.423, 0.034, 0.017, 0.005, 1.3, "", "", "", "", "", 
  "", "", "", 3630., 35593., 0.6, 0.061, 3754., 0.063, 0.038, 26.1, 
  "people tested", "", "", "", "", "", "", "", "", "", 87.96, 5.930869*^7, 
  46.754, 27.3, 5.344, 3.053, 12294.876, 18.9, 200.38, 5.52, 8.1, 33.2, 
  43.993, 2.32, 64.13, 0.709}, {"ZAF", "Africa", "South Africa", 
  "2020-03-30", 1326., 46., 132., 3., 1., 0.429, 22.358, 0.776, 2.226, 0.051, 
  0.017, 0.007, 1.07, "", "", "", "", "", "", "", "", 2816., 38409., 0.648, 
  0.047, 3656., 0.062, 0.036, 27.7, "people tested", "", "", "", "", "", "", 
  "", "", "", 87.96, 5.930869*^7, 46.754, 27.3, 5.344, 3.053, 12294.876, 
  18.9, 200.38, 5.52, 8.1, 33.2, 43.993, 2.32, 64.13, 0.709}, 
 {"ZAF", "Africa", "South Africa", "2020-03-31", 1353., 27., 114.143, 5., 2., 
  0.714, 22.813, 0.455, 1.925, 0.084, 0.034, 0.012, 0.94, "", "", "", "", "", 
  "", "", "", 2663., 41072., 0.693, 0.045, 3649., 0.062, 0.031, 32., 
  "people tested", "", "", "", "", "", "", "", "", "", 87.96, 5.930869*^7, 
  46.754, 27.3, 5.344, 3.053, 12294.876, 18.9, 200.38, 5.52, 8.1, 33.2, 
  43.993, 2.32, 64.13, 0.709}, {"ZAF", "Africa", "South Africa", 
  "2020-04-01", 1380., 27., 95.857, 5., 0., 0.714, 23.268, 0.455, 1.616, 
  0.084, 0., 0.012, 0.89, "", "", "", "", "", "", "", "", 3220., 44292., 
  0.747, 0.054, 3756., 0.063, 0.026, 39.2, "people tested", "", "", "", "", 
  "", "", "", "", "", 87.96, 5.930869*^7, 46.754, 27.3, 5.344, 3.053, 
  12294.876, 18.9, 200.38, 5.52, 8.1, 33.2, 43.993, 2.32, 64.13, 0.709}, 
 {"ZAF", "Africa", "South Africa", "2020-04-02", 1462., 82., 76.429, 5., 0., 
  0.714, 24.651, 1.383, 1.289, 0.084, 0., 0.012, 0.9, "", "", "", "", "", "", 
  "", "", 3673., 47965., 0.809, 0.062, 3928., 0.066, 0.019, 51.4, 
  "people tested", "", "", "", "", "", "", "", "", "", 87.96, 5.930869*^7, 
  46.754, 27.3, 5.344, 3.053, 12294.876, 18.9, 200.38, 5.52, 8.1, 33.2, 
  43.993, 2.32, 64.13, 0.709}, {"ZAF", "Africa", "South Africa", 
  "2020-04-03", 1505., 43., 47.857, 9., 4., 1.143, 25.376, 0.725, 0.807, 
  0.152, 0.067, 0.019, 0.91, "", "", "", "", "", "", "", "", 2396., 50361., 
  0.849, 0.04, 3118., 0.053, 0.015, 65.2, "people tested", "", "", "", "", 
  "", "", "", "", "", 87.96, 5.930869*^7, 46.754, 27.3, 5.344, 3.053, 
  12294.876, 18.9, 200.38, 5.52, 8.1, 33.2, 43.993, 2.32, 64.13, 0.709}, 
 {"ZAF", "Africa", "South Africa", "2020-04-04", 1585., 80., 56.857, 9., 0., 
  1.143, 26.725, 1.349, 0.959, 0.152, 0., 0.019, 0.97, "", "", "", "", "", 
  "", "", "", 3576., 53937., 0.909, 0.06, 3139., 0.053, 0.018, 55.2, 
  "people tested", "", "", "", "", "", "", "", "", "", 87.96, 5.930869*^7, 
  46.754, 27.3, 5.344, 3.053, 12294.876, 18.9, 200.38, 5.52, 8.1, 33.2, 
  43.993, 2.32, 64.13, 0.709}, {"ZAF", "Africa", "South Africa", 
  "2020-04-05", 1655., 70., 53.571, 11., 2., 1.286, 27.905, 1.18, 0.903, 
  0.185, 0.034, 0.022, 0.97, "", "", "", "", "", "", "", "", 2936., 56873., 
  0.959, 0.05, 3040., 0.051, 0.018, 56.7, "people tested", "", "", "", "", 
  "", "", "", "", "", 87.96, 5.930869*^7, 46.754, 27.3, 5.344, 3.053, 
  12294.876, 18.9, 200.38, 5.52, 8.1, 33.2, 43.993, 2.32, 64.13, 0.709}, 
 {"ZAF", "Africa", "South Africa", "2020-04-06", 1686., 31., 51.429, 12., 1., 
  1.286, 28.428, 0.523, 0.867, 0.202, 0.017, 0.022, 0.97, "", "", "", "", "", 
  "", "", "", 1225., 58098., 0.98, 0.021, 2813., 0.047, 0.018, 54.7, 
  "people tested", "", "", "", "", "", "", "", "", "", 87.96, 5.930869*^7, 
  46.754, 27.3, 5.344, 3.053, 12294.876, 18.9, 200.38, 5.52, 8.1, 33.2, 
  43.993, 2.32, 64.13, 0.709}, {"ZAF", "Africa", "South Africa", 
  "2020-04-07", 1749., 63., 56.571, 13., 1., 1.143, 29.49, 1.062, 0.954, 
  0.219, 0.017, 0.019, 1.02, "", "", "", "", "", "", "", "", "", "", "", "", 
  2838., 0.048, 0.02, 50.2, "people tested", "", "", "", "", "", "", "", "", 
  "", 87.96, 5.930869*^7, 46.754, 27.3, 5.344, 3.053, 12294.876, 18.9, 
  200.38, 5.52, 8.1, 33.2, 43.993, 2.32, 64.13, 0.709}, 
 {"ZAF", "Africa", "South Africa", "2020-04-08", 1845., 96., 66.429, 18., 5., 
  1.857, 31.108, 1.619, 1.12, 0.303, 0.084, 0.031, 1.09, "", "", "", "", "", 
  "", "", "", "", 63776., 1.075, "", 2783., 0.047, 0.024, 41.9, 
  "people tested", "", "", "", "", "", "", "", "", "", 87.96, 5.930869*^7, 
  46.754, 27.3, 5.344, 3.053, 12294.876, 18.9, 200.38, 5.52, 8.1, 33.2, 
  43.993, 2.32, 64.13, 0.709}, {"ZAF", "Africa", "South Africa", 
  "2020-04-09", 1934., 89., 67.429, 18., 0., 1.857, 32.609, 1.501, 1.137, 
  0.303, 0., 0.031, 1.11, "", "", "", "", "", "", "", "", 5098., 68874., 
  1.161, 0.086, 2987., 0.05, 0.023, 44.3, "people tested", "", "", "", "", 
  "", "", "", "", "", 87.96, 5.930869*^7, 46.754, 27.3, 5.344, 3.053, 
  12294.876, 18.9, 200.38, 5.52, 8.1, 33.2, 43.993, 2.32, 64.13, 0.709}, 
 {"ZAF", "Africa", "South Africa", "2020-04-10", 2003., 69., 71.143, 24., 6., 
  2.143, 33.772, 1.163, 1.2, 0.405, 0.101, 0.036, 1.14, "", "", "", "", "", 
  "", "", "", 4154., 73028., 1.231, 0.07, 3238., 0.055, 0.022, 45.5, 
  "people tested", "", "", "", "", "", "", "", "", "", 87.96, 5.930869*^7, 
  46.754, 27.3, 5.344, 3.053, 12294.876, 18.9, 200.38, 5.52, 8.1, 33.2, 
  43.993, 2.32, 64.13, 0.709}, {"ZAF", "Africa", "South Africa", 
  "2020-04-11", 2028., 25., 63.286, 25., 1., 2.286, 34.194, 0.422, 1.067, 
  0.422, 0.017, 0.039, 1.21, "", "", "", "", "", "", "", "", 2025., 75053., 
  1.265, 0.034, 3017., 0.051, 0.021, 47.7, "people tested", "", "", "", "", 
  "", "", "", "", "", 87.96, 5.930869*^7, 46.754, 27.3, 5.344, 3.053, 
  12294.876, 18.9, 200.38, 5.52, 8.1, 33.2, 43.993, 2.32, 64.13, 0.709}, 
 {"ZAF", "Africa", "South Africa", "2020-04-12", 2173., 145., 74., 25., 0., 
  2., 36.639, 2.445, 1.248, 0.422, 0., 0.034, 1.34, "", "", "", "", "", "", 
  "", "", 5032., 80085., 1.35, 0.085, 3316., 0.056, 0.022, 44.8, 
  "people tested", "", "", "", "", "", "", "", "", "", 87.96, 5.930869*^7, 
  46.754, 27.3, 5.344, 3.053, 12294.876, 18.9, 200.38, 5.52, 8.1, 33.2, 
  43.993, 2.32, 64.13, 0.709}, {"ZAF", "Africa", "South Africa", 
  "2020-04-13", 2272., 99., 83.714, 27., 2., 2.143, 38.308, 1.669, 1.412, 
  0.455, 0.034, 0.036, 1.37, "", "", "", "", "", "", "", "", 3578., 83663., 
  1.411, 0.06, 3652., 0.062, 0.023, 43.6, "people tested", "", "", "", "", 
  "", "", "", "", "", 87.96, 5.930869*^7, 46.754, 27.3, 5.344, 3.053, 
  12294.876, 18.9, 200.38, 5.52, 8.1, 33.2, 43.993, 2.32, 64.13, 0.709}, 
 {"ZAF", "Africa", "South Africa", "2020-04-14", 2415., 143., 95.143, 27., 
  0., 2., 40.719, 2.411, 1.604, 0.455, 0., 0.034, 1.4, "", "", "", "", "", 
  "", "", "", 3359., 87022., 1.467, 0.057, 3726., 0.063, 0.026, 39.2, 
  "people tested", "", "", "", "", "", "", "", "", "", 87.96, 5.930869*^7, 
  46.754, 27.3, 5.344, 3.053, 12294.876, 18.9, 200.38, 5.52, 8.1, 33.2, 
  43.993, 2.32, 64.13, 0.709}, {"ZAF", "Africa", "South Africa", 
  "2020-04-15", 2506., 91., 94.429, 34., 7., 2.286, 42.254, 1.534, 1.592, 
  0.573, 0.118, 0.039, 1.39, "", "", "", "", "", "", "", "", 3493., 90515., 
  1.526, 0.059, 3820., 0.064, 0.025, 40.5, "people tested", "", "", "", "", 
  "", "", "", "", "", 87.96, 5.930869*^7, 46.754, 27.3, 5.344, 3.053, 
  12294.876, 18.9, 200.38, 5.52, 8.1, 33.2, 43.993, 2.32, 64.13, 0.709}, 
 {"ZAF", "Africa", "South Africa", "2020-04-16", 2605., 99., 95.857, 48., 
  14., 4.286, 43.923, 1.669, 1.616, 0.809, 0.236, 0.072, 1.42, "", "", "", 
  "", "", "", "", "", 4545., 95060., 1.603, 0.077, 3741., 0.063, 0.026, 39., 
  "people tested", "", "", "", "", "", "", "", "", "", 87.96, 5.930869*^7, 
  46.754, 27.3, 5.344, 3.053, 12294.876, 18.9, 200.38, 5.52, 8.1, 33.2, 
  43.993, 2.32, 64.13, 0.709}, {"ZAF", "Africa", "South Africa", 
  "2020-04-17", 2783., 178., 111.429, 50., 2., 3.714, 46.924, 3.001, 1.879, 
  0.843, 0.034, 0.063, 1.5, "", "", "", "", "", "", "", "", 5767., 100827., 
  1.7, 0.097, 3971., 0.067, 0.028, 35.6, "people tested", "", "", "", "", "", 
  "", "", "", "", 87.96, 5.930869*^7, 46.754, 27.3, 5.344, 3.053, 12294.876, 
  18.9, 200.38, 5.52, 8.1, 33.2, 43.993, 2.32, 64.13, 0.709}, 
 {"ZAF", "Africa", "South Africa", "2020-04-18", 3034., 251., 143.714, 52., 
  2., 3.857, 51.156, 4.232, 2.423, 0.877, 0.034, 0.065, 1.54, "", "", "", "", 
  "", "", "", "", 7194., 108021., 1.821, 0.121, 4710., 0.079, 0.031, 32.8, 
  "people tested", "", "", "", "", "", "", "", "", "", 87.96, 5.930869*^7, 
  46.754, 27.3, 5.344, 3.053, 12294.876, 18.9, 200.38, 5.52, 8.1, 33.2, 
  43.993, 2.32, 64.13, 0.709}, {"ZAF", "Africa", "South Africa", 
  "2020-04-19", 3158., 124., 140.714, 54., 2., 4.143, 53.247, 2.091, 2.373, 
  0.91, 0.034, 0.07, 1.47, "", "", "", "", "", "", "", "", 6690., 114711., 
  1.934, 0.113, 4947., 0.083, 0.028, 35.2, "people tested", "", "", "", "", 
  "", "", "", "", "", 87.96, 5.930869*^7, 46.754, 27.3, 5.344, 3.053, 
  12294.876, 18.9, 200.38, 5.52, 8.1, 33.2, 43.993, 2.32, 64.13, 0.709}, 
 {"ZAF", "Africa", "South Africa", "2020-04-20", 3300., 142., 146.857, 58., 
  4., 4.429, 55.641, 2.394, 2.476, 0.978, 0.067, 0.075, 1.44, "", "", "", "", 
  "", "", "", "", 6799., 121510., 2.049, 0.115, 5407., 0.091, 0.027, 36.8, 
  "people tested", "", "", "", "", "", "", "", "", "", 87.96, 5.930869*^7, 
  46.754, 27.3, 5.344, 3.053, 12294.876, 18.9, 200.38, 5.52, 8.1, 33.2, 
  43.993, 2.32, 64.13, 0.709}, {"ZAF", "Africa", "South Africa", 
  "2020-04-21", 3465., 165., 150., 58., 0., 4.429, 58.423, 2.782, 2.529, 
  0.978, 0., 0.075, 1.44, "", "", "", "", "", "", "", "", 5427., 126937., 
  2.14, 0.092, 5702., 0.096, 0.026, 38., "people tested", "", "", "", "", "", 
  "", "", "", "", 87.96, 5.930869*^7, 46.754, 27.3, 5.344, 3.053, 12294.876, 
  18.9, 200.38, 5.52, 8.1, 33.2, 43.993, 2.32, 64.13, 0.709}, 
 {"ZAF", "Africa", "South Africa", "2020-04-22", 3635., 170., 161.286, 65., 
  7., 4.429, 61.29, 2.866, 2.719, 1.096, 0.118, 0.075, 1.45, "", "", "", "", 
  "", "", "", "", 6837., 133774., 2.256, 0.115, 6180., 0.104, 0.026, 38.3, 
  "people tested", "", "", "", "", "", "", "", "", "", 87.96, 5.930869*^7, 
  46.754, 27.3, 5.344, 3.053, 12294.876, 18.9, 200.38, 5.52, 8.1, 33.2, 
  43.993, 2.32, 64.13, 0.709}, {"ZAF", "Africa", "South Africa", 
  "2020-04-23", 3953., 318., 192.571, 75., 10., 3.857, 66.651, 5.362, 3.247, 
  1.265, 0.169, 0.065, 1.48, "", "", "", "", "", "", "", "", 9796., 143570., 
  2.421, 0.165, 6930., 0.117, 0.028, 36., "people tested", "", "", "", "", 
  "", "", "", "", "", 87.96, 5.930869*^7, 46.754, 27.3, 5.344, 3.053, 
  12294.876, 18.9, 200.38, 5.52, 8.1, 33.2, 43.993, 2.32, 64.13, 0.709}, 
 {"ZAF", "Africa", "South Africa", "2020-04-24", 4220., 267., 205.286, 79., 
  4., 4.143, 71.153, 4.502, 3.461, 1.332, 0.067, 0.07, 1.43, "", "", "", "", 
  "", "", "", "", 8820., 152390., 2.569, 0.149, 7366., 0.124, 0.028, 35.9, 
  "people tested", "", "", "", "", "", "", "", "", "", 87.96, 5.930869*^7, 
  46.754, 27.3, 5.344, 3.053, 12294.876, 18.9, 200.38, 5.52, 8.1, 33.2, 
  43.993, 2.32, 64.13, 0.709}, {"ZAF", "Africa", "South Africa", 
  "2020-04-25", 4361., 141., 189.571, 86., 7., 4.857, 73.531, 2.377, 3.196, 
  1.45, 0.118, 0.082, 1.37, "", "", "", "", "", "", "", "", 8614., 161004., 
  2.715, 0.145, 7569., 0.128, 0.025, 39.9, "people tested", "", "", "", "", 
  "", "", "", "", "", 87.96, 5.930869*^7, 46.754, 27.3, 5.344, 3.053, 
  12294.876, 18.9, 200.38, 5.52, 8.1, 33.2, 43.993, 2.32, 64.13, 0.709}, 
 {"ZAF", "Africa", "South Africa", "2020-04-26", 4546., 185., 198.286, 87., 
  1., 4.714, 76.65, 3.119, 3.343, 1.467, 0.017, 0.079, 1.36, "", "", "", "", 
  "", "", "", "", 7639., 168643., 2.843, 0.129, 7705., 0.13, 0.026, 38.9, 
  "people tested", "", "", "", "", "", "", "", "", "", 87.96, 5.930869*^7, 
  46.754, 27.3, 5.344, 3.053, 12294.876, 18.9, 200.38, 5.52, 8.1, 33.2, 
  43.993, 2.32, 64.13, 0.709}, {"ZAF", "Africa", "South Africa", 
  "2020-04-27", 4793., 247., 213.286, 90., 3., 4.571, 80.814, 4.165, 3.596, 
  1.517, 0.051, 0.077, 1.39, "", "", "", "", "", "", "", "", 9827., 178470., 
  3.009, 0.166, 8137., 0.137, 0.026, 38.2, "people tested", "", "", "", "", 
  "", "", "", "", "", 87.96, 5.930869*^7, 46.754, 27.3, 5.344, 3.053, 
  12294.876, 18.9, 200.38, 5.52, 8.1, 33.2, 43.993, 2.32, 64.13, 0.709}, 
 {"ZAF", "Africa", "South Africa", "2020-04-28", 4996., 203., 218.714, 93., 
  3., 5., 84.237, 3.423, 3.688, 1.568, 0.051, 0.084, 1.41, "", "", "", "", 
  "", "", "", "", 7027., 185497., 3.128, 0.118, 8366., 0.141, 0.026, 38.3, 
  "people tested", "", "", "", "", "", "", "", "", "", 87.96, 5.930869*^7, 
  46.754, 27.3, 5.344, 3.053, 12294.876, 18.9, 200.38, 5.52, 8.1, 33.2, 
  43.993, 2.32, 64.13, 0.709}, {"ZAF", "Africa", "South Africa", 
  "2020-04-29", 5350., 354., 245., 103., 10., 5.429, 90.206, 5.969, 4.131, 
  1.737, 0.169, 0.092, 1.45, "", "", "", "", "", "", "", "", 11630., 197127., 
  3.324, 0.196, 9050., 0.153, 0.027, 36.9, "people tested", "", "", "", "", 
  "", "", "", "", "", 87.96, 5.930869*^7, 46.754, 27.3, 5.344, 3.053, 
  12294.876, 18.9, 200.38, 5.52, 8.1, 33.2, 43.993, 2.32, 64.13, 0.709}, 
 {"ZAF", "Africa", "South Africa", "2020-04-30", 5647., 297., 242., 103., 0., 
  4., 95.214, 5.008, 4.08, 1.737, 0., 0.067, 1.43, "", "", "", "", "", "", 
  "", "", 10403., 207530., 3.499, 0.175, 9137., 0.154, 0.026, 37.8, 
  "people tested", "", "", "", "", "", "", "", "", "", 87.96, 5.930869*^7, 
  46.754, 27.3, 5.344, 3.053, 12294.876, 18.9, 200.38, 5.52, 8.1, 33.2, 
  43.993, 2.32, 64.13, 0.709}, {"ZAF", "Africa", "South Africa", 
  "2020-05-01", 5951., 304., 247.286, 116., 13., 5.286, 100.339, 5.126, 
  4.169, 1.956, 0.219, 0.089, 1.44, "", "", "", "", "", "", "", "", 9992., 
  217522., 3.668, 0.168, 9305., 0.157, 0.027, 37.6, "people tested", "", "", 
  "", "", "", "", "", "", "", 84.26, 5.930869*^7, 46.754, 27.3, 5.344, 3.053, 
  12294.876, 18.9, 200.38, 5.52, 8.1, 33.2, 43.993, 2.32, 64.13, 0.709}, 
 {"ZAF", "Africa", "South Africa", "2020-05-02", 6336., 385., 282.143, 123., 
  7., 5.286, 106.831, 6.491, 4.757, 2.074, 0.118, 0.089, 1.47, "", "", "", 
  "", "", "", "", "", 13164., 230686., 3.89, 0.222, 9955., 0.168, 0.028, 
  35.3, "people tested", "", "", "", "", "", "", "", "", "", 84.26, 
  5.930869*^7, 46.754, 27.3, 5.344, 3.053, 12294.876, 18.9, 200.38, 5.52, 
  8.1, 33.2, 43.993, 2.32, 64.13, 0.709}, {"ZAF", "Africa", "South Africa", 
  "2020-05-03", 6783., 447., 319.571, 131., 8., 6.286, 114.368, 7.537, 5.388, 
  2.209, 0.135, 0.106, 1.48, "", "", "", "", "", "", "", "", 15061., 245747., 
  4.144, 0.254, 11015., 0.186, 0.029, 34.5, "people tested", "", "", "", "", 
  "", "", "", "", "", 84.26, 5.930869*^7, 46.754, 27.3, 5.344, 3.053, 
  12294.876, 18.9, 200.38, 5.52, 8.1, 33.2, 43.993, 2.32, 64.13, 0.709}, 
 {"ZAF", "Africa", "South Africa", "2020-05-04", 7220., 437., 346.714, 138., 
  7., 6.857, 121.736, 7.368, 5.846, 2.327, 0.118, 0.116, 1.45, "", "", "", 
  "", "", "", "", "", 11794., 257541., 4.342, 0.199, 11296., 0.19, 0.031, 
  32.6, "people tested", "", "", "", "", "", "", "", "", "", 84.26, 
  5.930869*^7, 46.754, 27.3, 5.344, 3.053, 12294.876, 18.9, 200.38, 5.52, 
  8.1, 33.2, 43.993, 2.32, 64.13, 0.709}, {"ZAF", "Africa", "South Africa", 
  "2020-05-05", 7572., 352., 368., 148., 10., 7.857, 127.671, 5.935, 6.205, 
  2.495, 0.169, 0.132, 1.41, "", "", "", "", "", "", "", "", 10523., 268064., 
  4.52, 0.177, 11795., 0.199, 0.031, 32.1, "people tested", "", "", "", "", 
  "", "", "", "", "", 84.26, 5.930869*^7, 46.754, 27.3, 5.344, 3.053, 
  12294.876, 18.9, 200.38, 5.52, 8.1, 33.2, 43.993, 2.32, 64.13, 0.709}, 
 {"ZAF", "Africa", "South Africa", "2020-05-06", 7808., 236., 351.143, 153., 
  5., 7.143, 131.65, 3.979, 5.921, 2.58, 0.084, 0.12, 1.38, "", "", "", "", 
  "", "", "", "", 11315., 279379., 4.711, 0.191, 11750., 0.198, 0.03, 33.5, 
  "people tested", "", "", "", "", "", "", "", "", "", 84.26, 5.930869*^7, 
  46.754, 27.3, 5.344, 3.053, 12294.876, 18.9, 200.38, 5.52, 8.1, 33.2, 
  43.993, 2.32, 64.13, 0.709}, {"ZAF", "Africa", "South Africa", 
  "2020-05-07", 8232., 424., 369.286, 161., 8., 8.286, 138.799, 7.149, 6.227, 
  2.715, 0.135, 0.14, 1.42, "", "", "", "", "", "", "", "", 12774., 292153., 
  4.926, 0.215, 12089., 0.204, 0.031, 32.7, "people tested", "", "", "", "", 
  "", "", "", "", "", 84.26, 5.930869*^7, 46.754, 27.3, 5.344, 3.053, 
  12294.876, 18.9, 200.38, 5.52, 8.1, 33.2, 43.993, 2.32, 64.13, 0.709}, 
 {"ZAF", "Africa", "South Africa", "2020-05-08", 8895., 663., 420.571, 178., 
  17., 8.857, 149.978, 11.179, 7.091, 3.001, 0.287, 0.149, 1.48, "", "", "", 
  "", "", "", "", "", 15599., 307752., 5.189, 0.263, 12890., 0.217, 0.033, 
  30.6, "people tested", "", "", "", "", "", "", "", "", "", 84.26, 
  5.930869*^7, 46.754, 27.3, 5.344, 3.053, 12294.876, 18.9, 200.38, 5.52, 
  8.1, 33.2, 43.993, 2.32, 64.13, 0.709}, {"ZAF", "Africa", "South Africa", 
  "2020-05-09", 9420., 525., 440.571, 186., 8., 9., 158.83, 8.852, 7.428, 
  3.136, 0.135, 0.152, 1.48, "", "", "", "", "", "", "", "", 16327., 324079., 
  5.464, 0.275, 13342., 0.225, 0.033, 30.3, "people tested", "", "", "", "", 
  "", "", "", "", "", 84.26, 5.930869*^7, 46.754, 27.3, 5.344, 3.053, 
  12294.876, 18.9, 200.38, 5.52, 8.1, 33.2, 43.993, 2.32, 64.13, 0.709}, 
 {"ZAF", "Africa", "South Africa", "2020-05-10", 10015., 595., 461.714, 194., 
  8., 9., 168.862, 10.032, 7.785, 3.271, 0.135, 0.152, 1.49, "", "", "", "", 
  "", "", "", "", 17257., 341336., 5.755, 0.291, 13656., 0.23, 0.034, 29.6, 
  "people tested", "", "", "", "", "", "", "", "", "", 84.26, 5.930869*^7, 
  46.754, 27.3, 5.344, 3.053, 12294.876, 18.9, 200.38, 5.52, 8.1, 33.2, 
  43.993, 2.32, 64.13, 0.709}, {"ZAF", "Africa", "South Africa", 
  "2020-05-11", 10652., 637., 490.286, 206., 12., 9.714, 179.603, 10.74, 
  8.267, 3.473, 0.202, 0.164, 1.5, "", "", "", "", "", "", "", "", 14731., 
  356067., 6.004, 0.248, 14075., 0.237, 0.035, 28.7, "people tested", "", "", 
  "", "", "", "", "", "", "", 84.26, 5.930869*^7, 46.754, 27.3, 5.344, 3.053, 
  12294.876, 18.9, 200.38, 5.52, 8.1, 33.2, 43.993, 2.32, 64.13, 0.709}, 
 {"ZAF", "Africa", "South Africa", "2020-05-12", 11350., 698., 539.714, 206., 
  0., 8.286, 191.372, 11.769, 9.1, 3.473, 0., 0.14, 1.49, "", "", "", "", "", 
  "", "", "", 13630., 369697., 6.233, 0.23, 14519., 0.245, 0.037, 26.9, 
  "people tested", "", "", "", "", "", "", "", "", "", 84.26, 5.930869*^7, 
  46.754, 27.3, 5.344, 3.053, 12294.876, 18.9, 200.38, 5.52, 8.1, 33.2, 
  43.993, 2.32, 64.13, 0.709}, {"ZAF", "Africa", "South Africa", 
  "2020-05-13", 12074., 724., 609.429, 219., 13., 9.429, 203.579, 12.207, 
  10.276, 3.693, 0.219, 0.159, 1.47, "", "", "", "", "", "", "", "", 16655., 
  386352., 6.514, 0.281, 15282., 0.258, 0.04, 25.1, "people tested", "", "", 
  "", "", "", "", "", "", "", 84.26, 5.930869*^7, 46.754, 27.3, 5.344, 3.053, 
  12294.876, 18.9, 200.38, 5.52, 8.1, 33.2, 43.993, 2.32, 64.13, 0.709}, 
 {"ZAF", "Africa", "South Africa", "2020-05-14", 12739., 665., 643.857, 238., 
  19., 11., 214.791, 11.213, 10.856, 4.013, 0.32, 0.185, 1.43, "", "", "", 
  "", "", "", "", "", 16666., 403018., 6.795, 0.281, 15838., 0.267, 0.041, 
  24.6, "people tested", "", "", "", "", "", "", "", "", "", 84.26, 
  5.930869*^7, 46.754, 27.3, 5.344, 3.053, 12294.876, 18.9, 200.38, 5.52, 
  8.1, 33.2, 43.993, 2.32, 64.13, 0.709}, {"ZAF", "Africa", "South Africa", 
  "2020-05-15", 13524., 785., 661.286, 247., 9., 9.857, 228.027, 13.236, 
  11.15, 4.165, 0.152, 0.166, 1.42, "", "", "", "", "", "", "", "", 18537., 
  421555., 7.108, 0.313, 16258., 0.274, 0.041, 24.6, "people tested", "", "", 
  "", "", "", "", "", "", "", 84.26, 5.930869*^7, 46.754, 27.3, 5.344, 3.053, 
  12294.876, 18.9, 200.38, 5.52, 8.1, 33.2, 43.993, 2.32, 64.13, 0.709}, 
 {"ZAF", "Africa", "South Africa", "2020-05-16", 14355., 831., 705., 261., 
  14., 10.714, 242.039, 14.011, 11.887, 4.401, 0.236, 0.181, 1.43, "", "", 
  "", "", "", "", "", "", 18004., 439559., 7.411, 0.304, 16497., 0.278, 
  0.043, 23.4, "people tested", "", "", "", "", "", "", "", "", "", 84.26, 
  5.930869*^7, 46.754, 27.3, 5.344, 3.053, 12294.876, 18.9, 200.38, 5.52, 
  8.1, 33.2, 43.993, 2.32, 64.13, 0.709}, {"ZAF", "Africa", "South Africa", 
  "2020-05-17", 15515., 1160., 785.714, 264., 3., 10., 261.597, 19.559, 
  13.248, 4.451, 0.051, 0.169, 1.44, "", "", "", "", "", "", "", "", 21314., 
  460873., 7.771, 0.359, 17077., 0.288, 0.046, 21.7, "people tested", "", "", 
  "", "", "", "", "", "", "", 84.26, 5.930869*^7, 46.754, 27.3, 5.344, 3.053, 
  12294.876, 18.9, 200.38, 5.52, 8.1, 33.2, 43.993, 2.32, 64.13, 0.709}, 
 {"ZAF", "Africa", "South Africa", "2020-05-18", 16433., 918., 825.857, 286., 
  22., 11.429, 277.076, 15.478, 13.925, 4.822, 0.371, 0.193, 1.41, "", "", 
  "", "", "", "", "", "", 14198., 475071., 8.01, 0.239, 17001., 0.287, 0.049, 
  20.6, "people tested", "", "", "", "", "", "", "", "", "", 84.26, 
  5.930869*^7, 46.754, 27.3, 5.344, 3.053, 12294.876, 18.9, 200.38, 5.52, 
  8.1, 33.2, 43.993, 2.32, 64.13, 0.709}, {"ZAF", "Africa", "South Africa", 
  "2020-05-19", 17200., 767., 835.714, 312., 26., 15.143, 290.008, 12.932, 
  14.091, 5.261, 0.438, 0.255, 1.37, "", "", "", "", "", "", "", "", 13538., 
  488609., 8.238, 0.228, 16987., 0.286, 0.049, 20.3, "people tested", "", "", 
  "", "", "", "", "", "", "", 84.26, 5.930869*^7, 46.754, 27.3, 5.344, 3.053, 
  12294.876, 18.9, 200.38, 5.52, 8.1, 33.2, 43.993, 2.32, 64.13, 0.709}, 
 {"ZAF", "Africa", "South Africa", "2020-05-20", 18003., 803., 847., 339., 
  27., 17.143, 303.547, 13.539, 14.281, 5.716, 0.455, 0.289, 1.34, "", "", 
  "", "", "", "", "", "", 17252., 505861., 8.529, 0.291, 17073., 0.288, 0.05, 
  20.2, "people tested", "", "", "", "", "", "", "", "", "", 84.26, 
  5.930869*^7, 46.754, 27.3, 5.344, 3.053, 12294.876, 18.9, 200.38, 5.52, 
  8.1, 33.2, 43.993, 2.32, 64.13, 0.709}, {"ZAF", "Africa", "South Africa", 
  "2020-05-21", 19137., 1134., 914., 369., 30., 18.714, 322.668, 19.12, 
  15.411, 6.222, 0.506, 0.316, 1.33, "", "", "", "", "", "", "", "", 19572., 
  525433., 8.859, 0.33, 17488., 0.295, 0.052, 19.1, "people tested", "", "", 
  "", "", "", "", "", "", "", 84.26, 5.930869*^7, 46.754, 27.3, 5.344, 3.053, 
  12294.876, 18.9, 200.38, 5.52, 8.1, 33.2, 43.993, 2.32, 64.13, 0.709}, 
 {"ZAF", "Africa", "South Africa", "2020-05-22", 20125., 988., 943., 397., 
  28., 21.429, 339.326, 16.659, 15.9, 6.694, 0.472, 0.361, 1.32, "", "", "", 
  "", "", "", "", "", 17599., 543032., 9.156, 0.297, 17354., 0.293, 0.054, 
  18.4, "people tested", "", "", "", "", "", "", "", "", "", 84.26, 
  5.930869*^7, 46.754, 27.3, 5.344, 3.053, 12294.876, 18.9, 200.38, 5.52, 
  8.1, 33.2, 43.993, 2.32, 64.13, 0.709}, {"ZAF", "Africa", "South Africa", 
  "2020-05-23", 21343., 1218., 998.286, 407., 10., 20.857, 359.863, 20.537, 
  16.832, 6.862, 0.169, 0.352, 1.33, "", "", "", "", "", "", "", "", 21338., 
  564370., 9.516, 0.36, 17830., 0.301, 0.056, 17.9, "people tested", "", "", 
  "", "", "", "", "", "", "", 84.26, 5.930869*^7, 46.754, 27.3, 5.344, 3.053, 
  12294.876, 18.9, 200.38, 5.52, 8.1, 33.2, 43.993, 2.32, 64.13, 0.709}, 
 {"ZAF", "Africa", "South Africa", "2020-05-24", 22583., 1240., 1009.714, 
  429., 22., 23.571, 380.771, 20.908, 17.025, 7.233, 0.371, 0.397, 1.33, "", 
  "", "", "", "", "", "", "", 19485., 583855., 9.844, 0.329, 17569., 0.296, 
  0.057, 17.4, "people tested", "", "", "", "", "", "", "", "", "", 84.26, 
  5.930869*^7, 46.754, 27.3, 5.344, 3.053, 12294.876, 18.9, 200.38, 5.52, 
  8.1, 33.2, 43.993, 2.32, 64.13, 0.709}, {"ZAF", "Africa", "South Africa", 
  "2020-05-25", 23615., 1032., 1026., 481., 52., 27.857, 398.171, 17.4, 
  17.299, 8.11, 0.877, 0.47, 1.33, "", "", "", "", "", "", "", "", 12922., 
  596777., 10.062, 0.218, 17387., 0.293, 0.059, 16.9, "people tested", "", 
  "", "", "", "", "", "", "", "", 84.26, 5.930869*^7, 46.754, 27.3, 5.344, 
  3.053, 12294.876, 18.9, 200.38, 5.52, 8.1, 33.2, 43.993, 2.32, 64.13, 
  0.709}, {"ZAF", "Africa", "South Africa", "2020-05-26", 24264., 649., 
  1009.143, 524., 43., 30.286, 409.114, 10.943, 17.015, 8.835, 0.725, 0.511, 
  1.34, "", "", "", "", "", "", "", "", 9214., 605991., 10.218, 0.155, 
  16769., 0.283, 0.06, 16.6, "people tested", "", "", "", "", "", "", "", "", 
  "", 84.26, 5.930869*^7, 46.754, 27.3, 5.344, 3.053, 12294.876, 18.9, 
  200.38, 5.52, 8.1, 33.2, 43.993, 2.32, 64.13, 0.709}, 
 {"ZAF", "Africa", "South Africa", "2020-05-27", 25937., 1673., 1133.429, 
  552., 28., 30.429, 437.322, 28.208, 19.111, 9.307, 0.472, 0.513, 1.39, "", 
  "", "", "", "", "", "", "", 29005., 634996., 10.707, 0.489, 18448., 0.311, 
  0.061, 16.3, "people tested", "", "", "", "", "", "", "", "", "", 84.26, 
  5.930869*^7, 46.754, 27.3, 5.344, 3.053, 12294.876, 18.9, 200.38, 5.52, 
  8.1, 33.2, 43.993, 2.32, 64.13, 0.709}, {"ZAF", "Africa", "South Africa", 
  "2020-05-28", 27403., 1466., 1180.857, 577., 25., 29.714, 462.04, 24.718, 
  19.91, 9.729, 0.422, 0.501, 1.39, "", "", "", "", "", "", "", "", 20727., 
  655723., 11.056, 0.349, 18613., 0.314, 0.063, 15.8, "people tested", "", 
  "", "", "", "", "", "", "", "", 84.26, 5.930869*^7, 46.754, 27.3, 5.344, 
  3.053, 12294.876, 18.9, 200.38, 5.52, 8.1, 33.2, 43.993, 2.32, 64.13, 
  0.709}, {"ZAF", "Africa", "South Africa", "2020-05-29", 29240., 1837., 
  1302.143, 611., 34., 30.571, 493.014, 30.974, 21.955, 10.302, 0.573, 0.515, 
  1.41, "", "", "", "", "", "", "", "", 24452., 680175., 11.468, 0.412, 
  19592., 0.33, 0.066, 15., "people tested", "", "", "", "", "", "", "", "", 
  "", 84.26, 5.930869*^7, 46.754, 27.3, 5.344, 3.053, 12294.876, 18.9, 
  200.38, 5.52, 8.1, 33.2, 43.993, 2.32, 64.13, 0.709}, 
 {"ZAF", "Africa", "South Africa", "2020-05-30", 30967., 1727., 1374.857, 
  643., 32., 33.714, 522.133, 29.119, 23.181, 10.842, 0.54, 0.568, 1.4, "", 
  "", "", "", "", "", "", "", 21708., 701883., 11.834, 0.366, 19645., 0.331, 
  0.07, 14.3, "people tested", "", "", "", "", "", "", "", "", "", 84.26, 
  5.930869*^7, 46.754, 27.3, 5.344, 3.053, 12294.876, 18.9, 200.38, 5.52, 
  8.1, 33.2, 43.993, 2.32, 64.13, 0.709}, {"ZAF", "Africa", "South Africa", 
  "2020-05-31", 32683., 1716., 1442.857, 683., 40., 36.286, 551.066, 28.933, 
  24.328, 11.516, 0.674, 0.612, 1.4, "", "", "", "", "", "", "", "", 23242., 
  725125., 12.226, 0.392, 20181., 0.34, 0.071, 14., "people tested", "", "", 
  "", "", "", "", "", "", "", 84.26, 5.930869*^7, 46.754, 27.3, 5.344, 3.053, 
  12294.876, 18.9, 200.38, 5.52, 8.1, 33.2, 43.993, 2.32, 64.13, 0.709}, 
 {"ZAF", "Africa", "South Africa", "2020-06-01", 34357., 1674., 1534.571, 
  705., 22., 32., 579.291, 28.225, 25.874, 11.887, 0.371, 0.54, 1.4, "", "", 
  "", "", "", "", "", "", 17617., 742742., 12.523, 0.297, 20852., 0.352, 
  0.074, 13.6, "people tested", "", "", "", "", "", "", "", "", "", 80.56, 
  5.930869*^7, 46.754, 27.3, 5.344, 3.053, 12294.876, 18.9, 200.38, 5.52, 
  8.1, 33.2, 43.993, 2.32, 64.13, 0.709}, {"ZAF", "Africa", "South Africa", 
  "2020-06-02", 35812., 1455., 1649.714, 755., 50., 33., 603.824, 24.533, 
  27.816, 12.73, 0.843, 0.556, 1.41, "", "", "", "", "", "", "", "", 18792., 
  761534., 12.84, 0.317, 22220., 0.375, 0.074, 13.5, "people tested", "", "", 
  "", "", "", "", "", "", "", 80.56, 5.930869*^7, 46.754, 27.3, 5.344, 3.053, 
  12294.876, 18.9, 200.38, 5.52, 8.1, 33.2, 43.993, 2.32, 64.13, 0.709}, 
 {"ZAF", "Africa", "South Africa", "2020-06-03", 37525., 1713., 1655.429, 
  792., 37., 34.286, 632.707, 28.883, 27.912, 13.354, 0.624, 0.578, 1.42, "", 
  "", "", "", "", "", "", "", 24445., 785979., 13.252, 0.412, 21569., 0.364, 
  0.077, 13., "people tested", "", "", "", "", "", "", "", "", "", 80.56, 
  5.930869*^7, 46.754, 27.3, 5.344, 3.053, 12294.876, 18.9, 200.38, 5.52, 
  8.1, 33.2, 43.993, 2.32, 64.13, 0.709}, {"ZAF", "Africa", "South Africa", 
  "2020-06-04", 40792., 3267., 1912.714, 848., 56., 38.714, 687.791, 55.085, 
  32.25, 14.298, 0.944, 0.653, 1.46, "", "", "", "", "", "", "", "", 34696., 
  820675., 13.837, 0.585, 23565., 0.397, 0.081, 12.3, "people tested", "", 
  "", "", "", "", "", "", "", "", 80.56, 5.930869*^7, 46.754, 27.3, 5.344, 
  3.053, 12294.876, 18.9, 200.38, 5.52, 8.1, 33.2, 43.993, 2.32, 64.13, 
  0.709}, {"ZAF", "Africa", "South Africa", "2020-06-05", 43434., 2642., 
  2027.714, 908., 60., 42.429, 732.338, 44.547, 34.189, 15.31, 1.012, 0.715, 
  1.43, "", "", "", "", "", "", "", "", 30196., 850871., 14.346, 0.509, 
  24385., 0.411, 0.083, 12., "people tested", "", "", "", "", "", "", "", "", 
  "", 80.56, 5.930869*^7, 46.754, 27.3, 5.344, 3.053, 12294.876, 18.9, 
  200.38, 5.52, 8.1, 33.2, 43.993, 2.32, 64.13, 0.709}, 
 {"ZAF", "Africa", "South Africa", "2020-06-06", 45973., 2539., 2143.714, 
  952., 44., 44.143, 775.148, 42.81, 36.145, 16.052, 0.742, 0.744, 1.39, "", 
  "", "", "", "", "", "", "", 40797., 891668., 15.034, 0.688, 27112., 0.457, 
  0.079, 12.6, "people tested", "", "", "", "", "", "", "", "", "", 80.56, 
  5.930869*^7, 46.754, 27.3, 5.344, 3.053, 12294.876, 18.9, 200.38, 5.52, 
  8.1, 33.2, 43.993, 2.32, 64.13, 0.709}, {"ZAF", "Africa", "South Africa", 
  "2020-06-07", 48285., 2312., 2228.857, 998., 46., 45., 814.13, 38.982, 
  37.581, 16.827, 0.776, 0.759, 1.36, "", "", "", "", "", "", "", "", 28396., 
  920064., 15.513, 0.479, 27848., 0.47, 0.08, 12.5, "people tested", "", "", 
  "", "", "", "", "", "", "", 80.56, 5.930869*^7, 46.754, 27.3, 5.344, 3.053, 
  12294.876, 18.9, 200.38, 5.52, 8.1, 33.2, 43.993, 2.32, 64.13, 0.709}, 
 {"ZAF", "Africa", "South Africa", "2020-06-08", 50879., 2594., 2360.286, 
  1080., 82., 53.571, 857.868, 43.737, 39.797, 18.21, 1.383, 0.903, 1.35, "", 
  "", "", "", "", "", "", "", 22995., 943059., 15.901, 0.388, 28617., 0.483, 
  0.082, 12.1, "people tested", "", "", "", "", "", "", "", "", "", 76.85, 
  5.930869*^7, 46.754, 27.3, 5.344, 3.053, 12294.876, 18.9, 200.38, 5.52, 
  8.1, 33.2, 43.993, 2.32, 64.13, 0.709}, {"ZAF", "Africa", "South Africa", 
  "2020-06-09", 52991., 2112., 2454.143, 1162., 82., 58.143, 893.478, 35.61, 
  41.379, 19.592, 1.383, 0.98, 1.34, "", "", "", "", "", "", "", "", 25011., 
  968070., 16.323, 0.422, 29505., 0.497, 0.083, 12., "people tested", "", "", 
  "", "", "", "", "", "", "", 76.85, 5.930869*^7, 46.754, 27.3, 5.344, 3.053, 
  12294.876, 18.9, 200.38, 5.52, 8.1, 33.2, 43.993, 2.32, 64.13, 0.709}, 
 {"ZAF", "Africa", "South Africa", "2020-06-10", 55421., 2430., 2556.571, 
  1210., 48., 59.714, 934.45, 40.972, 43.106, 20.402, 0.809, 1.007, 1.33, "", 
  "", "", "", "", "", "", "", 30330., 998400., 16.834, 0.511, 30346., 0.512, 
  0.084, 11.9, "people tested", "", "", "", "", "", "", "", "", "", 76.85, 
  5.930869*^7, 46.754, 27.3, 5.344, 3.053, 12294.876, 18.9, 200.38, 5.52, 
  8.1, 33.2, 43.993, 2.32, 64.13, 0.709}, {"ZAF", "Africa", "South Africa", 
  "2020-06-11", 58568., 3147., 2539.429, 1284., 74., 62.286, 987.511, 53.061, 
  42.817, 21.649, 1.248, 1.05, 1.34, "", "", "", "", "", "", "", "", 29999., 
  1.028399*^6, 17.34, 0.506, 29675., 0.5, 0.086, 11.7, "people tested", "", 
  "", "", "", "", "", "", "", "", 76.85, 5.930869*^7, 46.754, 27.3, 5.344, 
  3.053, 12294.876, 18.9, 200.38, 5.52, 8.1, 33.2, 43.993, 2.32, 64.13, 
  0.709}, {"ZAF", "Africa", "South Africa", "2020-06-12", 61927., 3359., 
  2641.857, 1354., 70., 63.714, 1044.147, 56.636, 44.544, 22.83, 1.18, 1.074, 
  1.36, "", "", "", "", "", "", "", "", 32026., 1.060425*^6, 17.88, 0.54, 
  29936., 0.505, 0.088, 11.3, "people tested", "", "", "", "", "", "", "", 
  "", "", 76.85, 5.930869*^7, 46.754, 27.3, 5.344, 3.053, 12294.876, 18.9, 
  200.38, 5.52, 8.1, 33.2, 43.993, 2.32, 64.13, 0.709}, 
 {"ZAF", "Africa", "South Africa", "2020-06-13", 65736., 3809., 2823.286, 
  1423., 69., 67.286, 1108.37, 64.223, 47.603, 23.993, 1.163, 1.135, 1.37, 
  "", "", "", "", "", "", "", "", 27462., 1.087887*^6, 18.343, 0.463, 28031., 
  0.473, 0.101, 9.9, "people tested", "", "", "", "", "", "", "", "", "", 
  76.85, 5.930869*^7, 46.754, 27.3, 5.344, 3.053, 12294.876, 18.9, 200.38, 
  5.52, 8.1, 33.2, 43.993, 2.32, 64.13, 0.709}, 
 {"ZAF", "Africa", "South Africa", "2020-06-14", 70038., 4302., 3107.571, 
  1480., 57., 68.857, 1180.906, 72.536, 52.397, 24.954, 0.961, 1.161, 1.37, 
  "", "", "", "", "", "", "", "", 34071., 1.121958*^6, 18.917, 0.574, 28842., 
  0.486, 0.108, 9.3, "people tested", "", "", "", "", "", "", "", "", "", 
  76.85, 5.930869*^7, 46.754, 27.3, 5.344, 3.053, 12294.876, 18.9, 200.38, 
  5.52, 8.1, 33.2, 43.993, 2.32, 64.13, 0.709}, 
 {"ZAF", "Africa", "South Africa", "2020-06-15", 73533., 3495., 3236.286, 
  1568., 88., 69.714, 1239.835, 58.929, 54.567, 26.438, 1.484, 1.175, 1.34, 
  "", "", "", "", "", "", "", "", 26975., 1.148933*^6, 19.372, 0.455, 29411., 
  0.496, 0.11, 9.1, "people tested", "", "", "", "", "", "", "", "", "", 
  76.85, 5.930869*^7, 46.754, 27.3, 5.344, 3.053, 12294.876, 18.9, 200.38, 
  5.52, 8.1, 33.2, 43.993, 2.32, 64.13, 0.709}, 
 {"ZAF", "Africa", "South Africa", "2020-06-16", 76334., 2801., 3334.714, 
  1625., 57., 66.143, 1287.063, 47.227, 56.226, 27.399, 0.961, 1.115, 1.31, 
  "", "", "", "", "", "", "", "", 23580., 1.172513*^6, 19.77, 0.398, 29206., 
  0.492, 0.114, 8.8, "people tested", "", "", "", "", "", "", "", "", "", 
  76.85, 5.930869*^7, 46.754, 27.3, 5.344, 3.053, 12294.876, 18.9, 200.38, 
  5.52, 8.1, 33.2, 43.993, 2.32, 64.13, 0.709}, 
 {"ZAF", "Africa", "South Africa", "2020-06-17", 80412., 4078., 3570.143, 
  1674., 49., 66.286, 1355.822, 68.759, 60.196, 28.225, 0.826, 1.118, 1.3, 
  "", "", "", "", "", "", "", "", 34847., 1.20736*^6, 20.357, 0.588, 29851., 
  0.503, 0.12, 8.4, "people tested", "", "", "", "", "", "", "", "", "", 
  76.85, 5.930869*^7, 46.754, 27.3, 5.344, 3.053, 12294.876, 18.9, 200.38, 
  5.52, 8.1, 33.2, 43.993, 2.32, 64.13, 0.709}, 
 {"ZAF", "Africa", "South Africa", "2020-06-18", 83890., 3478., 3617.429, 
  1737., 63., 64.714, 1414.464, 58.642, 60.993, 29.287, 1.062, 1.091, 1.27, 
  "", "", "", "", "", "", "", "", 20738., 1.228098*^6, 20.707, 0.35, 28528., 
  0.481, 0.127, 7.9, "people tested", "", "", "", "", "", "", "", "", "", 
  76.85, 5.930869*^7, 46.754, 27.3, 5.344, 3.053, 12294.876, 18.9, 200.38, 
  5.52, 8.1, 33.2, 43.993, 2.32, 64.13, 0.709}, 
 {"ZAF", "Africa", "South Africa", "2020-06-19", 87715., 3825., 3684., 1831., 
  94., 68.143, 1478.957, 64.493, 62.116, 30.872, 1.585, 1.149, 1.28, "", "", 
  "", "", "", "", "", "", 32336., 1.260434*^6, 21.252, 0.545, 28573., 0.482, 
  0.129, 7.8, "people tested", "", "", "", "", "", "", "", "", "", 76.85, 
  5.930869*^7, 46.754, 27.3, 5.344, 3.053, 12294.876, 18.9, 200.38, 5.52, 
  8.1, 33.2, 43.993, 2.32, 64.13, 0.709}, {"ZAF", "Africa", "South Africa", 
  "2020-06-20", 92681., 4966., 3849.286, 1877., 46., 64.857, 1562.688, 
  83.731, 64.903, 31.648, 0.776, 1.094, 1.31, "", "", "", "", "", "", "", "", 
  33174., 1.293608*^6, 21.811, 0.559, 29389., 0.496, 0.131, 7.6, 
  "people tested", "", "", "", "", "", "", "", "", "", 76.85, 5.930869*^7, 
  46.754, 27.3, 5.344, 3.053, 12294.876, 18.9, 200.38, 5.52, 8.1, 33.2, 
  43.993, 2.32, 64.13, 0.709}, {"ZAF", "Africa", "South Africa", 
  "2020-06-21", 97302., 4621., 3894.857, 1930., 53., 64.286, 1640.603, 
  77.914, 65.671, 32.542, 0.894, 1.084, 1.33, "", "", "", "", "", "", "", "", 
  34452., 1.32806*^6, 22.392, 0.581, 29443., 0.496, 0.132, 7.6, 
  "people tested", "", "", "", "", "", "", "", "", "", 76.85, 5.930869*^7, 
  46.754, 27.3, 5.344, 3.053, 12294.876, 18.9, 200.38, 5.52, 8.1, 33.2, 
  43.993, 2.32, 64.13, 0.709}, {"ZAF", "Africa", "South Africa", 
  "2020-06-22", 101590., 4288., 4008.143, 1991., 61., 60.429, 1712.902, 72.3, 
  67.581, 33.57, 1.029, 1.019, 1.34, "", "", "", "", "", "", "", "", 25116., 
  1.353176*^6, 22.816, 0.423, 29178., 0.492, 0.137, 7.3, "people tested", "", 
  "", "", "", "", "", "", "", "", 76.85, 5.930869*^7, 46.754, 27.3, 5.344, 
  3.053, 12294.876, 18.9, 200.38, 5.52, 8.1, 33.2, 43.993, 2.32, 64.13, 
  0.709}, {"ZAF", "Africa", "South Africa", "2020-06-23", 106108., 4518., 
  4253.429, 2102., 111., 68.143, 1789.08, 76.178, 71.717, 35.442, 1.872, 
  1.149, 1.36, "", "", "", "", "", "", "", "", 29596., 1.382772*^6, 23.315, 
  0.499, 30037., 0.506, 0.142, 7.1, "people tested", "", "", "", "", "", "", 
  "", "", "", 76.85, 5.930869*^7, 46.754, 27.3, 5.344, 3.053, 12294.876, 
  18.9, 200.38, 5.52, 8.1, 33.2, 43.993, 2.32, 64.13, 0.709}, 
 {"ZAF", "Africa", "South Africa", "2020-06-24", 111796., 5688., 4483.429, 
  2205., 103., 75.857, 1884.985, 95.905, 75.595, 37.178, 1.737, 1.279, 1.37, 
  "", "", "", "", "", "", "", "", 34122., 1.416894*^6, 23.89, 0.575, 29933., 
  0.505, 0.15, 6.7, "people tested", "", "", "", "", "", "", "", "", "", 
  76.85, 5.930869*^7, 46.754, 27.3, 5.344, 3.053, 12294.876, 18.9, 200.38, 
  5.52, 8.1, 33.2, 43.993, 2.32, 64.13, 0.709}, 
 {"ZAF", "Africa", "South Africa", "2020-06-25", 118375., 6579., 4926.429, 
  2292., 87., 79.286, 1995.913, 110.928, 83.064, 38.645, 1.467, 1.337, 1.37, 
  "", "", "", "", "", "", "", "", 43118., 1.460012*^6, 24.617, 0.727, 33131., 
  0.559, 0.149, 6.7, "people tested", "", "", "", "", "", "", "", "", "", 
  76.85, 5.930869*^7, 46.754, 27.3, 5.344, 3.053, 12294.876, 18.9, 200.38, 
  5.52, 8.1, 33.2, 43.993, 2.32, 64.13, 0.709}, 
 {"ZAF", "Africa", "South Africa", "2020-06-26", 124590., 6215., 5267.857, 
  2340., 48., 72.714, 2100.704, 104.791, 88.821, 39.455, 0.809, 1.226, 1.36, 
  "", "", "", "", "", "", "", "", 33092., 1.493104*^6, 25.175, 0.558, 33239., 
  0.56, 0.158, 6.3, "people tested", "", "", "", "", "", "", "", "", "", 
  76.85, 5.930869*^7, 46.754, 27.3, 5.344, 3.053, 12294.876, 18.9, 200.38, 
  5.52, 8.1, 33.2, 43.993, 2.32, 64.13, 0.709}, 
 {"ZAF", "Africa", "South Africa", "2020-06-27", 131800., 7210., 5588.429, 
  2413., 73., 76.571, 2222.271, 121.567, 94.226, 40.685, 1.231, 1.291, 1.36, 
  "", "", "", "", "", "", "", "", 35905., 1.529009*^6, 25.781, 0.605, 33629., 
  0.567, 0.166, 6., "people tested", "", "", "", "", "", "", "", "", "", 
  76.85, 5.930869*^7, 46.754, 27.3, 5.344, 3.053, 12294.876, 18.9, 200.38, 
  5.52, 8.1, 33.2, 43.993, 2.32, 64.13, 0.709}, 
 {"ZAF", "Africa", "South Africa", "2020-06-28", 138134., 6334., 5833.143, 
  2456., 43., 75.143, 2329.068, 106.797, 98.352, 41.41, 0.725, 1.267, 1.36, 
  "", "", "", "", "", "", "", "", 38075., 1.567084*^6, 26.423, 0.642, 34146., 
  0.576, 0.171, 5.9, "people tested", "", "", "", "", "", "", "", "", "", 
  76.85, 5.930869*^7, 46.754, 27.3, 5.344, 3.053, 12294.876, 18.9, 200.38, 
  5.52, 8.1, 33.2, 43.993, 2.32, 64.13, 0.709}, 
 {"ZAF", "Africa", "South Africa", "2020-06-29", 144264., 6130., 6096.286, 
  2529., 73., 76.857, 2432.426, 103.358, 102.789, 42.641, 1.231, 1.296, 1.37, 
  "", "", "", "", "", "", "", "", 29911., 1.596995*^6, 26.927, 0.504, 34831., 
  0.587, 0.175, 5.7, "people tested", "", "", "", "", "", "", "", "", "", 
  76.85, 5.930869*^7, 46.754, 27.3, 5.344, 3.053, 12294.876, 18.9, 200.38, 
  5.52, 8.1, 33.2, 43.993, 2.32, 64.13, 0.709}, 
 {"ZAF", "Africa", "South Africa", "2020-06-30", 151209., 6945., 6443., 
  2657., 128., 79.286, 2549.525, 117.099, 108.635, 44.8, 2.158, 1.337, 1.38, 
  "", "", "", "", "", "", "", "", 33013., 1.630008*^6, 27.483, 0.557, 35319., 
  0.596, 0.182, 5.5, "people tested", "", "", "", "", "", "", "", "", "", 
  76.85, 5.930869*^7, 46.754, 27.3, 5.344, 3.053, 12294.876, 18.9, 200.38, 
  5.52, 8.1, 33.2, 43.993, 2.32, 64.13, 0.709}, 
 {"ZAF", "Africa", "South Africa", "2020-07-01", 159333., 8124., 6791., 
  2749., 92., 77.714, 2686.503, 136.978, 114.503, 46.351, 1.551, 1.31, 1.37, 
  "", "", "", "", "", "", "", "", 36931., 1.666939*^6, 28.106, 0.623, 35721., 
  0.602, 0.19, 5.3, "people tested", "", "", "", "", "", "", "", "", "", 
  76.85, 5.930869*^7, 46.754, 27.3, 5.344, 3.053, 12294.876, 18.9, 200.38, 
  5.52, 8.1, 33.2, 43.993, 2.32, 64.13, 0.709}, 
 {"ZAF", "Africa", "South Africa", "2020-07-02", 168061., 8728., 7098., 
  2844., 95., 78.857, 2833.666, 147.162, 119.679, 47.953, 1.602, 1.33, 1.36, 
  "", "", "", "", "", "", "", "", 39188., 1.706127*^6, 28.767, 0.661, 35159., 
  0.593, 0.202, 5., "people tested", "", "", "", "", "", "", "", "", "", 
  76.85, 5.930869*^7, 46.754, 27.3, 5.344, 3.053, 12294.876, 18.9, 200.38, 
  5.52, 8.1, 33.2, 43.993, 2.32, 64.13, 0.709}, 
 {"ZAF", "Africa", "South Africa", "2020-07-03", 177124., 9063., 7504.857, 
  2952., 108., 87.429, 2986.476, 152.811, 126.539, 49.773, 1.821, 1.474, 
  1.36, "", "", "", "", "", "", "", "", 39026., 1.745153*^6, 29.425, 0.658, 
  36007., 0.607, 0.208, 4.8, "people tested", "", "", "", "", "", "", "", "", 
  "", 76.85, 5.930869*^7, 46.754, 27.3, 5.344, 3.053, 12294.876, 18.9, 
  200.38, 5.52, 8.1, 33.2, 43.993, 2.32, 64.13, 0.709}, 
 {"ZAF", "Africa", "South Africa", "2020-07-04", 187977., 10853., 8025.286, 
  3026., 74., 87.571, 3169.468, 182.992, 135.314, 51.021, 1.248, 1.477, 1.35, 
  "", "", "", "", "", "", "", "", 46925., 1.792078*^6, 30.216, 0.791, 37581., 
  0.634, 0.214, 4.7, "people tested", "", "", "", "", "", "", "", "", "", 
  76.85, 5.930869*^7, 46.754, 27.3, 5.344, 3.053, 12294.876, 18.9, 200.38, 
  5.52, 8.1, 33.2, 43.993, 2.32, 64.13, 0.709}, 
 {"ZAF", "Africa", "South Africa", "2020-07-05", 196750., 8773., 8373.714, 
  3199., 173., 106.143, 3317.389, 147.921, 141.189, 53.938, 2.917, 1.79, 
  1.34, "", "", "", "", "", "", "", "", 38083., 1.830161*^6, 30.858, 0.642, 
  37582., 0.634, 0.223, 4.5, "people tested", "", "", "", "", "", "", "", "", 
  "", 76.85, 5.930869*^7, 46.754, 27.3, 5.344, 3.053, 12294.876, 18.9, 
  200.38, 5.52, 8.1, 33.2, 43.993, 2.32, 64.13, 0.709}, 
 {"ZAF", "Africa", "South Africa", "2020-07-06", 205721., 8971., 8779.571, 
  3310., 111., 111.571, 3468.649, 151.259, 148.032, 55.81, 1.872, 1.881, 
  1.34, "", "", "", "", "", "", "", "", 33950., 1.864111*^6, 31.431, 0.572, 
  38159., 0.643, 0.23, 4.3, "people tested", "", "", "", "", "", "", "", "", 
  "", 76.85, 5.930869*^7, 46.754, 27.3, 5.344, 3.053, 12294.876, 18.9, 
  200.38, 5.52, 8.1, 33.2, 43.993, 2.32, 64.13, 0.709}, 
 {"ZAF", "Africa", "South Africa", "2020-07-07", 215855., 10134., 9235.143, 
  3502., 192., 120.714, 3639.517, 170.869, 155.713, 59.047, 3.237, 2.035, 
  1.33, "", "", "", "", "", "", "", "", 43421., 1.907532*^6, 32.163, 0.732, 
  39646., 0.668, 0.233, 4.3, "people tested", "", "", "", "", "", "", "", "", 
  "", 76.85, 5.930869*^7, 46.754, 27.3, 5.344, 3.053, 12294.876, 18.9, 
  200.38, 5.52, 8.1, 33.2, 43.993, 2.32, 64.13, 0.709}, 
 {"ZAF", "Africa", "South Africa", "2020-07-08", 224665., 8810., 9333.143, 
  3602., 100., 121.857, 3788.062, 148.545, 157.366, 60.733, 1.686, 2.055, 
  1.31, "", "", "", "", "", "", "", "", 36867., 1.944399*^6, 32.784, 0.622, 
  39637., 0.668, 0.235, 4.2, "people tested", "", "", "", "", "", "", "", "", 
  "", 76.85, 5.930869*^7, 46.754, 27.3, 5.344, 3.053, 12294.876, 18.9, 
  200.38, 5.52, 8.1, 33.2, 43.993, 2.32, 64.13, 0.709}, 
 {"ZAF", "Africa", "South Africa", "2020-07-09", 238339., 13674., 10039.714, 
  3720., 118., 125.143, 4018.619, 230.556, 169.279, 62.723, 1.99, 2.11, 1.31, 
  "", "", "", "", "", "", "", "", 56170., 2.000569*^6, 33.731, 0.947, 42063., 
  0.709, 0.239, 4.2, "people tested", "", "", "", "", "", "", "", "", "", 
  76.85, 5.930869*^7, 46.754, 27.3, 5.344, 3.053, 12294.876, 18.9, 200.38, 
  5.52, 8.1, 33.2, 43.993, 2.32, 64.13, 0.709}, 
 {"ZAF", "Africa", "South Africa", "2020-07-10", 250687., 12348., 10509., 
  3860., 140., 129.714, 4226.817, 208.199, 177.192, 65.083, 2.361, 2.187, 
  1.29, "", "", "", "", "", "", "", "", 56663., 2.057232*^6, 34.687, 0.955, 
  44583., 0.752, 0.236, 4.2, "people tested", "", "", "", "", "", "", "", "", 
  "", 76.85, 5.930869*^7, 46.754, 27.3, 5.344, 3.053, 12294.876, 18.9, 
  200.38, 5.52, 8.1, 33.2, 43.993, 2.32, 64.13, 0.709}, 
 {"ZAF", "Africa", "South Africa", "2020-07-11", 264184., 13497., 10886.714, 
  3971., 111., 135., 4454.389, 227.572, 183.56, 66.955, 1.872, 2.276, 1.27, 
  "", "", "", "", "", "", "", "", 51338., 2.10857*^6, 35.552, 0.866, 45213., 
  0.762, 0.241, 4.2, "people tested", "", "", "", "", "", "", "", "", "", 
  76.85, 5.930869*^7, 46.754, 27.3, 5.344, 3.053, 12294.876, 18.9, 200.38, 
  5.52, 8.1, 33.2, 43.993, 2.32, 64.13, 0.709}, 
 {"ZAF", "Africa", "South Africa", "2020-07-12", 276242., 12058., 11356., 
  4079., 108., 125.714, 4657.699, 203.309, 191.473, 68.776, 1.821, 2.12, 
  1.25, "", "", "", "", "", "", "", "", 45821., 2.154391*^6, 36.325, 0.773, 
  46319., 0.781, 0.245, 4.1, "people tested", "", "", "", "", "", "", "", "", 
  "", 80.56, 5.930869*^7, 46.754, 27.3, 5.344, 3.053, 12294.876, 18.9, 
  200.38, 5.52, 8.1, 33.2, 43.993, 2.32, 64.13, 0.709}, 
 {"ZAF", "Africa", "South Africa", "2020-07-13", 287796., 11554., 11725., 
  4172., 93., 123.143, 4852.51, 194.811, 197.694, 70.344, 1.568, 2.076, 1.23, 
  "", "", "", "", "", "", "", "", 40233., 2.194624*^6, 37.003, 0.678, 47216., 
  0.796, 0.248, 4., "people tested", "", "", "", "", "", "", "", "", "", 
  80.56, 5.930869*^7, 46.754, 27.3, 5.344, 3.053, 12294.876, 18.9, 200.38, 
  5.52, 8.1, 33.2, 43.993, 2.32, 64.13, 0.709}, 
 {"ZAF", "Africa", "South Africa", "2020-07-14", 298292., 10496., 11776.714, 
  4346., 174., 120.571, 5029.482, 176.972, 198.566, 73.278, 2.934, 2.033, 
  1.2, "", "", "", "", "", "", "", "", 38114., 2.232738*^6, 37.646, 0.643, 
  46458., 0.783, 0.253, 3.9, "people tested", "", "", "", "", "", "", "", "", 
  "", 80.56, 5.930869*^7, 46.754, 27.3, 5.344, 3.053, 12294.876, 18.9, 
  200.38, 5.52, 8.1, 33.2, 43.993, 2.32, 64.13, 0.709}, 
 {"ZAF", "Africa", "South Africa", "2020-07-15", 311049., 12757., 12340.571, 
  4453., 107., 121.571, 5244.577, 215.095, 208.074, 75.082, 1.804, 2.05, 
  1.17, "", "", "", "", "", "", "", "", 45389., 2.278127*^6, 38.411, 0.765, 
  47675., 0.804, 0.259, 3.9, "people tested", "", "", "", "", "", "", "", "", 
  "", 80.56, 5.930869*^7, 46.754, 27.3, 5.344, 3.053, 12294.876, 18.9, 
  200.38, 5.52, 8.1, 33.2, 43.993, 2.32, 64.13, 0.709}, 
 {"ZAF", "Africa", "South Africa", "2020-07-16", 324221., 13172., 12268.857, 
  4669., 216., 135.571, 5466.669, 222.092, 206.864, 78.724, 3.642, 2.286, 
  1.13, "", "", "", "", "", "", "", "", 46796., 2.324923*^6, 39.2, 0.789, 
  46336., 0.781, 0.265, 3.8, "people tested", "", "", "", "", "", "", "", "", 
  "", 80.56, 5.930869*^7, 46.754, 27.3, 5.344, 3.053, 12294.876, 18.9, 
  200.38, 5.52, 8.1, 33.2, 43.993, 2.32, 64.13, 0.709}, 
 {"ZAF", "Africa", "South Africa", "2020-07-17", 337594., 13373., 12415.286, 
  4804., 135., 134.857, 5692.151, 225.481, 209.333, 81., 2.276, 2.274, 1.11, 
  "", "", "", "", "", "", "", "", 48130., 2.373053*^6, 40.012, 0.812, 45117., 
  0.761, 0.275, 3.6, "people tested", "", "", "", "", "", "", "", "", "", 
  80.56, 5.930869*^7, 46.754, 27.3, 5.344, 3.053, 12294.876, 18.9, 200.38, 
  5.52, 8.1, 33.2, 43.993, 2.32, 64.13, 0.709}, 
 {"ZAF", "Africa", "South Africa", "2020-07-18", 350879., 13285., 12385., 
  4948., 144., 139.571, 5916.148, 223.998, 208.823, 83.428, 2.428, 2.353, 
  1.09, "", "", "", "", "", "", "", "", 49688., 2.422741*^6, 40.85, 0.838, 
  44882., 0.757, 0.276, 3.6, "people tested", "", "", "", "", "", "", "", "", 
  "", 80.56, 5.930869*^7, 46.754, 27.3, 5.344, 3.053, 12294.876, 18.9, 
  200.38, 5.52, 8.1, 33.2, 43.993, 2.32, 64.13, 0.709}, 
 {"ZAF", "Africa", "South Africa", "2020-07-19", 364328., 13449., 12583.714, 
  5033., 85., 136.286, 6142.911, 226.763, 212.173, 84.861, 1.433, 2.298, 
  1.07, "", "", "", "", "", "", "", "", 49006., 2.471747*^6, 41.676, 0.826, 
  45337., 0.764, 0.278, 3.6, "people tested", "", "", "", "", "", "", "", "", 
  "", 80.56, 5.930869*^7, 46.754, 27.3, 5.344, 3.053, 12294.876, 18.9, 
  200.38, 5.52, 8.1, 33.2, 43.993, 2.32, 64.13, 0.709}, 
 {"ZAF", "Africa", "South Africa", "2020-07-20", 373628., 9300., 12261.714, 
  5173., 140., 143., 6299.718, 156.807, 206.744, 87.222, 2.361, 2.411, 1.05, 
  "", "", "", "", "", "", "", "", 33899., 2.505646*^6, 42.248, 0.572, 44432., 
  0.749, 0.276, 3.6, "people tested", "", "", "", "", "", "", "", "", "", 
  80.56, 5.930869*^7, 46.754, 27.3, 5.344, 3.053, 12294.876, 18.9, 200.38, 
  5.52, 8.1, 33.2, 43.993, 2.32, 64.13, 0.709}, 
 {"ZAF", "Africa", "South Africa", "2020-07-21", 381798., 8170., 11929.429, 
  5368., 195., 146., 6437.471, 137.754, 201.141, 90.51, 3.288, 2.462, 1.03, 
  "", "", "", "", "", "", "", "", 31275., 2.536921*^6, 42.775, 0.527, 43455., 
  0.733, 0.275, 3.6, "people tested", "", "", "", "", "", "", "", "", "", 
  80.56, 5.930869*^7, 46.754, 27.3, 5.344, 3.053, 12294.876, 18.9, 200.38, 
  5.52, 8.1, 33.2, 43.993, 2.32, 64.13, 0.709}, 
 {"ZAF", "Africa", "South Africa", "2020-07-22", 394948., 13150., 11985.571, 
  5940., 572., 212.429, 6659.193, 221.721, 202.088, 100.154, 9.644, 3.582, 
  1.02, "", "", "", "", "", "", "", "", 48553., 2.585474*^6, 43.594, 0.819, 
  43907., 0.74, 0.273, 3.7, "people tested", "", "", "", "", "", "", "", "", 
  "", 80.56, 5.930869*^7, 46.754, 27.3, 5.344, 3.053, 12294.876, 18.9, 
  200.38, 5.52, 8.1, 33.2, 43.993, 2.32, 64.13, 0.709}, 
 {"ZAF", "Africa", "South Africa", "2020-07-23", 408052., 13104., 11975.857, 
  6093., 153., 203.429, 6880.138, 220.946, 201.924, 102.734, 2.58, 3.43, 1., 
  "", "", "", "", "", "", "", "", 46632., 2.632106*^6, 44.38, 0.786, 43883., 
  0.74, 0.273, 3.7, "people tested", "", "", "", "", "", "", "", "", "", 
  80.56, 5.930869*^7, 46.754, 27.3, 5.344, 3.053, 12294.876, 18.9, 200.38, 
  5.52, 8.1, 33.2, 43.993, 2.32, 64.13, 0.709}, 
 {"ZAF", "Africa", "South Africa", "2020-07-24", 421996., 13944., 12057.429, 
  6343., 250., 219.857, 7115.247, 235.109, 203.3, 106.949, 4.215, 3.707, 
  0.98, "", "", "", "", "", "", "", "", 52382., 2.684488*^6, 45.263, 0.883, 
  44491., 0.75, 0.271, 3.7, "people tested", "", "", "", "", "", "", "", "", 
  "", 80.56, 5.930869*^7, 46.754, 27.3, 5.344, 3.053, 12294.876, 18.9, 
  200.38, 5.52, 8.1, 33.2, 43.993, 2.32, 64.13, 0.709}, 
 {"ZAF", "Africa", "South Africa", "2020-07-25", 434200., 12204., 11903., 
  6655., 312., 243.857, 7321.018, 205.771, 200.696, 112.21, 5.261, 4.112, 
  0.96, "", "", "", "", "", "", "", "", 46324., 2.730812*^6, 46.044, 0.781, 
  44010., 0.742, 0.27, 3.7, "people tested", "", "", "", "", "", "", "", "", 
  "", 80.56, 5.930869*^7, 46.754, 27.3, 5.344, 3.053, 12294.876, 18.9, 
  200.38, 5.52, 8.1, 33.2, 43.993, 2.32, 64.13, 0.709}, 
 {"ZAF", "Africa", "South Africa", "2020-07-26", 445433., 11233., 11586.429, 
  6769., 114., 248., 7510.417, 189.399, 195.358, 114.132, 1.922, 4.182, 0.94, 
  "", "", "", "", "", "", "", "", 42966., 2.773778*^6, 46.768, 0.724, 43147., 
  0.727, 0.269, 3.7, "people tested", "", "", "", "", "", "", "", "", "", 
  80.56, 5.930869*^7, 46.754, 27.3, 5.344, 3.053, 12294.876, 18.9, 200.38, 
  5.52, 8.1, 33.2, 43.993, 2.32, 64.13, 0.709}, 
 {"ZAF", "Africa", "South Africa", "2020-07-27", 452529., 7096., 11271.571, 
  7067., 298., 270.571, 7630.062, 119.645, 190.049, 119.156, 5.025, 4.562, 
  0.92, "", "", "", "", "", "", "", "", 28433., 2.802211*^6, 47.248, 0.479, 
  42366., 0.714, 0.266, 3.8, "people tested", "", "", "", "", "", "", "", "", 
  "", 84.26, 5.930869*^7, 46.754, 27.3, 5.344, 3.053, 12294.876, 18.9, 
  200.38, 5.52, 8.1, 33.2, 43.993, 2.32, 64.13, 0.709}, 
 {"ZAF", "Africa", "South Africa", "2020-07-28", 459761., 7232., 11137.571, 
  7257., 190., 269.857, 7752.001, 121.938, 187.79, 122.36, 3.204, 4.55, 0.91, 
  "", "", "", "", "", "", "", "", 28424., 2.830635*^6, 47.727, 0.479, 41959., 
  0.707, 0.265, 3.8, "people tested", "", "", "", "", "", "", "", "", "", 
  84.26, 5.930869*^7, 46.754, 27.3, 5.344, 3.053, 12294.876, 18.9, 200.38, 
  5.52, 8.1, 33.2, 43.993, 2.32, 64.13, 0.709}, 
 {"ZAF", "Africa", "South Africa", "2020-07-29", 471123., 11362., 10882.143, 
  7497., 240., 222.429, 7943.575, 191.574, 183.483, 126.406, 4.047, 3.75, 
  0.89, "", "", "", "", "", "", "", "", 42528., 2.873163*^6, 48.444, 0.717, 
  41098., 0.693, 0.265, 3.8, "people tested", "", "", "", "", "", "", "", "", 
  "", 84.26, 5.930869*^7, 46.754, 27.3, 5.344, 3.053, 12294.876, 18.9, 
  200.38, 5.52, 8.1, 33.2, 43.993, 2.32, 64.13, 0.709}, 
 {"ZAF", "Africa", "South Africa", "2020-07-30", 482169., 11046., 10588.143, 
  7812., 315., 245.571, 8129.82, 186.246, 178.526, 131.718, 5.311, 4.141, 
  0.88, "", "", "", "", "", "", "", "", 44886., 2.918049*^6, 49.201, 0.757, 
  40849., 0.689, 0.259, 3.9, "people tested", "", "", "", "", "", "", "", "", 
  "", 78.7, 5.930869*^7, 46.754, 27.3, 5.344, 3.053, 12294.876, 18.9, 200.38, 
  5.52, 8.1, 33.2, 43.993, 2.32, 64.13, 0.709}, 
 {"ZAF", "Africa", "South Africa", "2020-07-31", 493183., 11014., 10169.571, 
  8005., 193., 237.429, 8315.527, 185.706, 171.468, 134.972, 3.254, 4.003, 
  0.86, "", "", "", "", "", "", "", "", 41486., 2.959535*^6, 49.901, 0.699, 
  39292., 0.662, 0.259, 3.9, "people tested", "", "", "", "", "", "", "", "", 
  "", 78.7, 5.930869*^7, 46.754, 27.3, 5.344, 3.053, 12294.876, 18.9, 200.38, 
  5.52, 8.1, 33.2, 43.993, 2.32, 64.13, 0.709}, 
 {"ZAF", "Africa", "South Africa", "2020-08-01", 503290., 10107., 9870., 
  8153., 148., 214., 8485.94, 170.413, 166.417, 137.467, 2.495, 3.608, 0.83, 
  "", "", "", "", "", "", "", "", 42450., 3.001985*^6, 50.616, 0.716, 38739., 
  0.653, 0.255, 3.9, "people tested", "", "", "", "", "", "", "", "", "", 
  78.7, 5.930869*^7, 46.754, 27.3, 5.344, 3.053, 12294.876, 18.9, 200.38, 
  5.52, 8.1, 33.2, 43.993, 2.32, 64.13, 0.709}, 
 {"ZAF", "Africa", "South Africa", "2020-08-02", 511485., 8195., 9436., 
  8366., 213., 228.143, 8624.116, 138.175, 159.1, 141.059, 3.591, 3.847, 
  0.81, "", "", "", "", "", "", "", "", 34794., 3.036779*^6, 51.203, 0.587, 
  37572., 0.633, 0.251, 4., "people tested", "", "", "", "", "", "", "", "", 
  "", 78.7, 5.930869*^7, 46.754, 27.3, 5.344, 3.053, 12294.876, 18.9, 200.38, 
  5.52, 8.1, 33.2, 43.993, 2.32, 64.13, 0.709}, 
 {"ZAF", "Africa", "South Africa", "2020-08-03", 516862., 5377., 9190.429, 
  8539., 173., 210.286, 8714.777, 90.661, 154.959, 143.976, 2.917, 3.546, 
  0.79, "", "", "", "", "", "", "", "", 21916., 3.058695*^6, 51.572, 0.37, 
  36641., 0.618, 0.251, 4., "people tested", "", "", "", "", "", "", "", "", 
  "", 75., 5.930869*^7, 46.754, 27.3, 5.344, 3.053, 12294.876, 18.9, 200.38, 
  5.52, 8.1, 33.2, 43.993, 2.32, 64.13, 0.709}, 
 {"ZAF", "Africa", "South Africa", "2020-08-04", 521318., 4456., 8793.857, 
  8884., 345., 232.429, 8789.909, 75.132, 148.273, 149.793, 5.817, 3.919, 
  0.78, "", "", "", "", "", "", "", "", 19507., 3.078202*^6, 51.901, 0.329, 
  35367., 0.596, 0.249, 4., "people tested", "", "", "", "", "", "", "", "", 
  "", 75., 5.930869*^7, 46.754, 27.3, 5.344, 3.053, 12294.876, 18.9, 200.38, 
  5.52, 8.1, 33.2, 43.993, 2.32, 64.13, 0.709}, 
 {"ZAF", "Africa", "South Africa", "2020-08-05", 529877., 8559., 8393.429, 
  9298., 414., 257.286, 8934.222, 144.313, 141.521, 156.773, 6.98, 4.338, 
  0.78, "", "", "", "", "", "", "", "", 34989., 3.113191*^6, 52.491, 0.59, 
  34290., 0.578, 0.245, 4.1, "people tested", "", "", "", "", "", "", "", "", 
  "", 75., 5.930869*^7, 46.754, 27.3, 5.344, 3.053, 12294.876, 18.9, 200.38, 
  5.52, 8.1, 33.2, 43.993, 2.32, 64.13, 0.709}, 
 {"ZAF", "Africa", "South Africa", "2020-08-06", 538184., 8307., 8002.143, 
  9604., 306., 256., 9074.286, 140.064, 134.924, 161.932, 5.159, 4.316, 0.76, 
  "", "", "", "", "", "", "", "", 36616., 3.149807*^6, 53.109, 0.617, 33108., 
  0.558, 0.242, 4.1, "people tested", "", "", "", "", "", "", "", "", "", 
  75., 5.930869*^7, 46.754, 27.3, 5.344, 3.053, 12294.876, 18.9, 200.38, 
  5.52, 8.1, 33.2, 43.993, 2.32, 64.13, 0.709}, 
 {"ZAF", "Africa", "South Africa", "2020-08-07", 545476., 7292., 7470.429, 
  9909., 305., 272., 9197.236, 122.95, 125.958, 167.075, 5.143, 4.586, 0.74, 
  "", "", "", "", "", "", "", "", 33851., 3.183658*^6, 53.679, 0.571, 32018., 
  0.54, 0.233, 4.3, "people tested", "", "", "", "", "", "", "", "", "", 75., 
  5.930869*^7, 46.754, 27.3, 5.344, 3.053, 12294.876, 18.9, 200.38, 5.52, 
  8.1, 33.2, 43.993, 2.32, 64.13, 0.709}, {"ZAF", "Africa", "South Africa", 
  "2020-08-08", 553188., 7712., 7128.286, 10210., 301., 293.857, 9327.267, 
  130.032, 120.19, 172.15, 5.075, 4.955, 0.73, "", "", "", "", "", "", "", 
  "", 36607., 3.220265*^6, 54.297, 0.617, 31183., 0.526, 0.229, 4.4, 
  "people tested", "", "", "", "", "", "", "", "", "", 75., 5.930869*^7, 
  46.754, 27.3, 5.344, 3.053, 12294.876, 18.9, 200.38, 5.52, 8.1, 33.2, 
  43.993, 2.32, 64.13, 0.709}, {"ZAF", "Africa", "South Africa", 
  "2020-08-09", 559859., 6671., 6910.571, 10408., 198., 291.714, 9439.747, 
  112.479, 116.519, 175.489, 3.338, 4.919, 0.71, "", "", "", "", "", "", "", 
  "", 30318., 3.250583*^6, 54.808, 0.511, 30543., 0.515, 0.226, 4.4, 
  "people tested", "", "", "", "", "", "", "", "", "", 75., 5.930869*^7, 
  46.754, 27.3, 5.344, 3.053, 12294.876, 18.9, 200.38, 5.52, 8.1, 33.2, 
  43.993, 2.32, 64.13, 0.709}, {"ZAF", "Africa", "South Africa", 
  "2020-08-10", 563598., 3739., 6676.571, 10621., 213., 297.429, 9502.79, 
  63.043, 112.573, 179.08, 3.591, 5.015, 0.68, "", "", "", "", "", "", "", 
  "", 16911., 3.267494*^6, 55.093, 0.285, 29828., 0.503, 0.224, 4.5, 
  "people tested", "", "", "", "", "", "", "", "", "", 75., 5.930869*^7, 
  46.754, 27.3, 5.344, 3.053, 12294.876, 18.9, 200.38, 5.52, 8.1, 33.2, 
  43.993, 2.32, 64.13, 0.709}, {"ZAF", "Africa", "South Africa", 
  "2020-08-11", 566109., 2511., 6398.714, 10751., 130., 266.714, 9545.127, 
  42.338, 107.888, 181.272, 2.192, 4.497, 0.65, "", "", "", "", "", "", "", 
  "", 11483., 3.278977*^6, 55.287, 0.194, 28682., 0.484, 0.223, 4.5, 
  "people tested", "", "", "", "", "", "", "", "", "", 75., 5.930869*^7, 
  46.754, 27.3, 5.344, 3.053, 12294.876, 18.9, 200.38, 5.52, 8.1, 33.2, 
  43.993, 2.32, 64.13, 0.709}, {"ZAF", "Africa", "South Africa", 
  "2020-08-12", 568919., 2810., 5577.429, 11010., 259., 244.571, 9592.507, 
  47.379, 94.041, 185.639, 4.367, 4.124, 0.63, "", "", "", "", "", "", "", 
  "", 16457., 3.295434*^6, 55.564, 0.277, 26035., 0.439, 0.214, 4.7, 
  "people tested", "", "", "", "", "", "", "", "", "", 75., 5.930869*^7, 
  46.754, 27.3, 5.344, 3.053, 12294.876, 18.9, 200.38, 5.52, 8.1, 33.2, 
  43.993, 2.32, 64.13, 0.709}, {"ZAF", "Africa", "South Africa", 
  "2020-08-13", 572865., 3946., 4954.429, 11270., 260., 238., 9659.04, 
  66.533, 83.536, 190.023, 4.384, 4.013, 0.64, "", "", "", "", "", "", "", 
  "", 20063., 3.315497*^6, 55.902, 0.338, 23670., 0.399, 0.209, 4.8, 
  "people tested", "", "", "", "", "", "", "", "", "", 75., 5.930869*^7, 
  46.754, 27.3, 5.344, 3.053, 12294.876, 18.9, 200.38, 5.52, 8.1, 33.2, 
  43.993, 2.32, 64.13, 0.709}, {"ZAF", "Africa", "South Africa", 
  "2020-08-14", 579140., 6275., 4809.143, 11556., 286., 235.286, 9764.842, 
  105.802, 81.087, 194.845, 4.822, 3.967, 0.67, "", "", "", "", "", "", "", 
  "", 35614., 3.351111*^6, 56.503, 0.6, 23922., 0.403, 0.201, 5., 
  "people tested", "", "", "", "", "", "", "", "", "", 75., 5.930869*^7, 
  46.754, 27.3, 5.344, 3.053, 12294.876, 18.9, 200.38, 5.52, 8.1, 33.2, 
  43.993, 2.32, 64.13, 0.709}, {"ZAF", "Africa", "South Africa", 
  "2020-08-15", 583653., 4513., 4352.143, 11677., 121., 209.571, 9840.936, 
  76.093, 73.381, 196.885, 2.04, 3.534, 0.67, "", "", "", "", "", "", "", "", 
  26918., 3.378029*^6, 56.957, 0.454, 22538., 0.38, 0.193, 5.2, 
  "people tested", "", "", "", "", "", "", "", "", "", 75., 5.930869*^7, 
  46.754, 27.3, 5.344, 3.053, 12294.876, 18.9, 200.38, 5.52, 8.1, 33.2, 
  43.993, 2.32, 64.13, 0.709}, {"ZAF", "Africa", "South Africa", 
  "2020-08-16", 587345., 3692., 3926.571, 11839., 162., 204.429, 9903.186, 
  62.251, 66.206, 199.617, 2.731, 3.447, 0.68, "", "", "", "", "", "", "", 
  "", 22609., 3.400638*^6, 57.338, 0.381, 21436., 0.361, 0.183, 5.5, 
  "people tested", "", "", "", "", "", "", "", "", "", 75., 5.930869*^7, 
  46.754, 27.3, 5.344, 3.053, 12294.876, 18.9, 200.38, 5.52, 8.1, 33.2, 
  43.993, 2.32, 64.13, 0.709}, {"ZAF", "Africa", "South Africa", 
  "2020-08-17", 589886., 2541., 3755.429, 11982., 143., 194.429, 9946.03, 
  42.844, 63.32, 202.028, 2.411, 3.278, 0.68, "", "", "", "", "", "", "", "", 
  15032., 3.41567*^6, 57.591, 0.253, 21168., 0.357, 0.177, 5.6, 
  "people tested", "", "", "", "", "", "", "", "", "", 75., 5.930869*^7, 
  46.754, 27.3, 5.344, 3.053, 12294.876, 18.9, 200.38, 5.52, 8.1, 33.2, 
  43.993, 2.32, 64.13, 0.709}, {"ZAF", "Africa", "South Africa", 
  "2020-08-18", 592144., 2258., 3719.286, 12264., 282., 216.143, 9984.102, 
  38.072, 62.711, 206.783, 4.755, 3.644, 0.69, "", "", "", "", "", "", "", 
  "", 14677., 3.430347*^6, 57.839, 0.247, 21624., 0.365, 0.172, 5.8, 
  "people tested", "", "", "", "", "", "", "", "", "", 66.67, 5.930869*^7, 
  46.754, 27.3, 5.344, 3.053, 12294.876, 18.9, 200.38, 5.52, 8.1, 33.2, 
  43.993, 2.32, 64.13, 0.709}, {"ZAF", "Africa", "South Africa", 
  "2020-08-19", 596060., 3916., 3877.286, 12423., 159., 201.857, 10050.129, 
  66.027, 65.375, 209.463, 2.681, 3.404, 0.69, "", "", "", "", "", "", "", 
  "", 25324., 3.455671*^6, 58.266, 0.427, 22891., 0.386, 0.169, 5.9, 
  "people tested", "", "", "", "", "", "", "", "", "", 66.67, 5.930869*^7, 
  46.754, 27.3, 5.344, 3.053, 12294.876, 18.9, 200.38, 5.52, 8.1, 33.2, 
  43.993, 2.32, 64.13, 0.709}, {"ZAF", "Africa", "South Africa", 
  "2020-08-20", 599940., 3880., 3867.857, 12618., 195., 192.571, 10115.55, 
  65.42, 65.216, 212.751, 3.288, 3.247, 0.69, "", "", "", "", "", "", "", "", 
  24612., 3.480283*^6, 58.681, 0.415, 23541., 0.397, 0.164, 6.1, 
  "people tested", "", "", "", "", "", "", "", "", "", 66.67, 5.930869*^7, 
  46.754, 27.3, 5.344, 3.053, 12294.876, 18.9, 200.38, 5.52, 8.1, 33.2, 
  43.993, 2.32, 64.13, 0.709}, {"ZAF", "Africa", "South Africa", 
  "2020-08-21", 603338., 3398., 3456.857, 12843., 225., 183.857, 10172.843, 
  57.293, 58.286, 216.545, 3.794, 3.1, 0.68, "", "", "", "", "", "", "", "", 
  24224., 3.504507*^6, 59.089, 0.408, 21914., 0.369, 0.158, 6.3, 
  "people tested", "", "", "", "", "", "", "", "", "", 66.67, 5.930869*^7, 
  46.754, 27.3, 5.344, 3.053, 12294.876, 18.9, 200.38, 5.52, 8.1, 33.2, 
  43.993, 2.32, 64.13, 0.709}, {"ZAF", "Africa", "South Africa", 
  "2020-08-22", 607045., 3707., 3341.714, 12987., 144., 187.143, 10235.347, 
  62.503, 56.344, 218.973, 2.428, 3.155, 0.69, "", "", "", "", "", "", "", 
  "", 30560., 3.535067*^6, 59.605, 0.515, 22434., 0.378, 0.149, 6.7, 
  "people tested", "", "", "", "", "", "", "", "", "", 66.67, 5.930869*^7, 
  46.754, 27.3, 5.344, 3.053, 12294.876, 18.9, 200.38, 5.52, 8.1, 33.2, 
  43.993, 2.32, 64.13, 0.709}, {"ZAF", "Africa", "South Africa", 
  "2020-08-23", 609773., 2728., 3204., 13059., 72., 174.286, 10281.343, 
  45.997, 54.022, 220.187, 1.214, 2.939, 0.68, "", "", "", "", "", "", "", 
  "", 18358., 3.553425*^6, 59.914, 0.31, 21827., 0.368, 0.147, 6.8, 
  "people tested", "", "", "", "", "", "", "", "", "", 66.67, 5.930869*^7, 
  46.754, 27.3, 5.344, 3.053, 12294.876, 18.9, 200.38, 5.52, 8.1, 33.2, 
  43.993, 2.32, 64.13, 0.709}, {"ZAF", "Africa", "South Africa", 
  "2020-08-24", 611450., 1677., 3080.571, 13159., 100., 168.143, 10309.619, 
  28.276, 51.941, 221.873, 1.686, 2.835, 0.68, "", "", "", "", "", "", "", 
  "", 10640., 3.564065*^6, 60.093, 0.179, 21199., 0.357, 0.145, 6.9, 
  "people tested", "", "", "", "", "", "", "", "", "", 66.67, 5.930869*^7, 
  46.754, 27.3, 5.344, 3.053, 12294.876, 18.9, 200.38, 5.52, 8.1, 33.2, 
  43.993, 2.32, 64.13, 0.709}, {"ZAF", "Africa", "South Africa", 
  "2020-08-25", 613017., 1567., 2981.857, 13308., 149., 149.143, 10336.04, 
  26.421, 50.277, 224.385, 2.512, 2.515, 0.68, "", "", "", "", "", "", "", 
  "", 14771., 3.578836*^6, 60.343, 0.249, 21213., 0.358, 0.141, 7.1, 
  "people tested", "", "", "", "", "", "", "", "", "", 66.67, 5.930869*^7, 
  46.754, 27.3, 5.344, 3.053, 12294.876, 18.9, 200.38, 5.52, 8.1, 33.2, 
  43.993, 2.32, 64.13, 0.709}, {"ZAF", "Africa", "South Africa", 
  "2020-08-26", 615701., 2684., 2805.857, 13502., 194., 154.143, 10381.295, 
  45.255, 47.309, 227.656, 3.271, 2.599, 0.68, "", "", "", "", "", "", "", 
  "", 20137., 3.598973*^6, 60.682, 0.34, 20472., 0.345, 0.137, 7.3, 
  "people tested", "", "", "", "", "", "", "", "", "", 66.67, 5.930869*^7, 
  46.754, 27.3, 5.344, 3.053, 12294.876, 18.9, 200.38, 5.52, 8.1, 33.2, 
  43.993, 2.32, 64.13, 0.709}, {"ZAF", "Africa", "South Africa", 
  "2020-08-27", 618286., 2585., 2620.857, 13628., 126., 144.286, 10424.88, 
  43.586, 44.19, 229.781, 2.124, 2.433, 0.67, "", "", "", "", "", "", "", "", 
  19009., 3.617982*^6, 61.003, 0.321, 19671., 0.332, 0.133, 7.5, 
  "people tested", "", "", "", "", "", "", "", "", "", 66.67, 5.930869*^7, 
  46.754, 27.3, 5.344, 3.053, 12294.876, 18.9, 200.38, 5.52, 8.1, 33.2, 
  43.993, 2.32, 64.13, 0.709}, {"ZAF", "Africa", "South Africa", 
  "2020-08-28", 620132., 1846., 2399.143, 13743., 115., 128.571, 10456.006, 
  31.125, 40.452, 231.72, 1.939, 2.168, 0.68, "", "", "", "", "", "", "", "", 
  14329., 3.632311*^6, 61.244, 0.242, 18258., 0.308, 0.131, 7.6, 
  "people tested", "", "", "", "", "", "", "", "", "", 66.67, 5.930869*^7, 
  46.754, 27.3, 5.344, 3.053, 12294.876, 18.9, 200.38, 5.52, 8.1, 33.2, 
  43.993, 2.32, 64.13, 0.709}, {"ZAF", "Africa", "South Africa", 
  "2020-08-29", 622551., 2419., 2215.143, 13981., 238., 142., 10496.792, 
  40.787, 37.349, 235.733, 4.013, 2.394, 0.71, "", "", "", "", "", "", "", 
  "", 20659., 3.65297*^6, 61.592, 0.348, 16843., 0.284, 0.132, 7.6, 
  "people tested", "", "", "", "", "", "", "", "", "", 66.67, 5.930869*^7, 
  46.754, 27.3, 5.344, 3.053, 12294.876, 18.9, 200.38, 5.52, 8.1, 33.2, 
  43.993, 2.32, 64.13, 0.709}, {"ZAF", "Africa", "South Africa", 
  "2020-08-30", 625056., 2505., 2183.286, 14028., 47., 138.429, 10539.029, 
  42.237, 36.812, 236.525, 0.792, 2.334, 0.75, "", "", "", "", "", "", "", 
  "", 21902., 3.674872*^6, 61.962, 0.369, 17350., 0.293, 0.126, 7.9, 
  "people tested", "", "", "", "", "", "", "", "", "", 66.67, 5.930869*^7, 
  46.754, 27.3, 5.344, 3.053, 12294.876, 18.9, 200.38, 5.52, 8.1, 33.2, 
  43.993, 2.32, 64.13, 0.709}, {"ZAF", "Africa", "South Africa", 
  "2020-08-31", 627041., 1985., 2227.286, 14149., 121., 141.429, 10572.498, 
  33.469, 37.554, 238.565, 2.04, 2.385, 0.76, "", "", "", "", "", "", "", "", 
  18849., 3.693721*^6, 62.28, 0.318, 18522., 0.312, 0.12, 8.3, 
  "people tested", "", "", "", "", "", "", "", "", "", 66.67, 5.930869*^7, 
  46.754, 27.3, 5.344, 3.053, 12294.876, 18.9, 200.38, 5.52, 8.1, 33.2, 
  43.993, 2.32, 64.13, 0.709}, {"ZAF", "Africa", "South Africa", 
  "2020-09-01", 628259., 1218., 2177.429, 14263., 114., 136.429, 10593.035, 
  20.537, 36.713, 240.488, 1.922, 2.3, 0.76, "", "", "", "", "", "", "", "", 
  11687., 3.705408*^6, 62.477, 0.197, 18082., 0.305, 0.12, 8.3, 
  "people tested", "", "", "", "", "", "", "", "", "", 66.67, 5.930869*^7, 
  46.754, 27.3, 5.344, 3.053, 12294.876, 18.9, 200.38, 5.52, 8.1, 33.2, 
  43.993, 2.32, 64.13, 0.709}, {"ZAF", "Africa", "South Africa", 
  "2020-09-02", 630595., 2336., 2127.714, 14389., 126., 126.714, 10632.422, 
  39.387, 35.875, 242.612, 2.124, 2.137, 0.76, "", "", "", "", "", "", "", 
  "", 21313., 3.726721*^6, 62.836, 0.359, 18250., 0.308, 0.117, 8.6, 
  "people tested", "", "", "", "", "", "", "", "", "", 66.67, 5.930869*^7, 
  46.754, 27.3, 5.344, 3.053, 12294.876, 18.9, 200.38, 5.52, 8.1, 33.2, 
  43.993, 2.32, 64.13, 0.709}, {"ZAF", "Africa", "South Africa", 
  "2020-09-03", 633015., 2420., 2104.143, 14563., 174., 133.571, 10673.225, 
  40.803, 35.478, 245.546, 2.934, 2.252, 0.75, "", "", "", "", "", "", "", 
  "", 20380., 3.747101*^6, 63.18, 0.344, 18446., 0.311, 0.114, 8.8, 
  "people tested", "", "", "", "", "", "", "", "", "", 66.67, 5.930869*^7, 
  46.754, 27.3, 5.344, 3.053, 12294.876, 18.9, 200.38, 5.52, 8.1, 33.2, 
  43.993, 2.32, 64.13, 0.709}, {"ZAF", "Africa", "South Africa", 
  "2020-09-04", 635078., 2063., 2135.143, 14678., 115., 133.571, 10708.009, 
  34.784, 36.001, 247.485, 1.939, 2.252, 0.75, "", "", "", "", "", "", "", 
  "", 18599., 3.7657*^6, 63.493, 0.314, 19056., 0.321, 0.112, 8.9, 
  "people tested", "", "", "", "", "", "", "", "", "", 66.67, 5.930869*^7, 
  46.754, 27.3, 5.344, 3.053, 12294.876, 18.9, 200.38, 5.52, 8.1, 33.2, 
  43.993, 2.32, 64.13, 0.709}, {"ZAF", "Africa", "South Africa", 
  "2020-09-05", 636884., 1806., 2047.571, 14779., 101., 114., 10738.46, 
  30.451, 34.524, 249.188, 1.703, 1.922, 0.75, "", "", "", "", "", "", "", 
  "", 18123., 3.783823*^6, 63.799, 0.306, 18693., 0.315, 0.11, 9.1, 
  "people tested", "", "", "", "", "", "", "", "", "", 66.67, 5.930869*^7, 
  46.754, 27.3, 5.344, 3.053, 12294.876, 18.9, 200.38, 5.52, 8.1, 33.2, 
  43.993, 2.32, 64.13, 0.709}, {"ZAF", "Africa", "South Africa", 
  "2020-09-06", 638517., 1633., 1923., 14889., 110., 123., 10765.994, 27.534, 
  32.424, 251.042, 1.855, 2.074, 0.76, "", "", "", "", "", "", "", "", 
  16367., 3.80019*^6, 64.075, 0.276, 17903., 0.302, 0.107, 9.3, 
  "people tested", "", "", "", "", "", "", "", "", "", 66.67, 5.930869*^7, 
  46.754, 27.3, 5.344, 3.053, 12294.876, 18.9, 200.38, 5.52, 8.1, 33.2, 
  43.993, 2.32, 64.13, 0.709}, {"ZAF", "Africa", "South Africa", 
  "2020-09-07", 639362., 845., 1760.143, 15004., 115., 122.143, 10780.241, 
  14.247, 29.678, 252.981, 1.939, 2.059, 0.77, "", "", "", "", "", "", "", 
  "", 8759., 3.808949*^6, 64.222, 0.148, 16461., 0.278, 0.107, 9.4, 
  "people tested", "", "", "", "", "", "", "", "", "", 66.67, 5.930869*^7, 
  46.754, 27.3, 5.344, 3.053, 12294.876, 18.9, 200.38, 5.52, 8.1, 33.2, 
  43.993, 2.32, 64.13, 0.709}, {"ZAF", "Africa", "South Africa", 
  "2020-09-08", 640441., 1079., 1740.286, 15086., 82., 117.571, 10798.434, 
  18.193, 29.343, 254.364, 1.383, 1.982, 0.79, "", "", "", "", "", "", "", 
  "", 12213., 3.821162*^6, 64.428, 0.206, 16536., 0.279, 0.105, 9.5, 
  "people tested", "", "", "", "", "", "", "", "", "", 66.67, 5.930869*^7, 
  46.754, 27.3, 5.344, 3.053, 12294.876, 18.9, 200.38, 5.52, 8.1, 33.2, 
  43.993, 2.32, 64.13, 0.709}, {"ZAF", "Africa", "South Africa", 
  "2020-09-09", 642431., 1990., 1690.857, 15168., 82., 111.286, 10831.988, 
  33.553, 28.509, 255.747, 1.383, 1.876, 0.81, "", "", "", "", "", "", "", 
  "", 21736., 3.842898*^6, 64.795, 0.366, 16597., 0.28, 0.102, 9.8, 
  "people tested", "", "", "", "", "", "", "", "", "", 66.67, 5.930869*^7, 
  46.754, 27.3, 5.344, 3.053, 12294.876, 18.9, 200.38, 5.52, 8.1, 33.2, 
  43.993, 2.32, 64.13, 0.709}, {"ZAF", "Africa", "South Africa", 
  "2020-09-10", 644438., 2007., 1631.857, 15265., 97., 100.286, 10865.828, 
  33.84, 27.515, 257.382, 1.636, 1.691, 0.83, "", "", "", "", "", "", "", "", 
  20555., 3.863453*^6, 65.141, 0.347, 16622., 0.28, 0.098, 10.2, 
  "people tested", "", "", "", "", "", "", "", "", "", 66.67, 5.930869*^7, 
  46.754, 27.3, 5.344, 3.053, 12294.876, 18.9, 200.38, 5.52, 8.1, 33.2, 
  43.993, 2.32, 64.13, 0.709}, {"ZAF", "Africa", "South Africa", 
  "2020-09-11", 646398., 1960., 1617.143, 15378., 113., 100., 10898.875, 
  33.047, 27.267, 259.287, 1.905, 1.686, 0.84, "", "", "", "", "", "", "", 
  "", 20713., 3.884166*^6, 65.491, 0.349, 16924., 0.285, 0.096, 10.5, 
  "people tested", "", "", "", "", "", "", "", "", "", 66.67, 5.930869*^7, 
  46.754, 27.3, 5.344, 3.053, 12294.876, 18.9, 200.38, 5.52, 8.1, 33.2, 
  43.993, 2.32, 64.13, 0.709}, {"ZAF", "Africa", "South Africa", 
  "2020-09-12", 648214., 1816., 1618.571, 15427., 49., 92.571, 10929.494, 
  30.619, 27.291, 260.114, 0.826, 1.561, 0.85, "", "", "", "", "", "", "", 
  "", 18620., 3.902786*^6, 65.805, 0.314, 16995., 0.287, 0.095, 10.5, 
  "people tested", "", "", "", "", "", "", "", "", "", 66.67, 5.930869*^7, 
  46.754, 27.3, 5.344, 3.053, 12294.876, 18.9, 200.38, 5.52, 8.1, 33.2, 
  43.993, 2.32, 64.13, 0.709}, {"ZAF", "Africa", "South Africa", 
  "2020-09-13", 649793., 1579., 1610.857, 15447., 20., 79.714, 10956.118, 
  26.623, 27.161, 260.451, 0.337, 1.344, 0.86, "", "", "", "", "", "", "", 
  "", 15692., 3.918478*^6, 66.069, 0.265, 16898., 0.285, 0.095, 10.5, 
  "people tested", "", "", "", "", "", "", "", "", "", 66.67, 5.930869*^7, 
  46.754, 27.3, 5.344, 3.053, 12294.876, 18.9, 200.38, 5.52, 8.1, 33.2, 
  43.993, 2.32, 64.13, 0.709}, {"ZAF", "Africa", "South Africa", 
  "2020-09-14", 650749., 956., 1626.714, 15499., 52., 70.714, 10972.237, 
  16.119, 27.428, 261.328, 0.877, 1.192, 0.87, "", "", "", "", "", "", "", 
  "", 10136., 3.928614*^6, 66.24, 0.171, 17095., 0.288, 0.095, 10.5, 
  "people tested", "", "", "", "", "", "", "", "", "", 66.67, 5.930869*^7, 
  46.754, 27.3, 5.344, 3.053, 12294.876, 18.9, 200.38, 5.52, 8.1, 33.2, 
  43.993, 2.32, 64.13, 0.709}, {"ZAF", "Africa", "South Africa", 
  "2020-09-15", 651521., 772., 1582.857, 15641., 142., 79.286, 10985.254, 
  13.017, 26.688, 263.722, 2.394, 1.337, 0.89, "", "", "", "", "", "", "", 
  "", 11603., 3.940217*^6, 66.436, 0.196, 17008., 0.287, 0.093, 10.7, 
  "people tested", "", "", "", "", "", "", "", "", "", 66.67, 5.930869*^7, 
  46.754, 27.3, 5.344, 3.053, 12294.876, 18.9, 200.38, 5.52, 8.1, 33.2, 
  43.993, 2.32, 64.13, 0.709}, {"ZAF", "Africa", "South Africa", 
  "2020-09-16", 653444., 1923., 1573.286, 15705., 64., 76.714, 11017.677, 
  32.424, 26.527, 264.801, 1.079, 1.293, 0.92, "", "", "", "", "", "", "", 
  "", 20962., 3.961179*^6, 66.789, 0.353, 16897., 0.285, 0.093, 10.7, 
  "people tested", "", "", "", "", "", "", "", "", "", 66.67, 5.930869*^7, 
  46.754, 27.3, 5.344, 3.053, 12294.876, 18.9, 200.38, 5.52, 8.1, 33.2, 
  43.993, 2.32, 64.13, 0.709}, {"ZAF", "Africa", "South Africa", 
  "2020-09-17", 655572., 2128., 1590.571, 15772., 67., 72.429, 11053.557, 
  35.88, 26.819, 265.931, 1.13, 1.221, 0.94, "", "", "", "", "", "", "", "", 
  22354., 3.983533*^6, 67.166, 0.377, 17154., 0.289, 0.093, 10.8, 
  "people tested", "", "", "", "", "", "", "", "", "", 66.67, 5.930869*^7, 
  46.754, 27.3, 5.344, 3.053, 12294.876, 18.9, 200.38, 5.52, 8.1, 33.2, 
  43.993, 2.32, 64.13, 0.709}, {"ZAF", "Africa", "South Africa", 
  "2020-09-18", 657627., 2055., 1604.143, 15857., 85., 68.429, 11088.206, 
  34.649, 27.047, 267.364, 1.433, 1.154, 0.96, "", "", "", "", "", "", "", 
  "", 20057., 4.00359*^6, 67.504, 0.338, 17061., 0.288, 0.094, 10.6, 
  "people tested", "", "", "", "", "", "", "", "", "", 66.67, 5.930869*^7, 
  46.754, 27.3, 5.344, 3.053, 12294.876, 18.9, 200.38, 5.52, 8.1, 33.2, 
  43.993, 2.32, 64.13, 0.709}, {"ZAF", "Africa", "South Africa", 
  "2020-09-19", 659656., 2029., 1634.571, 15940., 83., 73.286, 11122.417, 
  34.211, 27.56, 268.763, 1.399, 1.236, 0.95, "", "", "", "", "", "", "", "", 
  21069., 4.024659*^6, 67.86, 0.355, 17410., 0.294, 0.094, 10.7, 
  "people tested", "", "", "", "", "", "", "", "", "", 66.67, 5.930869*^7, 
  46.754, 27.3, 5.344, 3.053, 12294.876, 18.9, 200.38, 5.52, 8.1, 33.2, 
  43.993, 2.32, 64.13, 0.709}, {"ZAF", "Africa", "South Africa", 
  "2020-09-20", 661211., 1555., 1631.143, 15953., 13., 72.286, 11148.636, 
  26.219, 27.503, 268.983, 0.219, 1.219, 0.94, "", "", "", "", "", "", "", 
  "", 16884., 4.041543*^6, 68.144, 0.285, 17581., 0.296, 0.093, 10.8, 
  "people tested", "", "", "", "", "", "", "", "", "", 51.85, 5.930869*^7, 
  46.754, 27.3, 5.344, 3.053, 12294.876, 18.9, 200.38, 5.52, 8.1, 33.2, 
  43.993, 2.32, 64.13, 0.709}, {"ZAF", "Africa", "South Africa", 
  "2020-09-21", 661936., 725., 1598.143, 15992., 39., 70.429, 11160.86, 
  12.224, 26.946, 269.64, 0.658, 1.187, 0.93, "", "", "", "", "", "", "", "", 
  6180., 4.047723*^6, 68.248, 0.104, 17016., 0.287, 0.094, 10.6, 
  "people tested", "", "", "", "", "", "", "", "", "", 51.85, 5.930869*^7, 
  46.754, 27.3, 5.344, 3.053, 12294.876, 18.9, 200.38, 5.52, 8.1, 33.2, 
  43.993, 2.32, 64.13, 0.709}, {"ZAF", "Africa", "South Africa", 
  "2020-09-22", 663282., 1346., 1680.143, 16118., 126., 68.143, 11183.555, 
  22.695, 28.329, 271.765, 2.124, 1.149, 0.93, "", "", "", "", "", "", "", 
  "", 16394., 4.064117*^6, 68.525, 0.276, 17700., 0.298, 0.095, 10.5, 
  "people tested", "", "", "", "", "", "", "", "", "", 51.85, 5.930869*^7, 
  46.754, 27.3, 5.344, 3.053, 12294.876, 18.9, 200.38, 5.52, 8.1, 33.2, 
  43.993, 2.32, 64.13, 0.709}, {"ZAF", "Africa", "South Africa", 
  "2020-09-23", 665188., 1906., 1677.714, 16206., 88., 71.571, 11215.692, 
  32.137, 28.288, 273.248, 1.484, 1.207, 0.92, "", "", "", "", "", "", "", 
  "", 19640., 4.083757*^6, 68.856, 0.331, 17511., 0.295, 0.096, 10.4, 
  "people tested", "", "", "", "", "", "", "", "", "", 51.85, 5.930869*^7, 
  46.754, 27.3, 5.344, 3.053, 12294.876, 18.9, 200.38, 5.52, 8.1, 33.2, 
  43.993, 2.32, 64.13, 0.709}, {"ZAF", "Africa", "South Africa", 
  "2020-09-24", 667049., 1861., 1639.571, 16283., 77., 73., 11247.07, 31.378, 
  27.645, 274.547, 1.298, 1.231, 0.9, "", "", "", "", "", "", "", "", 18405., 
  4.102162*^6, 69.166, 0.31, 16947., 0.286, 0.097, 10.3, "people tested", "", 
  "", "", "", "", "", "", "", "", 51.85, 5.930869*^7, 46.754, 27.3, 5.344, 
  3.053, 12294.876, 18.9, 200.38, 5.52, 8.1, 33.2, 43.993, 2.32, 64.13, 
  0.709}, {"ZAF", "Africa", "South Africa", "2020-09-25", 668529., 1480., 
  1557.429, 16312., 29., 65., 11272.024, 24.954, 26.26, 275.036, 0.489, 
  1.096, 0.88, "", "", "", "", "", "", "", "", 14917., 4.117079*^6, 69.418, 
  0.252, 16213., 0.273, 0.096, 10.4, "people tested", "", "", "", "", "", "", 
  "", "", "", 51.85, 5.930869*^7, 46.754, 27.3, 5.344, 3.053, 12294.876, 
  18.9, 200.38, 5.52, 8.1, 33.2, 43.993, 2.32, 64.13, 0.709}, 
 {"ZAF", "Africa", "South Africa", "2020-09-26", 669498., 969., 1406., 
  16376., 64., 62.286, 11288.363, 16.338, 23.706, 276.115, 1.079, 1.05, 0.86, 
  "", "", "", "", "", "", "", "", 11359., 4.128438*^6, 69.609, 0.192, 14826., 
  0.25, 0.095, 10.5, "people tested", "", "", "", "", "", "", "", "", "", 
  51.85, 5.930869*^7, 46.754, 27.3, 5.344, 3.053, 12294.876, 18.9, 200.38, 
  5.52, 8.1, 33.2, 43.993, 2.32, 64.13, 0.709}, 
 {"ZAF", "Africa", "South Africa", "2020-09-27", 670766., 1268., 1365., 
  16398., 22., 63.571, 11309.742, 21.38, 23.015, 276.486, 0.371, 1.072, 0.89, 
  "", "", "", "", "", "", "", "", 15028., 4.143466*^6, 69.863, 0.253, 14560., 
  0.245, 0.094, 10.7, "people tested", "", "", "", "", "", "", "", "", "", 
  51.85, 5.930869*^7, 46.754, 27.3, 5.344, 3.053, 12294.876, 18.9, 200.38, 
  5.52, 8.1, 33.2, 43.993, 2.32, 64.13, 0.709}, 
 {"ZAF", "Africa", "South Africa", "2020-09-28", 671669., 903., 1390.429, 
  16586., 188., 84.857, 11324.968, 15.225, 23.444, 279.655, 3.17, 1.431, 
  0.93, "", "", "", "", "", "", "", "", 9014., 4.15248*^6, 70.015, 0.152, 
  14965., 0.252, 0.093, 10.8, "people tested", "", "", "", "", "", "", "", 
  "", "", 51.85, 5.930869*^7, 46.754, 27.3, 5.344, 3.053, 12294.876, 18.9, 
  200.38, 5.52, 8.1, 33.2, 43.993, 2.32, 64.13, 0.709}, 
 {"ZAF", "Africa", "South Africa", "2020-09-29", 672572., 903., 1327.143, 
  16667., 81., 78.429, 11340.193, 15.225, 22.377, 281.021, 1.366, 1.322, 
  0.95, "", "", "", "", "", "", "", "", 12011., 4.164491*^6, 70.217, 0.203, 
  14339., 0.242, 0.093, 10.8, "people tested", "", "", "", "", "", "", "", 
  "", "", 51.85, 5.930869*^7, 46.754, 27.3, 5.344, 3.053, 12294.876, 18.9, 
  200.38, 5.52, 8.1, 33.2, 43.993, 2.32, 64.13, 0.709}, 
 {"ZAF", "Africa", "South Africa", "2020-09-30", 674339., 1767., 1307.286, 
  16734., 67., 75.429, 11369.986, 29.793, 22.042, 282.151, 1.13, 1.272, 0.98, 
  "", "", "", "", "", "", "", "", 23426., 4.187917*^6, 70.612, 0.395, 14880., 
  0.251, 0.088, 11.4, "people tested", "", "", "", "", "", "", "", "", "", 
  51.85, 5.930869*^7, 46.754, 27.3, 5.344, 3.053, 12294.876, 18.9, 200.38, 
  5.52, 8.1, 33.2, 43.993, 2.32, 64.13, 0.709}, 
 {"ZAF", "Africa", "South Africa", "2020-10-01", 676084., 1745., 1290.714, 
  16866., 132., 83.286, 11399.409, 29.422, 21.763, 284.377, 2.226, 1.404, 
  1.01, "", "", "", "", "", "", "", "", 21132., 4.209049*^6, 70.969, 0.356, 
  15270., 0.257, 0.085, 11.8, "people tested", "", "", "", "", "", "", "", 
  "", "", 45.37, 5.930869*^7, 46.754, 27.3, 5.344, 3.053, 12294.876, 18.9, 
  200.38, 5.52, 8.1, 33.2, 43.993, 2.32, 64.13, 0.709}, 
 {"ZAF", "Africa", "South Africa", "2020-10-02", 677833., 1749., 1329.143, 
  16909., 43., 85.286, 11428.899, 29.49, 22.411, 285.102, 0.725, 1.438, 1.03, 
  "", "", "", "", "", "", "", "", 20660., 4.229709*^6, 71.317, 0.348, 16090., 
  0.271, 0.083, 12.1, "people tested", "", "", "", "", "", "", "", "", "", 
  45.37, 5.930869*^7, 46.754, 27.3, 5.344, 3.053, 12294.876, 18.9, 200.38, 
  5.52, 8.1, 33.2, 43.993, 2.32, 64.13, 0.709}, 
 {"ZAF", "Africa", "South Africa", "2020-10-03", 679716., 1883., 1459.714, 
  16938., 29., 80.286, 11460.648, 31.749, 24.612, 285.591, 0.489, 1.354, 
  1.04, "", "", "", "", "", "", "", "", 21804., 4.251513*^6, 71.684, 0.368, 
  17582., 0.296, 0.083, 12., "people tested", "", "", "", "", "", "", "", "", 
  "", 45.37, 5.930869*^7, 46.754, 27.3, 5.344, 3.053, 12294.876, 18.9, 
  200.38, 5.52, 8.1, 33.2, 43.993, 2.32, 64.13, 0.709}, 
 {"ZAF", "Africa", "South Africa", "2020-10-04", 681289., 1573., 1503.286, 
  16976., 38., 82.571, 11487.17, 26.522, 25.347, 286.231, 0.641, 1.392, 1.04, 
  "", "", "", "", "", "", "", "", 18113., 4.269626*^6, 71.99, 0.305, 18023., 
  0.304, 0.083, 12., "people tested", "", "", "", "", "", "", "", "", "", 
  45.37, 5.930869*^7, 46.754, 27.3, 5.344, 3.053, 12294.876, 18.9, 200.38, 
  5.52, 8.1, 33.2, 43.993, 2.32, 64.13, 0.709}, 
 {"ZAF", "Africa", "South Africa", "2020-10-05", 682215., 926., 1506.571, 
  17016., 40., 61.429, 11502.783, 15.613, 25.402, 286.906, 0.674, 1.036, 
  1.03, "", "", "", "", "", "", "", "", 10714., 4.28034*^6, 72.171, 0.181, 
  18266., 0.308, 0.082, 12.1, "people tested", "", "", "", "", "", "", "", 
  "", "", 45.37, 5.930869*^7, 46.754, 27.3, 5.344, 3.053, 12294.876, 18.9, 
  200.38, 5.52, 8.1, 33.2, 43.993, 2.32, 64.13, 0.709}, 
 {"ZAF", "Africa", "South Africa", "2020-10-06", 683242., 1027., 1524.286, 
  17103., 87., 62.286, 11520.099, 17.316, 25.701, 288.373, 1.467, 1.05, 1.03, 
  "", "", "", "", "", "", "", "", 14591., 4.294931*^6, 72.417, 0.246, 18634., 
  0.314, 0.082, 12.2, "people tested", "", "", "", "", "", "", "", "", "", 
  45.37, 5.930869*^7, 46.754, 27.3, 5.344, 3.053, 12294.876, 18.9, 200.38, 
  5.52, 8.1, 33.2, 43.993, 2.32, 64.13, 0.709}, 
 {"ZAF", "Africa", "South Africa", "2020-10-07", 685155., 1913., 1545.143, 
  17248., 145., 73.429, 11552.354, 32.255, 26.053, 290.817, 2.445, 1.238, 
  1.04, "", "", "", "", "", "", "", "", 23583., 4.318514*^6, 72.814, 0.398, 
  18657., 0.315, 0.083, 12.1, "people tested", "", "", "", "", "", "", "", 
  "", "", 45.37, 5.930869*^7, 46.754, 27.3, 5.344, 3.053, 12294.876, 18.9, 
  200.38, 5.52, 8.1, 33.2, 43.993, 2.32, 64.13, 0.709}, 
 {"ZAF", "Africa", "South Africa", "2020-10-08", 686891., 1736., 1543.857, 
  17408., 160., 77.429, 11581.625, 29.271, 26.031, 293.515, 2.698, 1.306, 
  1.04, "", "", "", "", "", "", "", "", 21172., 4.339686*^6, 73.171, 0.357, 
  18662., 0.315, 0.083, 12.1, "people tested", "", "", "", "", "", "", "", 
  "", "", 45.37, 5.930869*^7, 46.754, 27.3, 5.344, 3.053, 12294.876, 18.9, 
  200.38, 5.52, 8.1, 33.2, 43.993, 2.32, 64.13, 0.709}, 
 {"ZAF", "Africa", "South Africa", "2020-10-09", 688352., 1461., 1502.714, 
  17547., 139., 91.143, 11606.259, 24.634, 25.337, 295.859, 2.344, 1.537, 
  1.05, "", "", "", "", "", "", "", "", 20419., 4.360105*^6, 73.515, 0.344, 
  18628., 0.314, 0.081, 12.4, "people tested", "", "", "", "", "", "", "", 
  "", "", 45.37, 5.930869*^7, 46.754, 27.3, 5.344, 3.053, 12294.876, 18.9, 
  200.38, 5.52, 8.1, 33.2, 43.993, 2.32, 64.13, 0.709}, 
 {"ZAF", "Africa", "South Africa", "2020-10-10", 690896., 2544., 1597.143, 
  17673., 126., 105., 11649.153, 42.894, 26.929, 297.983, 2.124, 1.77, 1.08, 
  "", "", "", "", "", "", "", "", 28066., 4.388171*^6, 73.989, 0.473, 19523., 
  0.329, 0.082, 12.2, "people tested", "", "", "", "", "", "", "", "", "", 
  45.37, 5.930869*^7, 46.754, 27.3, 5.344, 3.053, 12294.876, 18.9, 200.38, 
  5.52, 8.1, 33.2, 43.993, 2.32, 64.13, 0.709}, 
 {"ZAF", "Africa", "South Africa", "2020-10-11", 692471., 1575., 1597.429, 
  17780., 107., 114.857, 11675.709, 26.556, 26.934, 299.787, 1.804, 1.937, 
  1.06, "", "", "", "", "", "", "", "", 19270., 4.407441*^6, 74.314, 0.325, 
  19688., 0.332, 0.081, 12.3, "people tested", "", "", "", "", "", "", "", 
  "", "", 45.37, 5.930869*^7, 46.754, 27.3, 5.344, 3.053, 12294.876, 18.9, 
  200.38, 5.52, 8.1, 33.2, 43.993, 2.32, 64.13, 0.709}, 
 {"ZAF", "Africa", "South Africa", "2020-10-12", 693359., 888., 1592., 
  17863., 83., 121., 11690.681, 14.973, 26.843, 301.187, 1.399, 2.04, 1.05, 
  "", "", "", "", "", "", "", "", 10977., 4.418418*^6, 74.499, 0.185, 19725., 
  0.333, 0.081, 12.4, "people tested", "", "", "", "", "", "", "", "", "", 
  45.37, 5.930869*^7, 46.754, 27.3, 5.344, 3.053, 12294.876, 18.9, 200.38, 
  5.52, 8.1, 33.2, 43.993, 2.32, 64.13, 0.709}, 
 {"ZAF", "Africa", "South Africa", "2020-10-13", 694537., 1178., 1613.571, 
  18028., 165., 132.143, 11710.544, 19.862, 27.206, 303.969, 2.782, 2.228, 
  1.04, "", "", "", "", "", "", "", "", 15534., 4.433952*^6, 74.761, 0.262, 
  19860., 0.335, 0.081, 12.3, "people tested", "", "", "", "", "", "", "", 
  "", "", 45.37, 5.930869*^7, 46.754, 27.3, 5.344, 3.053, 12294.876, 18.9, 
  200.38, 5.52, 8.1, 33.2, 43.993, 2.32, 64.13, 0.709}, 
 {"ZAF", "Africa", "South Africa", "2020-10-14", 696414., 1877., 1608.429, 
  18151., 123., 129., 11742.192, 31.648, 27.12, 306.043, 2.074, 2.175, 1.04, 
  "", "", "", "", "", "", "", "", 24793., 4.458745*^6, 75.179, 0.418, 20033., 
  0.338, 0.08, 12.5, "people tested", "", "", "", "", "", "", "", "", "", 
  45.37, 5.930869*^7, 46.754, 27.3, 5.344, 3.053, 12294.876, 18.9, 200.38, 
  5.52, 8.1, 33.2, 43.993, 2.32, 64.13, 0.709}, 
 {"ZAF", "Africa", "South Africa", "2020-10-15", 698184., 1770., 1613.286, 
  18309., 158., 128.714, 11772.035, 29.844, 27.202, 308.707, 2.664, 2.17, 
  1.04, "", "", "", "", "", "", "", "", 22609., 4.481354*^6, 75.56, 0.381, 
  20238., 0.341, 0.08, 12.5, "people tested", "", "", "", "", "", "", "", "", 
  "", 45.37, 5.930869*^7, 46.754, 27.3, 5.344, 3.053, 12294.876, 18.9, 
  200.38, 5.52, 8.1, 33.2, 43.993, 2.32, 64.13, 0.709}, 
 {"ZAF", "Africa", "South Africa", "2020-10-16", 700203., 2019., 1693., 
  18370., 61., 117.571, 11806.078, 34.042, 28.546, 309.735, 1.029, 1.982, 
  1.06, "", "", "", "", "", "", "", "", 24179., 4.505533*^6, 75.968, 0.408, 
  20775., 0.35, 0.081, 12.3, "people tested", "", "", "", "", "", "", "", "", 
  "", 45.37, 5.930869*^7, 46.754, 27.3, 5.344, 3.053, 12294.876, 18.9, 
  200.38, 5.52, 8.1, 33.2, 43.993, 2.32, 64.13, 0.709}, 
 {"ZAF", "Africa", "South Africa", "2020-10-17", 702131., 1928., 1605., 
  18408., 38., 105., 11838.586, 32.508, 27.062, 310.376, 0.641, 1.77, 1.06, 
  "", "", "", "", "", "", "", "", 22608., 4.528141*^6, 76.349, 0.381, 19996., 
  0.337, 0.08, 12.5, "people tested", "", "", "", "", "", "", "", "", "", 
  45.37, 5.930869*^7, 46.754, 27.3, 5.344, 3.053, 12294.876, 18.9, 200.38, 
  5.52, 8.1, 33.2, 43.993, 2.32, 64.13, 0.709}, 
 {"ZAF", "Africa", "South Africa", "2020-10-18", 703793., 1662., 1617.429, 
  18471., 63., 98.714, 11866.608, 28.023, 27.271, 311.438, 1.062, 1.664, 
  1.06, "", "", "", "", "", "", "", "", 21337., 4.549478*^6, 76.708, 0.36, 
  20291., 0.342, 0.08, 12.5, "people tested", "", "", "", "", "", "", "", "", 
  "", 45.37, 5.930869*^7, 46.754, 27.3, 5.344, 3.053, 12294.876, 18.9, 
  200.38, 5.52, 8.1, 33.2, 43.993, 2.32, 64.13, 0.709}, 
 {"ZAF", "Africa", "South Africa", "2020-10-19", 705254., 1461., 1699.286, 
  18492., 21., 89.857, 11891.242, 24.634, 28.652, 311.792, 0.354, 1.515, 
  1.06, "", "", "", "", "", "", "", "", 16502., 4.56598*^6, 76.987, 0.278, 
  21080., 0.355, 0.081, 12.4, "people tested", "", "", "", "", "", "", "", 
  "", "", 45.37, 5.930869*^7, 46.754, 27.3, 5.344, 3.053, 12294.876, 18.9, 
  200.38, 5.52, 8.1, 33.2, 43.993, 2.32, 64.13, 0.709}, 
 {"ZAF", "Africa", "South Africa", "2020-10-20", 706304., 1050., 1681., 
  18656., 164., 89.714, 11908.946, 17.704, 28.343, 314.558, 2.765, 1.513, 
  1.04, "", "", "", "", "", "", "", "", 15366., 4.581346*^6, 77.246, 0.259, 
  21056., 0.355, 0.08, 12.5, "people tested", "", "", "", "", "", "", "", "", 
  "", 42.59, 5.930869*^7, 46.754, 27.3, 5.344, 3.053, 12294.876, 18.9, 
  200.38, 5.52, 8.1, 33.2, 43.993, 2.32, 64.13, 0.709}, 
 {"ZAF", "Africa", "South Africa", "2020-10-21", 708359., 2055., 1706.429, 
  18741., 85., 84.286, 11943.595, 34.649, 28.772, 315.991, 1.433, 1.421, 
  1.03, "", "", "", "", "", "", "", "", 26537., 4.607883*^6, 77.693, 0.447, 
  21305., 0.359, 0.08, 12.5, "people tested", "", "", "", "", "", "", "", "", 
  "", 42.59, 5.930869*^7, 46.754, 27.3, 5.344, 3.053, 12294.876, 18.9, 
  200.38, 5.52, 8.1, 33.2, 43.993, 2.32, 64.13, 0.709}, 
 {"ZAF", "Africa", "South Africa", "2020-10-22", 710515., 2156., 1761.571, 
  18843., 102., 76.286, 11979.948, 36.352, 29.702, 317.711, 1.72, 1.286, 
  1.02, "", "", "", "", "", "", "", "", 25788., 4.633671*^6, 78.128, 0.435, 
  21760., 0.367, 0.081, 12.4, "people tested", "", "", "", "", "", "", "", 
  "", "", 42.59, 5.930869*^7, 46.754, 27.3, 5.344, 3.053, 12294.876, 18.9, 
  200.38, 5.52, 8.1, 33.2, 43.993, 2.32, 64.13, 0.709}, 
 {"ZAF", "Africa", "South Africa", "2020-10-23", 712412., 1897., 1744.143, 
  18891., 48., 74.429, 12011.933, 31.985, 29.408, 318.52, 0.809, 1.255, 1.01, 
  "", "", "", "", "", "", "", "", 23445., 4.657116*^6, 78.523, 0.395, 21655., 
  0.365, 0.081, 12.4, "people tested", "", "", "", "", "", "", "", "", "", 
  42.59, 5.930869*^7, 46.754, 27.3, 5.344, 3.053, 12294.876, 18.9, 200.38, 
  5.52, 8.1, 33.2, 43.993, 2.32, 64.13, 0.709}, 
 {"ZAF", "Africa", "South Africa", "2020-10-24", 714246., 1834., 1730.714, 
  18944., 53., 76.571, 12042.856, 30.923, 29.181, 319.414, 0.894, 1.291, 1., 
  "", "", "", "", "", "", "", "", 20826., 4.677942*^6, 78.874, 0.351, 21400., 
  0.361, 0.081, 12.4, "people tested", "", "", "", "", "", "", "", "", "", 
  42.59, 5.930869*^7, 46.754, 27.3, 5.344, 3.053, 12294.876, 18.9, 200.38, 
  5.52, 8.1, 33.2, 43.993, 2.32, 64.13, 0.709}, 
 {"ZAF", "Africa", "South Africa", "2020-10-25", 715868., 1622., 1725., 
  18968., 24., 71., 12070.204, 27.348, 29.085, 319.818, 0.405, 1.197, 0.99, 
  "", "", "", "", "", "", "", "", 19997., 4.697939*^6, 79.212, 0.337, 21209., 
  0.358, 0.081, 12.3, "people tested", "", "", "", "", "", "", "", "", "", 
  42.59, 5.930869*^7, 46.754, 27.3, 5.344, 3.053, 12294.876, 18.9, 200.38, 
  5.52, 8.1, 33.2, 43.993, 2.32, 64.13, 0.709}, 
 {"ZAF", "Africa", "South Africa", "2020-10-26", 716759., 891., 1643.571, 
  19008., 40., 73.714, 12085.227, 15.023, 27.712, 320.493, 0.674, 1.243, 
  0.98, "", "", "", "", "", "", "", "", 11464., 4.709403*^6, 79.405, 0.193, 
  20489., 0.345, 0.08, 12.5, "people tested", "", "", "", "", "", "", "", "", 
  "", 42.59, 5.930869*^7, 46.754, 27.3, 5.344, 3.053, 12294.876, 18.9, 
  200.38, 5.52, 8.1, 33.2, 43.993, 2.32, 64.13, 0.709}, 
 {"ZAF", "Africa", "South Africa", "2020-10-27", 717851., 1092., 1649.571, 
  19053., 45., 56.714, 12103.639, 18.412, 27.813, 321.251, 0.759, 0.956, 
  0.97, "", "", "", "", "", "", "", "", 17472., 4.726875*^6, 79.7, 0.295, 
  20790., 0.351, 0.079, 12.6, "people tested", "", "", "", "", "", "", "", 
  "", "", 42.59, 5.930869*^7, 46.754, 27.3, 5.344, 3.053, 12294.876, 18.9, 
  200.38, 5.52, 8.1, 33.2, 43.993, 2.32, 64.13, 0.709}, 
 {"ZAF", "Africa", "South Africa", "2020-10-28", 719714., 1863., 1622.143, 
  19111., 58., 52.857, 12135.051, 31.412, 27.351, 322.229, 0.978, 0.891, 
  0.98, "", "", "", "", "", "", "", "", 25721., 4.752596*^6, 80.133, 0.434, 
  20673., 0.349, 0.078, 12.7, "people tested", "", "", "", "", "", "", "", 
  "", "", 42.59, 5.930869*^7, 46.754, 27.3, 5.344, 3.053, 12294.876, 18.9, 
  200.38, 5.52, 8.1, 33.2, 43.993, 2.32, 64.13, 0.709}, 
 {"ZAF", "Africa", "South Africa", "2020-10-29", 721770., 2056., 1607.857, 
  19164., 53., 45.857, 12169.717, 34.666, 27.11, 323.123, 0.894, 0.773, 0.98, 
  "", "", "", "", "", "", "", "", 25013., 4.777609*^6, 80.555, 0.422, 20563., 
  0.347, 0.078, 12.8, "people tested", "", "", "", "", "", "", "", "", "", 
  42.59, 5.930869*^7, 46.754, 27.3, 5.344, 3.053, 12294.876, 18.9, 200.38, 
  5.52, 8.1, 33.2, 43.993, 2.32, 64.13, 0.709}, 
 {"ZAF", "Africa", "South Africa", "2020-10-30", 723682., 1912., 1610., 
  19230., 66., 48.429, 12201.956, 32.238, 27.146, 324.236, 1.113, 0.817, 
  0.98, "", "", "", "", "", "", "", "", 23214., 4.800823*^6, 80.946, 0.391, 
  20530., 0.346, 0.078, 12.8, "people tested", "", "", "", "", "", "", "", 
  "", "", 42.59, 5.930869*^7, 46.754, 27.3, 5.344, 3.053, 12294.876, 18.9, 
  200.38, 5.52, 8.1, 33.2, 43.993, 2.32, 64.13, 0.709}, 
 {"ZAF", "Africa", "South Africa", "2020-10-31", 725452., 1770., 1600.857, 
  19276., 46., 47.429, 12231.799, 29.844, 26.992, 325.011, 0.776, 0.8, 0.97, 
  "", "", "", "", "", "", "", "", 22150., 4.822973*^6, 81.32, 0.373, 20719., 
  0.349, 0.077, 12.9, "people tested", "", "", "", "", "", "", "", "", "", 
  42.59, 5.930869*^7, 46.754, 27.3, 5.344, 3.053, 12294.876, 18.9, 200.38, 
  5.52, 8.1, 33.2, 43.993, 2.32, 64.13, 0.709}, 
 {"ZAF", "Africa", "South Africa", "2020-11-01", 726823., 1371., 1565., 
  19411., 135., 63.286, 12254.916, 23.116, 26.387, 327.288, 2.276, 1.067, 
  0.97, "", "", "", "", "", "", "", "", 19543., 4.842516*^6, 81.649, 0.33, 
  20654., 0.348, 0.076, 13.2, "people tested", "", "", "", "", "", "", "", 
  "", "", 38.89, 5.930869*^7, 46.754, 27.3, 5.344, 3.053, 12294.876, 18.9, 
  200.38, 5.52, 8.1, 33.2, 43.993, 2.32, 64.13, 0.709}, 
 {"ZAF", "Africa", "South Africa", "2020-11-02", 727595., 772., 1548., 
  19465., 54., 65.286, 12267.932, 13.017, 26.101, 328.198, 0.91, 1.101, 0.97, 
  "", "", "", "", "", "", "", "", 10402., 4.852918*^6, 81.825, 0.175, 20502., 
  0.346, 0.076, 13.2, "people tested", "", "", "", "", "", "", "", "", "", 
  38.89, 5.930869*^7, 46.754, 27.3, 5.344, 3.053, 12294.876, 18.9, 200.38, 
  5.52, 8.1, 33.2, 43.993, 2.32, 64.13, 0.709}, 
 {"ZAF", "Africa", "South Africa", "2020-11-03", 728836., 1241., 1569.286, 
  19539., 74., 69.429, 12288.857, 20.924, 26.46, 329.446, 1.248, 1.171, 0.98, 
  "", "", "", "", "", "", "", "", 15692., 4.86861*^6, 82.089, 0.265, 20248., 
  0.341, 0.078, 12.9, "people tested", "", "", "", "", "", "", "", "", "", 
  38.89, 5.930869*^7, 46.754, 27.3, 5.344, 3.053, 12294.876, 18.9, 200.38, 
  5.52, 8.1, 33.2, 43.993, 2.32, 64.13, 0.709}, 
 {"ZAF", "Africa", "South Africa", "2020-11-04", 730548., 1712., 1547.714, 
  19585., 46., 67.714, 12317.723, 28.866, 26.096, 330.221, 0.776, 1.142, 
  0.98, "", "", "", "", "", "", "", "", 25073., 4.893683*^6, 82.512, 0.423, 
  20155., 0.34, 0.077, 13., "people tested", "", "", "", "", "", "", "", "", 
  "", 38.89, 5.930869*^7, 46.754, 27.3, 5.344, 3.053, 12294.876, 18.9, 
  200.38, 5.52, 8.1, 33.2, 43.993, 2.32, 64.13, 0.709}, 
 {"ZAF", "Africa", "South Africa", "2020-11-05", 732414., 1866., 1520.571, 
  19677., 92., 73.286, 12349.185, 31.463, 25.638, 331.773, 1.551, 1.236, 1., 
  "", "", "", "", "", "", "", "", 23942., 4.917625*^6, 82.916, 0.404, 20002., 
  0.337, 0.076, 13.2, "people tested", "", "", "", "", "", "", "", "", "", 
  38.89, 5.930869*^7, 46.754, 27.3, 5.344, 3.053, 12294.876, 18.9, 200.38, 
  5.52, 8.1, 33.2, 43.993, 2.32, 64.13, 0.709}, 
 {"ZAF", "Africa", "South Africa", "2020-11-06", 734175., 1761., 1499., 
  19749., 72., 74.143, 12378.877, 29.692, 25.275, 332.987, 1.214, 1.25, 1.02, 
  "", "", "", "", "", "", "", "", 23094., 4.940719*^6, 83.305, 0.389, 19985., 
  0.337, 0.075, 13.3, "people tested", "", "", "", "", "", "", "", "", "", 
  38.89, 5.930869*^7, 46.754, 27.3, 5.344, 3.053, 12294.876, 18.9, 200.38, 
  5.52, 8.1, 33.2, 43.993, 2.32, 64.13, 0.709}, 
 {"ZAF", "Africa", "South Africa", "2020-11-07", 735906., 1731., 1493.429, 
  19789., 40., 73.286, 12408.064, 29.186, 25.181, 333.661, 0.674, 1.236, 
  1.04, "", "", "", "", "", "", "", "", 22455., 4.963174*^6, 83.684, 0.379, 
  20029., 0.338, 0.075, 13.4, "people tested", "", "", "", "", "", "", "", 
  "", "", 38.89, 5.930869*^7, 46.754, 27.3, 5.344, 3.053, 12294.876, 18.9, 
  200.38, 5.52, 8.1, 33.2, 43.993, 2.32, 64.13, 0.709}, 
 {"ZAF", "Africa", "South Africa", "2020-11-08", 737278., 1372., 1493.571, 
  19809., 20., 56.857, 12431.197, 23.133, 25.183, 333.998, 0.337, 0.959, 
  1.07, "", "", "", "", "", "", "", "", 17266., 4.98044*^6, 83.975, 0.291, 
  19703., 0.332, 0.076, 13.2, "people tested", "", "", "", "", "", "", "", 
  "", "", 38.89, 5.930869*^7, 46.754, 27.3, 5.344, 3.053, 12294.876, 18.9, 
  200.38, 5.52, 8.1, 33.2, 43.993, 2.32, 64.13, 0.709}, 
 {"ZAF", "Africa", "South Africa", "2020-11-09", 738525., 1247., 1561.429, 
  19845., 36., 54.286, 12452.222, 21.026, 26.327, 334.605, 0.607, 0.915, 1.1, 
  "", "", "", "", "", "", "", "", 12641., 4.993081*^6, 84.188, 0.213, 20023., 
  0.338, 0.078, 12.8, "people tested", "", "", "", "", "", "", "", "", "", 
  38.89, 5.930869*^7, 46.754, 27.3, 5.344, 3.053, 12294.876, 18.9, 200.38, 
  5.52, 8.1, 33.2, 43.993, 2.32, 64.13, 0.709}, 
 {"ZAF", "Africa", "South Africa", "2020-11-10", 740254., 1729., 1631.143, 
  19951., 106., 58.857, 12481.375, 29.153, 27.503, 336.393, 1.787, 0.992, 
  1.13, "", "", "", "", "", "", "", "", 17269., 5.01035*^6, 84.479, 0.291, 
  20249., 0.341, 0.081, 12.4, "people tested", "", "", "", "", "", "", "", 
  "", "", 38.89, 5.930869*^7, 46.754, 27.3, 5.344, 3.053, 12294.876, 18.9, 
  200.38, 5.52, 8.1, 33.2, 43.993, 2.32, 64.13, 0.709}, 
 {"ZAF", "Africa", "South Africa", "2020-11-11", 742394., 2140., 1692.286, 
  20011., 60., 60.857, 12517.457, 36.082, 28.534, 337.404, 1.012, 1.026, 
  1.14, "", "", "", "", "", "", "", "", 27432., 5.037782*^6, 84.942, 0.463, 
  20586., 0.347, 0.082, 12.2, "people tested", "", "", "", "", "", "", "", 
  "", "", 36.11, 5.930869*^7, 46.754, 27.3, 5.344, 3.053, 12294.876, 18.9, 
  200.38, 5.52, 8.1, 33.2, 43.993, 2.32, 64.13, 0.709}, 
 {"ZAF", "Africa", "South Africa", "2020-11-12", 744732., 2338., 1759.714, 
  20076., 65., 57., 12556.878, 39.421, 29.67, 338.5, 1.096, 0.961, 1.14, "", 
  "", "", "", "", "", "", "", 25675., 5.063457*^6, 85.375, 0.433, 20833., 
  0.351, 0.084, 11.8, "people tested", "", "", "", "", "", "", "", "", "", 
  36.11, 5.930869*^7, 46.754, 27.3, 5.344, 3.053, 12294.876, 18.9, 200.38, 
  5.52, 8.1, 33.2, 43.993, 2.32, 64.13, 0.709}, 
 {"ZAF", "Africa", "South Africa", "2020-11-13", 746945., 2213., 1824.286, 
  20153., 77., 57.714, 12594.192, 37.313, 30.759, 339.798, 1.298, 0.973, 
  1.15, "", "", "", "", "", "", "", "", 23430., 5.086887*^6, 85.77, 0.395, 
  20881., 0.352, 0.087, 11.4, "people tested", "", "", "", "", "", "", "", 
  "", "", 36.11, 5.930869*^7, 46.754, 27.3, 5.344, 3.053, 12294.876, 18.9, 
  200.38, 5.52, 8.1, 33.2, 43.993, 2.32, 64.13, 0.709}, 
 {"ZAF", "Africa", "South Africa", "2020-11-14", 749182., 2237., 1896.571, 
  20206., 53., 59.571, 12631.909, 37.718, 31.978, 340.692, 0.894, 1.004, 
  1.15, "", "", "", "", "", "", "", "", 23497., 5.110384*^6, 86.166, 0.396, 
  21030., 0.355, 0.09, 11.1, "people tested", "", "", "", "", "", "", "", "", 
  "", 36.11, 5.930869*^7, 46.754, 27.3, 5.344, 3.053, 12294.876, 18.9, 
  200.38, 5.52, 8.1, 33.2, 43.993, 2.32, 64.13, 0.709}, 
 {"ZAF", "Africa", "South Africa", "2020-11-15", 751024., 1842., 1963.714, 
  20241., 35., 61.714, 12662.967, 31.058, 33.11, 341.282, 0.59, 1.041, 1.16, 
  "", "", "", "", "", "", "", "", 19808., 5.130192*^6, 86.5, 0.334, 21393., 
  0.361, 0.092, 10.9, "people tested", "", "", "", "", "", "", "", "", "", 
  36.11, 5.930869*^7, 46.754, 27.3, 5.344, 3.053, 12294.876, 18.9, 200.38, 
  5.52, 8.1, 33.2, 43.993, 2.32, 64.13, 0.709}, 
 {"ZAF", "Africa", "South Africa", "2020-11-16", 752269., 1245., 1963.429, 
  20314., 73., 67., 12683.959, 20.992, 33.105, 342.513, 1.231, 1.13, 1.17, 
  "", "", "", "", "", "", "", "", 12755., 5.142947*^6, 86.715, 0.215, 21409., 
  0.361, 0.092, 10.9, "people tested", "", "", "", "", "", "", "", "", "", 
  36.11, 5.930869*^7, 46.754, 27.3, 5.344, 3.053, 12294.876, 18.9, 200.38, 
  5.52, 8.1, 33.2, 43.993, 2.32, 64.13, 0.709}, 
 {"ZAF", "Africa", "South Africa", "2020-11-17", 754256., 1987., 2000.286, 
  20432., 118., 68.714, 12717.462, 33.503, 33.727, 344.503, 1.99, 1.159, 
  1.19, "", "", "", "", "", "", "", "", 17930., 5.160877*^6, 87.017, 0.302, 
  21504., 0.363, 0.093, 10.8, "people tested", "", "", "", "", "", "", "", 
  "", "", 41.67, 5.930869*^7, 46.754, 27.3, 5.344, 3.053, 12294.876, 18.9, 
  200.38, 5.52, 8.1, 33.2, 43.993, 2.32, 64.13, 0.709}, 
 {"ZAF", "Africa", "South Africa", "2020-11-18", 757144., 2888., 2107.143, 
  20556., 124., 77.857, 12766.156, 48.694, 35.528, 346.593, 2.091, 1.313, 
  1.2, "", "", "", "", "", "", "", "", 28703., 5.18958*^6, 87.501, 0.484, 
  21685., 0.366, 0.097, 10.3, "people tested", "", "", "", "", "", "", "", 
  "", "", 41.67, 5.930869*^7, 46.754, 27.3, 5.344, 3.053, 12294.876, 18.9, 
  200.38, 5.52, 8.1, 33.2, 43.993, 2.32, 64.13, 0.709}, 
 {"ZAF", "Africa", "South Africa", "2020-11-19", 759658., 2514., 2132.286, 
  20671., 115., 85., 12808.545, 42.388, 35.952, 348.532, 1.939, 1.433, 1.2, 
  "", "", "", "", "", "", "", "", 24456., 5.214036*^6, 87.914, 0.412, 21511., 
  0.363, 0.099, 10.1, "people tested", "", "", "", "", "", "", "", "", "", 
  41.67, 5.930869*^7, 46.754, 27.3, 5.344, 3.053, 12294.876, 18.9, 200.38, 
  5.52, 8.1, 33.2, 43.993, 2.32, 64.13, 0.709}, 
 {"ZAF", "Africa", "South Africa", "2020-11-20", 762763., 3105., 2259.714, 
  20759., 88., 86.571, 12860.898, 52.353, 38.101, 350.016, 1.484, 1.46, 1.21, 
  "", "", "", "", "", "", "", "", 29019., 5.243055*^6, 88.403, 0.489, 22310., 
  0.376, 0.101, 9.9, "people tested", "", "", "", "", "", "", "", "", "", 
  41.67, 5.930869*^7, 46.754, 27.3, 5.344, 3.053, 12294.876, 18.9, 200.38, 
  5.52, 8.1, 33.2, 43.993, 2.32, 64.13, 0.709}, 
 {"ZAF", "Africa", "South Africa", "2020-11-21", 765409., 2646., 2318.143, 
  20845., 86., 91.286, 12905.512, 44.614, 39.086, 351.466, 1.45, 1.539, 1.2, 
  "", "", "", "", "", "", "", "", 26007., 5.269062*^6, 88.841, 0.439, 22668., 
  0.382, 0.102, 9.8, "people tested", "", "", "", "", "", "", "", "", "", 
  41.67, 5.930869*^7, 46.754, 27.3, 5.344, 3.053, 12294.876, 18.9, 200.38, 
  5.52, 8.1, 33.2, 43.993, 2.32, 64.13, 0.709}, 
 {"ZAF", "Africa", "South Africa", "2020-11-22", 767679., 2270., 2379.286, 
  20903., 58., 94.571, 12943.786, 38.274, 40.117, 352.444, 0.978, 1.595, 
  1.21, "", "", "", "", "", "", "", "", 21904., 5.290966*^6, 89.211, 0.369, 
  22968., 0.387, 0.104, 9.7, "people tested", "", "", "", "", "", "", "", "", 
  "", 41.67, 5.930869*^7, 46.754, 27.3, 5.344, 3.053, 12294.876, 18.9, 
  200.38, 5.52, 8.1, 33.2, 43.993, 2.32, 64.13, 0.709}, 
 {"ZAF", "Africa", "South Africa", "2020-11-23", 769759., 2080., 2498.571, 
  20968., 65., 93.429, 12978.857, 35.071, 42.128, 353.54, 1.096, 1.575, 1.21, 
  "", "", "", "", "", "", "", "", 14377., 5.305343*^6, 89.453, 0.242, 23199., 
  0.391, 0.108, 9.3, "people tested", "", "", "", "", "", "", "", "", "", 
  41.67, 5.930869*^7, 46.754, 27.3, 5.344, 3.053, 12294.876, 18.9, 200.38, 
  5.52, 8.1, 33.2, 43.993, 2.32, 64.13, 0.709}, 
 {"ZAF", "Africa", "South Africa", "2020-11-24", 772252., 2493., 2570.857, 
  21083., 115., 93., 13020.891, 42.034, 43.347, 355.479, 1.939, 1.568, 1.21, 
  "", "", "", "", "", "", "", "", 20288., 5.325631*^6, 89.795, 0.342, 23536., 
  0.397, 0.109, 9.2, "people tested", "", "", "", "", "", "", "", "", "", 
  41.67, 5.930869*^7, 46.754, 27.3, 5.344, 3.053, 12294.876, 18.9, 200.38, 
  5.52, 8.1, 33.2, 43.993, 2.32, 64.13, 0.709}, 
 {"ZAF", "Africa", "South Africa", "2020-11-25", 775502., 3250., 2622.571, 
  21201., 118., 92.143, 13075.689, 54.798, 44.219, 357.469, 1.99, 1.554, 
  1.19, "", "", "", "", "", "", "", "", 29437., 5.355068*^6, 90.291, 0.496, 
  23641., 0.399, 0.111, 9., "people tested", "", "", "", "", "", "", "", "", 
  "", 41.67, 5.930869*^7, 46.754, 27.3, 5.344, 3.053, 12294.876, 18.9, 
  200.38, 5.52, 8.1, 33.2, 43.993, 2.32, 64.13, 0.709}, 
 {"ZAF", "Africa", "South Africa", "2020-11-26", 778571., 3069., 2701.857, 
  21289., 88., 88.286, 13127.435, 51.746, 45.556, 358.952, 1.484, 1.489, 
  1.18, "", "", "", "", "", "", "", "", 28010., 5.383078*^6, 90.764, 0.472, 
  24149., 0.407, 0.112, 8.9, "people tested", "", "", "", "", "", "", "", "", 
  "", 41.67, 5.930869*^7, 46.754, 27.3, 5.344, 3.053, 12294.876, 18.9, 
  200.38, 5.52, 8.1, 33.2, 43.993, 2.32, 64.13, 0.709}, 
 {"ZAF", "Africa", "South Africa", "2020-11-27", 781941., 3370., 2739.714, 
  21378., 89., 88.429, 13184.257, 56.821, 46.194, 360.453, 1.501, 1.491, 
  1.19, "", "", "", "", "", "", "", "", "", "", "", "", 22403., 0.378, 0.122, 
  8.2, "people tested", "", "", "", "", "", "", "", "", "", 41.67, 
  5.930869*^7, 46.754, 27.3, 5.344, 3.053, 12294.876, 18.9, 200.38, 5.52, 
  8.1, 33.2, 43.993, 2.32, 64.13, 0.709}, {"ZAF", "Africa", "South Africa", 
  "2020-11-28", 785139., 3198., 2818.571, 21439., 61., 84.857, 13238.178, 
  53.921, 47.524, 361.482, 1.029, 1.431, 1.19, "", "", "", "", "", "", "", 
  "", "", "", "", "", 21088., 0.356, 0.134, 7.5, "people tested", "", "", "", 
  "", "", "", "", "", "", 41.67, 5.930869*^7, 46.754, 27.3, 5.344, 3.053, 
  12294.876, 18.9, 200.38, 5.52, 8.1, 33.2, 43.993, 2.32, 64.13, 0.709}, 
 {"ZAF", "Africa", "South Africa", "2020-11-29", 787702., 2563., 2860.429, 
  21477., 38., 82., 13281.393, 43.215, 48.23, 362.122, 0.641, 1.383, 1.2, "", 
  "", "", "", "", "", "", "", "", "", "", "", 20358., 0.343, 0.141, 7.1, 
  "people tested", "", "", "", "", "", "", "", "", "", 41.67, 5.930869*^7, 
  46.754, 27.3, 5.344, 3.053, 12294.876, 18.9, 200.38, 5.52, 8.1, 33.2, 
  43.993, 2.32, 64.13, 0.709}, {"ZAF", "Africa", "South Africa", 
  "2020-11-30", 790004., 2302., 2892.143, 21535., 58., 81., 13320.207, 
  38.814, 48.764, 363.1, 0.978, 1.366, 1.22, "", "", "", "", "", "", "", "", 
  "", "", "", "", 20704., 0.349, 0.14, 7.2, "people tested", "", "", "", "", 
  "", "", "", "", "", 44.44, 5.930869*^7, 46.754, 27.3, 5.344, 3.053, 
  12294.876, 18.9, 200.38, 5.52, 8.1, 33.2, 43.993, 2.32, 64.13, 0.709}, 
 {"ZAF", "Africa", "South Africa", "2020-12-01", 792299., 2295., 2863.857, 
  21644., 109., 80.143, 13358.902, 38.696, 48.287, 364.938, 1.838, 1.351, 
  1.24, "", "", "", "", "", "", "", "", "", "", "", "", 20206., 0.341, 0.142, 
  7.1, "people tested", "", "", "", "", "", "", "", "", "", 44.44, 
  5.930869*^7, 46.754, 27.3, 5.344, 3.053, 12294.876, 18.9, 200.38, 5.52, 
  8.1, 33.2, 43.993, 2.32, 64.13, 0.709}, {"ZAF", "Africa", "South Africa", 
  "2020-12-02", 796472., 4173., 2995.714, 21709., 65., 72.571, 13429.263, 
  70.361, 50.511, 366.034, 1.096, 1.224, 1.28, "", "", "", "", "", "", "", 
  "", "", "", "", "", 18400., 0.31, 0.163, 6.1, "people tested", "", "", "", 
  "", "", "", "", "", "", 44.44, 5.930869*^7, 46.754, 27.3, 5.344, 3.053, 
  12294.876, 18.9, 200.38, 5.52, 8.1, 33.2, 43.993, 2.32, 64.13, 0.709}, 
 {"ZAF", "Africa", "South Africa", "2020-12-03", 800872., 4400., 3185.857, 
  21803., 94., 73.429, 13503.451, 74.188, 53.717, 367.619, 1.585, 1.238, 
  1.31, "", "", "", "", "", "", "", "", "", 5.500669*^6, 92.746, "", 16799., 
  0.283, 0.19, 5.3, "people tested", "", "", "", "", "", "", "", "", "", 
  44.44, 5.930869*^7, 46.754, 27.3, 5.344, 3.053, 12294.876, 18.9, 200.38, 
  5.52, 8.1, 33.2, 43.993, 2.32, 64.13, 0.709}, 
 {"ZAF", "Africa", "South Africa", "2020-12-04", 805804., 4932., 3409., 
  21963., 160., 83.571, 13586.609, 83.158, 57.479, 370.317, 2.698, 1.409, 
  1.34, "", "", "", "", "", "", "", "", 33415., 5.534084*^6, 93.31, 0.563, 
  19172., 0.323, 0.178, 5.6, "people tested", "", "", "", "", "", "", "", "", 
  "", 44.44, 5.930869*^7, 46.754, 27.3, 5.344, 3.053, 12294.876, 18.9, 
  200.38, 5.52, 8.1, 33.2, 43.993, 2.32, 64.13, 0.709}, 
 {"ZAF", "Africa", "South Africa", "2020-12-05", 810449., 4645., 3615.714, 
  22067., 104., 89.714, 13664.928, 78.319, 60.964, 372.07, 1.754, 1.513, 
  1.35, "", "", "", "", "", "", "", "", 31844., 5.565928*^6, 93.847, 0.537, 
  21322., 0.36, 0.17, 5.9, "people tested", "", "", "", "", "", "", "", "", 
  "", 44.44, 5.930869*^7, 46.754, 27.3, 5.344, 3.053, 12294.876, 18.9, 
  200.38, 5.52, 8.1, 33.2, 43.993, 2.32, 64.13, 0.709}, 
 {"ZAF", "Africa", "South Africa", "2020-12-06", 814565., 4116., 3837.571, 
  22206., 139., 104.143, 13734.328, 69.4, 64.705, 374.414, 2.344, 1.756, 
  1.37, "", "", "", "", "", "", "", "", 26735., 5.592663*^6, 94.298, 0.451, 
  22741., 0.383, 0.169, 5.9, "people tested", "", "", "", "", "", "", "", "", 
  "", 44.44, 5.930869*^7, 46.754, 27.3, 5.344, 3.053, 12294.876, 18.9, 
  200.38, 5.52, 8.1, 33.2, 43.993, 2.32, 64.13, 0.709}, 
 {"ZAF", "Africa", "South Africa", "2020-12-07", 817878., 3313., 3982., 
  22249., 43., 102., 13790.188, 55.86, 67.14, 375.139, 0.725, 1.72, 1.39, "", 
  "", "", "", "", "", "", "", 19252., 5.611915*^6, 94.622, 0.325, 23092., 
  0.389, 0.172, 5.8, "people tested", "", "", "", "", "", "", "", "", "", 
  44.44, 5.930869*^7, 46.754, 27.3, 5.344, 3.053, 12294.876, 18.9, 200.38, 
  5.52, 8.1, 33.2, 43.993, 2.32, 64.13, 0.709}, 
 {"ZAF", "Africa", "South Africa", "2020-12-08", 821889., 4011., 4227.143, 
  22432., 183., 112.571, 13857.817, 67.629, 71.274, 378.225, 3.086, 1.898, 
  1.42, "", "", "", "", "", "", "", "", 28127., 5.640042*^6, 95.096, 0.474, 
  24710., 0.417, 0.171, 5.8, "people tested", "", "", "", "", "", "", "", "", 
  "", 45.37, 5.930869*^7, 46.754, 27.3, 5.344, 3.053, 12294.876, 18.9, 
  200.38, 5.52, 8.1, 33.2, 43.993, 2.32, 64.13, 0.709}, 
 {"ZAF", "Africa", "South Africa", "2020-12-09", 828598., 6709., 4589.429, 
  22574., 142., 123.571, 13970.937, 113.12, 77.382, 380.619, 2.394, 2.084, 
  1.46, "", "", "", "", "", "", "", "", 50221., 5.690263*^6, 95.943, 0.847, 
  29485., 0.497, 0.156, 6.4, "people tested", "", "", "", "", "", "", "", "", 
  "", 45.37, 5.930869*^7, 46.754, 27.3, 5.344, 3.053, 12294.876, 18.9, 
  200.38, 5.52, 8.1, 33.2, 43.993, 2.32, 64.13, 0.709}, 
 {"ZAF", "Africa", "South Africa", "2020-12-10", 836764., 8166., 5127.429, 
  22747., 173., 134.857, 14108.624, 137.686, 86.453, 383.536, 2.917, 2.274, 
  1.49, "", "", "", "", "", "", "", "", 45207., 5.73547*^6, 96.705, 0.762, 
  33543., 0.566, 0.153, 6.5, "people tested", "", "", "", "", "", "", "", "", 
  "", 45.37, 5.930869*^7, 46.754, 27.3, 5.344, 3.053, 12294.876, 18.9, 
  200.38, 5.52, 8.1, 33.2, 43.993, 2.32, 64.13, 0.709}, 
 {"ZAF", "Africa", "South Africa", "2020-12-11", 845083., 8319., 5611.286, 
  22952., 205., 141.286, 14248.89, 140.266, 94.612, 386.992, 3.456, 2.382, 
  1.49, "", "", "", "", "", "", "", "", 44074., 5.779544*^6, 97.449, 0.743, 
  35066., 0.591, 0.16, 6.2, "people tested", "", "", "", "", "", "", "", "", 
  "", 45.37, 5.930869*^7, 46.754, 27.3, 5.344, 3.053, 12294.876, 18.9, 
  200.38, 5.52, 8.1, 33.2, 43.993, 2.32, 64.13, 0.709}, 
 {"ZAF", "Africa", "South Africa", "2020-12-12", 852965., 7882., 6073.714, 
  23106., 154., 148.429, 14381.788, 132.898, 102.409, 389.589, 2.597, 2.503, 
  1.47, "", "", "", "", "", "", "", "", 40211., 5.819755*^6, 98.127, 0.678, 
  36261., 0.611, 0.167, 6., "people tested", "", "", "", "", "", "", "", "", 
  "", 45.37, 5.930869*^7, 46.754, 27.3, 5.344, 3.053, 12294.876, 18.9, 
  200.38, 5.52, 8.1, 33.2, 43.993, 2.32, 64.13, 0.709}, 
 {"ZAF", "Africa", "South Africa", "2020-12-13", 860964., 7999., 6628.429, 
  23276., 170., 152.857, 14516.659, 134.871, 111.762, 392.455, 2.866, 2.577, 
  1.45, "", "", "", "", "", "", "", "", 39423., 5.859178*^6, 98.791, 0.665, 
  38074., 0.642, 0.174, 5.7, "people tested", "", "", "", "", "", "", "", "", 
  "", 45.37, 5.930869*^7, 46.754, 27.3, 5.344, 3.053, 12294.876, 18.9, 
  200.38, 5.52, 8.1, 33.2, 43.993, 2.32, 64.13, 0.709}, 
 {"ZAF", "Africa", "South Africa", "2020-12-14", 866127., 5163., 6892.714, 
  23451., 175., 171.714, 14603.712, 87.053, 116.218, 395.406, 2.951, 2.895, 
  1.41, "", "", "", "", "", "", "", "", 25049., 5.884227*^6, 99.214, 0.422, 
  38902., 0.656, 0.177, 5.6, "people tested", "", "", "", "", "", "", "", "", 
  "", 45.37, 5.930869*^7, 46.754, 27.3, 5.344, 3.053, 12294.876, 18.9, 
  200.38, 5.52, 8.1, 33.2, 43.993, 2.32, 64.13, 0.709}, 
 {"ZAF", "Africa", "South Africa", "2020-12-15", 873679., 7552., 7398.571, 
  23661., 210., 175.571, 14731.045, 127.334, 124.747, 398.947, 3.541, 2.96, 
  1.39, "", "", "", "", "", "", "", "", 36347., 5.920574*^6, 99.826, 0.613, 
  40076., 0.676, 0.185, 5.4, "people tested", "", "", "", "", "", "", "", "", 
  "", 45.37, 5.930869*^7, 46.754, 27.3, 5.344, 3.053, 12294.876, 18.9, 
  200.38, 5.52, 8.1, 33.2, 43.993, 2.32, 64.13, 0.709}, 
 {"ZAF", "Africa", "South Africa", "2020-12-16", 883687., 10008., 7869.857, 
  23827., 166., 179., 14899.79, 168.744, 132.693, 401.746, 2.799, 3.018, 
  1.36, "", "", "", "", "", "", "", "", 48118., 5.968692*^6, 100.638, 0.811, 
  39776., 0.671, 0.198, 5.1, "people tested", "", "", "", "", "", "", "", "", 
  "", 45.37, 5.930869*^7, 46.754, 27.3, 5.344, 3.053, 12294.876, 18.9, 
  200.38, 5.52, 8.1, 33.2, 43.993, 2.32, 64.13, 0.709}, 
 {"ZAF", "Africa", "South Africa", "2020-12-17", 892813., 9126., 8007., 
  24011., 184., 180.571, 15053.662, 153.873, 135.006, 404.848, 3.102, 3.045, 
  1.33, "", "", "", "", "", "", "", "", 42543., 6.011235*^6, 101.355, 0.717, 
  39395., 0.664, 0.203, 4.9, "people tested", "", "", "", "", "", "", "", "", 
  "", 45.37, 5.930869*^7, 46.754, 27.3, 5.344, 3.053, 12294.876, 18.9, 
  200.38, 5.52, 8.1, 33.2, 43.993, 2.32, 64.13, 0.709}, 
 {"ZAF", "Africa", "South Africa", "2020-12-18", 901538., 8725., 8065., 
  24285., 274., 190.429, 15200.774, 147.112, 135.983, 409.468, 4.62, 3.211, 
  1.33, "", "", "", "", "", "", "", "", 40751., 6.051986*^6, 102.042, 0.687, 
  38920., 0.656, 0.207, 4.8, "people tested", "", "", "", "", "", "", "", "", 
  "", 45.37, 5.930869*^7, 46.754, 27.3, 5.344, 3.053, 12294.876, 18.9, 
  200.38, 5.52, 8.1, 33.2, 43.993, 2.32, 64.13, 0.709}, 
 {"ZAF", "Africa", "South Africa", "2020-12-19", 912477., 10939., 8501.714, 
  24539., 254., 204.714, 15385.216, 184.442, 143.347, 413.75, 4.283, 3.452, 
  1.35, "", "", "", "", "", "", "", "", 48387., 6.100373*^6, 102.858, 0.816, 
  40088., 0.676, 0.212, 4.7, "people tested", "", "", "", "", "", "", "", "", 
  "", 45.37, 5.930869*^7, 46.754, 27.3, 5.344, 3.053, 12294.876, 18.9, 
  200.38, 5.52, 8.1, 33.2, 43.993, 2.32, 64.13, 0.709}, 
 {"ZAF", "Africa", "South Africa", "2020-12-20", 921922., 9445., 8708.286, 
  24691., 152., 202.143, 15544.467, 159.252, 146.83, 416.313, 2.563, 3.408, 
  1.35, "", "", "", "", "", "", "", "", 40466., 6.140839*^6, 103.54, 0.682, 
  40237., 0.678, 0.216, 4.6, "people tested", "", "", "", "", "", "", "", "", 
  "", 45.37, 5.930869*^7, 46.754, 27.3, 5.344, 3.053, 12294.876, 18.9, 
  200.38, 5.52, 8.1, 33.2, 43.993, 2.32, 64.13, 0.709}, 
 {"ZAF", "Africa", "South Africa", "2020-12-21", 930711., 8789., 9226.286, 
  24907., 216., 208., 15692.658, 148.191, 155.564, 419.955, 3.642, 3.507, 
  1.35, "", "", "", "", "", "", "", "", 35844., 6.176683*^6, 104.145, 0.604, 
  41779., 0.704, 0.221, 4.5, "people tested", "", "", "", "", "", "", "", "", 
  "", 45.37, 5.930869*^7, 46.754, 27.3, 5.344, 3.053, 12294.876, 18.9, 
  200.38, 5.52, 8.1, 33.2, 43.993, 2.32, 64.13, 0.709}, 
 {"ZAF", "Africa", "South Africa", "2020-12-22", 940212., 9501., 9504.714, 
  25246., 339., 226.429, 15852.854, 160.196, 160.258, 425.671, 5.716, 3.818, 
  1.34, "", "", "", "", "", "", "", "", 39045., 6.215728*^6, 104.803, 0.658, 
  42165., 0.711, 0.225, 4.4, "people tested", "", "", "", "", "", "", "", "", 
  "", 50.93, 5.930869*^7, 46.754, 27.3, 5.344, 3.053, 12294.876, 18.9, 
  200.38, 5.52, 8.1, 33.2, 43.993, 2.32, 64.13, 0.709}, 
 {"ZAF", "Africa", "South Africa", "2020-12-23", 954258., 14046., 10081.571, 
  25657., 411., 261.429, 16089.683, 236.829, 169.985, 432.601, 6.93, 4.408, 
  1.32, "", "", "", "", "", "", "", "", 54048., 6.269776*^6, 105.714, 0.911, 
  43012., 0.725, 0.234, 4.3, "people tested", "", "", "", "", "", "", "", "", 
  "", 50.93, 5.930869*^7, 46.754, 27.3, 5.344, 3.053, 12294.876, 18.9, 
  200.38, 5.52, 8.1, 33.2, 43.993, 2.32, 64.13, 0.709}, 
 {"ZAF", "Africa", "South Africa", "2020-12-24", 968563., 14305., 10821.429, 
  25983., 326., 281.714, 16330.878, 241.196, 182.459, 438.098, 5.497, 4.75, 
  1.3, "", "", "", "", "", "", "", "", 56008., 6.325784*^6, 106.659, 0.944, 
  44936., 0.758, 0.241, 4.2, "people tested", "", "", "", "", "", "", "", "", 
  "", 50.93, 5.930869*^7, 46.754, 27.3, 5.344, 3.053, 12294.876, 18.9, 
  200.38, 5.52, 8.1, 33.2, 43.993, 2.32, 64.13, 0.709}, 
 {"ZAF", "Africa", "South Africa", "2020-12-25", 983359., 14796., 11688.714, 
  26276., 293., 284.429, 16580.353, 249.474, 197.083, 443.038, 4.94, 4.796, 
  1.27, "", "", "", "", "", "", "", "", 52223., 6.378007*^6, 107.539, 0.881, 
  46574., 0.785, 0.251, 4., "people tested", "", "", "", "", "", "", "", "", 
  "", 50.93, 5.930869*^7, 46.754, 27.3, 5.344, 3.053, 12294.876, 18.9, 
  200.38, 5.52, 8.1, 33.2, 43.993, 2.32, 64.13, 0.709}, 
 {"ZAF", "Africa", "South Africa", "2020-12-26", 994911., 11552., 11776.286, 
  26521., 245., 283.143, 16775.13, 194.778, 198.559, 447.169, 4.131, 4.774, 
  1.23, "", "", "", "", "", "", "", "", 37817., 6.415824*^6, 108.177, 0.638, 
  45064., 0.76, 0.261, 3.8, "people tested", "", "", "", "", "", "", "", "", 
  "", 50.93, 5.930869*^7, 46.754, 27.3, 5.344, 3.053, 12294.876, 18.9, 
  200.38, 5.52, 8.1, 33.2, 43.993, 2.32, 64.13, 0.709}, 
 {"ZAF", "Africa", "South Africa", "2020-12-27", 1.004413*^6, 9502., 
  11784.429, 26735., 214., 292., 16935.343, 160.213, 198.696, 450.777, 3.608, 
  4.923, 1.21, "", "", "", "", "", "", "", "", 29494., 6.445318*^6, 108.674, 
  0.497, 43497., 0.733, 0.271, 3.7, "people tested", "", "", "", "", "", "", 
  "", "", "", 50.93, 5.930869*^7, 46.754, 27.3, 5.344, 3.053, 12294.876, 
  18.9, 200.38, 5.52, 8.1, 33.2, 43.993, 2.32, 64.13, 0.709}, 
 {"ZAF", "Africa", "South Africa", "2020-12-28", 1.011871*^6, 7458., 
  11594.286, 27071., 336., 309.143, 17061.092, 125.749, 195.491, 456.442, 
  5.665, 5.212, 1.21, "", "", "", "", "", "", "", "", 23707., 6.469025*^6, 
  109.074, 0.4, 41763., 0.704, 0.278, 3.6, "people tested", "", "", "", "", 
  "", "", "", "", "", 50.93, 5.930869*^7, 46.754, 27.3, 5.344, 3.053, 
  12294.876, 18.9, 200.38, 5.52, 8.1, 33.2, 43.993, 2.32, 64.13, 0.709}, 
 {"ZAF", "Africa", "South Africa", "2020-12-29", 1.021451*^6, 9580., 
  11605.571, 27568., 497., 331.714, 17222.619, 161.528, 195.681, 464.822, 
  8.38, 5.593, 1.23, "", "", "", "", "", "", "", "", 31457., 6.500482*^6, 
  109.604, 0.53, 40679., 0.686, 0.285, 3.5, "people tested", "", "", "", "", 
  "", "", "", "", "", 50.93, 5.930869*^7, 46.754, 27.3, 5.344, 3.053, 
  12294.876, 18.9, 200.38, 5.52, 8.1, 33.2, 43.993, 2.32, 64.13, 0.709}, 
 {"ZAF", "Africa", "South Africa", "2020-12-30", 1.039161*^6, 17710., 12129., 
  28033., 465., 339.429, 17521.227, 298.607, 204.506, 472.663, 7.84, 5.723, 
  1.25, "", "", "", "", "", "", "", "", 53279., 6.553761*^6, 110.503, 0.898, 
  40569., 0.684, 0.299, 3.3, "people tested", "", "", "", "", "", "", "", "", 
  "", 50.93, 5.930869*^7, 46.754, 27.3, 5.344, 3.053, 12294.876, 18.9, 
  200.38, 5.52, 8.1, 33.2, 43.993, 2.32, 64.13, 0.709}, 
 {"ZAF", "Africa", "South Africa", "2020-12-31", 1.057161*^6, 18000., 
  12656.857, 28469., 436., 355.143, 17824.723, 303.497, 213.406, 480.014, 
  7.351, 5.988, 1.26, "", "", "", "", "", "", "", "", 55447., 6.609208*^6, 
  111.437, 0.935, 40489., 0.683, 0.313, 3.2, "people tested", "", "", "", "", 
  "", "", "", "", "", 50.93, 5.930869*^7, 46.754, 27.3, 5.344, 3.053, 
  12294.876, 18.9, 200.38, 5.52, 8.1, 33.2, 43.993, 2.32, 64.13, 0.709}, 
 {"ZAF", "Africa", "South Africa", "2021-01-01", 1.073887*^6, 16726., 
  12932.571, 28887., 418., 373., 18106.74, 282.016, 218.055, 487.062, 7.048, 
  6.289, 1.24, "", "", "", "", "", "", "", "", 50110., 6.659318*^6, 112.282, 
  0.845, 40187., 0.678, 0.322, 3.1, "people tested", "", "", "", "", "", "", 
  "", "", "", 50.93, 5.930869*^7, 46.754, 27.3, 5.344, 3.053, 12294.876, 
  18.9, 200.38, 5.52, 8.1, 33.2, 43.993, 2.32, 64.13, 0.709}, 
 {"ZAF", "Africa", "South Africa", "2021-01-02", 1.088889*^6, 15002., 
  13425.429, 29175., 288., 379.143, 18359.687, 252.948, 226.365, 491.918, 
  4.856, 6.393, 1.23, "", "", "", "", "", "", "", "", 46913., 6.706231*^6, 
  113.073, 0.791, 41487., 0.7, 0.324, 3.1, "people tested", "", "", "", "", 
  "", "", "", "", "", 50.93, 5.930869*^7, 46.754, 27.3, 5.344, 3.053, 
  12294.876, 18.9, 200.38, 5.52, 8.1, 33.2, 43.993, 2.32, 64.13, 0.709}, 
 {"ZAF", "Africa", "South Africa", "2021-01-03", 1.100748*^6, 11859., 
  13762.143, 29577., 402., 406., 18559.641, 199.954, 232.043, 498.696, 6.778, 
  6.846, 1.22, "", "", "", "", "", "", "", "", 36622., 6.742853*^6, 113.691, 
  0.617, 42505., 0.717, 0.324, 3.1, "people tested", "", "", "", "", "", "", 
  "", "", "", 50.93, 5.930869*^7, 46.754, 27.3, 5.344, 3.053, 12294.876, 
  18.9, 200.38, 5.52, 8.1, 33.2, 43.993, 2.32, 64.13, 0.709}, 
 {"ZAF", "Africa", "South Africa", "2021-01-04", 1.113349*^6, 12601., 
  14496.857, 30011., 434., 420., 18772.106, 212.465, 244.431, 506.014, 7.318, 
  7.082, 1.24, "", "", "", "", "", "", "", "", 37419., 6.780272*^6, 114.322, 
  0.631, 44464., 0.75, 0.326, 3.1, "people tested", "", "", "", "", "", "", 
  "", "", "", 67.59, 5.930869*^7, 46.754, 27.3, 5.344, 3.053, 12294.876, 
  18.9, 200.38, 5.52, 8.1, 33.2, 43.993, 2.32, 64.13, 0.709}, 
 {"ZAF", "Africa", "South Africa", "2021-01-05", 1.127759*^6, 14410., 
  15186.857, 30524., 513., 422.286, 19015.072, 242.966, 256.065, 514.663, 
  8.65, 7.12, 1.24, "", "", "", "", "", "", "", "", 47875., 6.828147*^6, 
  115.129, 0.807, 46809., 0.789, 0.324, 3.1, "people tested", "", "", "", "", 
  "", "", "", "", "", 67.59, 5.930869*^7, 46.754, 27.3, 5.344, 3.053, 
  12294.876, 18.9, 200.38, 5.52, 8.1, 33.2, 43.993, 2.32, 64.13, 0.709}, 
 {"ZAF", "Africa", "South Africa", "2021-01-06", 1.149591*^6, 21832., 
  15775.714, 31368., 844., 476.429, 19383.18, 368.108, 265.993, 528.894, 
  14.231, 8.033, 1.24, "", "", "", "", "", "", "", "", 70060., 6.898207*^6, 
  116.31, 1.181, 49207., 0.83, 0.321, 3.1, "people tested", "", "", "", "", 
  "", "", "", "", "", 67.59, 5.930869*^7, 46.754, 27.3, 5.344, 3.053, 
  12294.876, 18.9, 200.38, 5.52, 8.1, 33.2, 43.993, 2.32, 64.13, 0.709}, 
 {"ZAF", "Africa", "South Africa", "2021-01-07", 1.17059*^6, 20999., 
  16204.143, 31809., 441., 477.143, 19737.243, 354.063, 273.217, 536.329, 
  7.436, 8.045, 1.23, "", "", "", "", "", "", "", "", 69271., 6.967478*^6, 
  117.478, 1.168, 51181., 0.863, 0.317, 3.2, "people tested", "", "", "", "", 
  "", "", "", "", "", 67.59, 5.930869*^7, 46.754, 27.3, 5.344, 3.053, 
  12294.876, 18.9, 200.38, 5.52, 8.1, 33.2, 43.993, 2.32, 64.13, 0.709}, 
 {"ZAF", "Africa", "South Africa", "2021-01-08", 1.19257*^6, 21980., 
  16954.714, 32425., 616., 505.429, 20107.846, 370.603, 285.872, 546.716, 
  10.386, 8.522, 1.21, "", "", "", "", "", "", "", "", 76202., 7.04368*^6, 
  118.763, 1.285, 54909., 0.926, 0.309, 3.2, "people tested", "", "", "", "", 
  "", "", "", "", "", 67.59, 5.930869*^7, 46.754, 27.3, 5.344, 3.053, 
  12294.876, 18.9, 200.38, 5.52, 8.1, 33.2, 43.993, 2.32, 64.13, 0.709}, 
 {"ZAF", "Africa", "South Africa", "2021-01-09", 1.214176*^6, 21606., 
  17898.143, 32824., 399., 521.286, 20472.143, 364.297, 301.779, 553.443, 
  6.728, 8.789, 1.18, "", "", "", "", "", "", "", "", 77167., 7.120847*^6, 
  120.064, 1.301, 59231., 0.999, 0.302, 3.3, "people tested", "", "", "", "", 
  "", "", "", "", "", 67.59, 5.930869*^7, 46.754, 27.3, 5.344, 3.053, 
  12294.876, 18.9, 200.38, 5.52, 8.1, 33.2, 43.993, 2.32, 64.13, 0.709}, 
 {"ZAF", "Africa", "South Africa", "2021-01-10", 1.231597*^6, 17421., 
  18692.714, 33163., 339., 512.286, 20765.878, 293.734, 315.177, 559.159, 
  5.716, 8.638, 1.14, "", "", "", "", "", "", "", "", 63046., 7.183893*^6, 
  121.127, 1.063, 63006., 1.062, 0.297, 3.4, "people tested", "", "", "", "", 
  "", "", "", "", "", 67.59, 5.930869*^7, 46.754, 27.3, 5.344, 3.053, 
  12294.876, 18.9, 200.38, 5.52, 8.1, 33.2, 43.993, 2.32, 64.13, 0.709}, 
 {"ZAF", "Africa", "South Africa", "2021-01-11", 1.246643*^6, 15046., 19042., 
  33579., 416., 509.714, 21019.567, 253.69, 321.066, 566.173, 7.014, 8.594, 
  1.09, "", "", "", "", "", "", "", "", 52496., 7.236389*^6, 122.012, 0.885, 
  65160., 1.099, 0.292, 3.4, "people tested", "", "", "", "", "", "", "", "", 
  "", 67.59, 5.930869*^7, 46.754, 27.3, 5.344, 3.053, 12294.876, 18.9, 
  200.38, 5.52, 8.1, 33.2, 43.993, 2.32, 64.13, 0.709}, 
 {"ZAF", "Africa", "South Africa", "2021-01-12", 1.259748*^6, 13105., 
  18855.571, 34334., 755., 544.286, 21240.53, 220.963, 317.923, 578.903, 
  12.73, 9.177, 1.03, "", "", "", "", "", "", "", "", 50671., 7.28706*^6, 
  122.867, 0.854, 65559., 1.105, 0.288, 3.5, "people tested", "", "", "", "", 
  "", "", "", "", "", 56.48, 5.930869*^7, 46.754, 27.3, 5.344, 3.053, 
  12294.876, 18.9, 200.38, 5.52, 8.1, 33.2, 43.993, 2.32, 64.13, 0.709}, 
 {"ZAF", "Africa", "South Africa", "2021-01-13", 1.278303*^6, 18555., 
  18387.429, 35140., 806., 538.857, 21553.385, 312.855, 310.029, 592.493, 
  13.59, 9.086, 0.97, "", "", "", "", "", "", "", "", 71681., 7.358741*^6, 
  124.075, 1.209, 65791., 1.109, 0.279, 3.6, "people tested", "", "", "", "", 
  "", "", "", "", "", 56.48, 5.930869*^7, 46.754, 27.3, 5.344, 3.053, 
  12294.876, 18.9, 200.38, 5.52, 8.1, 33.2, 43.993, 2.32, 64.13, 0.709}, 
 {"ZAF", "Africa", "South Africa", "2021-01-14", 1.296806*^6, 18503., 
  18030.857, 35852., 712., 577.571, 21865.362, 311.978, 304.017, 604.498, 
  12.005, 9.738, 0.93, "", "", "", "", "", "", "", "", 74830., 7.433571*^6, 
  125.337, 1.262, 66585., 1.123, 0.271, 3.7, "people tested", "", "", "", "", 
  "", "", "", "", "", 56.48, 5.930869*^7, 46.754, 27.3, 5.344, 3.053, 
  12294.876, 18.9, 200.38, 5.52, 8.1, 33.2, 43.993, 2.32, 64.13, 0.709}, 
 {"ZAF", "Africa", "South Africa", "2021-01-15", 1.311686*^6, 14880., 
  17016.571, 36467., 615., 577.429, 22116.253, 250.891, 286.915, 614.868, 
  10.369, 9.736, 0.89, "", "", "", "", "", "", "", "", 65209., 7.49878*^6, 
  126.436, 1.099, 65014., 1.096, 0.262, 3.8, "people tested", "", "", "", "", 
  "", "", "", "", "", 63.89, 5.930869*^7, 46.754, 27.3, 5.344, 3.053, 
  12294.876, 18.9, 200.38, 5.52, 8.1, 33.2, 43.993, 2.32, 64.13, 0.709}, 
 {"ZAF", "Africa", "South Africa", "2021-01-16", 1.325659*^6, 13973., 
  15926.143, 36851., 384., 575.286, 22351.851, 235.598, 268.53, 621.342, 
  6.475, 9.7, 0.87, "", "", "", "", "", "", "", "", 59994., 7.558774*^6, 
  127.448, 1.012, 62561., 1.055, 0.255, 3.9, "people tested", "", "", "", "", 
  "", "", "", "", "", 63.89, 5.930869*^7, 46.754, 27.3, 5.344, 3.053, 
  12294.876, 18.9, 200.38, 5.52, 8.1, 33.2, 43.993, 2.32, 64.13, 0.709}, 
 {"ZAF", "Africa", "South Africa", "2021-01-17", 1.337926*^6, 12267., 
  15189.857, 37105., 254., 563.143, 22558.684, 206.833, 256.115, 625.625, 
  4.283, 9.495, 0.85, "", "", "", "", "", "", "", "", 54696., 7.61347*^6, 
  128.37, 0.922, 61368., 1.035, 0.248, 4., "people tested", "", "", "", "", 
  "", "", "", "", "", 63.89, 5.930869*^7, 46.754, 27.3, 5.344, 3.053, 
  12294.876, 18.9, 200.38, 5.52, 8.1, 33.2, 43.993, 2.32, 64.13, 0.709}, 
 {"ZAF", "Africa", "South Africa", "2021-01-18", 1.346936*^6, 9010., 
  14327.571, 37449., 344., 552.857, 22710.601, 151.917, 241.576, 631.425, 
  5.8, 9.322, 0.83, "", "", "", "", "", "", "", "", 39901., 7.653371*^6, 
  129.043, 0.673, 59569., 1.004, 0.241, 4.2, "people tested", "", "", "", "", 
  "", "", "", "", "", 63.89, 5.930869*^7, 46.754, 27.3, 5.344, 3.053, 
  12294.876, 18.9, 200.38, 5.52, 8.1, 33.2, 43.993, 2.32, 64.13, 0.709}, 
 {"ZAF", "Africa", "South Africa", "2021-01-19", 1.356716*^6, 9780., 
  13852.571, 38288., 839., 564.857, 22875.501, 164.9, 233.567, 645.572, 
  14.146, 9.524, 0.8, "", "", "", "", "", "", "", "", 46648., 7.700019*^6, 
  129.83, 0.787, 58994., 0.995, 0.235, 4.3, "people tested", "", "", "", "", 
  "", "", "", "", "", 72.22, 5.930869*^7, 46.754, 27.3, 5.344, 3.053, 
  12294.876, 18.9, 200.38, 5.52, 8.1, 33.2, 43.993, 2.32, 64.13, 0.709}, 
 {"ZAF", "Africa", "South Africa", "2021-01-20", 1.369426*^6, 12710., 
  13017.571, 38854., 566., 530.571, 23089.804, 214.302, 219.488, 655.115, 
  9.543, 8.946, 0.77, "", "", "", "", "", "", "", "", 62054., 7.762073*^6, 
  130.876, 1.046, 57619., 0.972, 0.226, 4.4, "people tested", "", "", "", "", 
  "", "", "", "", "", 72.22, 5.930869*^7, 46.754, 27.3, 5.344, 3.053, 
  12294.876, 18.9, 200.38, 5.52, 8.1, 33.2, 43.993, 2.32, 64.13, 0.709}, 
 {"ZAF", "Africa", "South Africa", "2021-01-21", 1.380807*^6, 11381., 
  12000.143, 39501., 647., 521.286, 23281.698, 191.894, 202.334, 666.024, 
  10.909, 8.789, 0.75, "", "", "", "", "", "", "", "", 58540., 7.820613*^6, 
  131.863, 0.987, 55292., 0.932, 0.217, 4.6, "people tested", "", "", "", "", 
  "", "", "", "", "", 72.22, 5.930869*^7, 46.754, 27.3, 5.344, 3.053, 
  12294.876, 18.9, 200.38, 5.52, 8.1, 33.2, 43.993, 2.32, 64.13, 0.709}, 
 {"ZAF", "Africa", "South Africa", "2021-01-22", 1.392568*^6, 11761., 
  11554.571, 40076., 575., 515.571, 23479.999, 198.301, 194.821, 675.719, 
  9.695, 8.693, 0.74, "", "", "", "", "", "", "", "", 62251., 7.882864*^6, 
  132.912, 1.05, 54869., 0.925, 0.211, 4.7, "people tested", "", "", "", "", 
  "", "", "", "", "", 72.22, 5.930869*^7, 46.754, 27.3, 5.344, 3.053, 
  12294.876, 18.9, 200.38, 5.52, 8.1, 33.2, 43.993, 2.32, 64.13, 0.709}, 
 {"ZAF", "Africa", "South Africa", "2021-01-23", 1.404839*^6, 12271., 
  11311.429, 40574., 498., 531.857, 23686.9, 206.901, 190.721, 684.116, 
  8.397, 8.968, 0.73, "", "", "", "", "", "", "", "", 64143., 7.947007*^6, 
  133.994, 1.082, 55462., 0.935, 0.204, 4.9, "people tested", "", "", "", "", 
  "", "", "", "", "", 72.22, 5.930869*^7, 46.754, 27.3, 5.344, 3.053, 
  12294.876, 18.9, 200.38, 5.52, 8.1, 33.2, 43.993, 2.32, 64.13, 0.709}, 
 {"ZAF", "Africa", "South Africa", "2021-01-24", 1.412986*^6, 8147., 
  10722.857, 40874., 300., 538.429, 23824.266, 137.366, 180.797, 689.174, 
  5.058, 9.078, 0.7, "", "", "", "", "", "", "", "", 46119., 7.993126*^6, 
  134.772, 0.778, 54237., 0.914, 0.198, 5.1, "people tested", "", "", "", "", 
  "", "", "", "", "", 72.22, 5.930869*^7, 46.754, 27.3, 5.344, 3.053, 
  12294.876, 18.9, 200.38, 5.52, 8.1, 33.2, 43.993, 2.32, 64.13, 0.709}, 
 {"ZAF", "Africa", "South Africa", "2021-01-25", 1.417537*^6, 4551., 
  10085.857, 41117., 243., 524., 23901., 76.734, 170.057, 693.271, 4.097, 
  8.835, 0.68, "", "", "", "", "", "", "", "", 26113., 8.019239*^6, 135.212, 
  0.44, 52267., 0.881, 0.193, 5.2, "people tested", "", "", "", "", "", "", 
  "", "", "", 72.22, 5.930869*^7, 46.754, 27.3, 5.344, 3.053, 12294.876, 
  18.9, 200.38, 5.52, 8.1, 33.2, 43.993, 2.32, 64.13, 0.709}, 
 {"ZAF", "Africa", "South Africa", "2021-01-26", 1.423578*^6, 6041., 
  9551.714, 41797., 680., 501.286, 24002.857, 101.857, 161.051, 704.737, 
  11.465, 8.452, 0.64, "", "", "", "", "", "", "", "", 39529., 8.058768*^6, 
  135.878, 0.666, 51250., 0.864, 0.186, 5.4, "people tested", "", "", "", "", 
  "", "", "", "", "", 72.22, 5.930869*^7, 46.754, 27.3, 5.344, 3.053, 
  12294.876, 18.9, 200.38, 5.52, 8.1, 33.2, 43.993, 2.32, 64.13, 0.709}, 
 {"ZAF", "Africa", "South Africa", "2021-01-27", 1.430648*^6, 7070., 8746., 
  42550., 753., 528., 24122.064, 119.207, 147.466, 717.433, 12.696, 8.903, 
  0.61, "", "", "", "", "", "", "", "", 49065., 8.107833*^6, 136.706, 0.827, 
  49394., 0.833, 0.177, 5.6, "people tested", "", "", "", "", "", "", "", "", 
  "", 72.22, 5.930869*^7, 46.754, 27.3, 5.344, 3.053, 12294.876, 18.9, 
  200.38, 5.52, 8.1, 33.2, 43.993, 2.32, 64.13, 0.709}, 
 {"ZAF", "Africa", "South Africa", "2021-01-28", 1.437798*^6, 7150., 
  8141.571, 43105., 555., 514.857, 24242.619, 120.556, 137.275, 726.791, 
  9.358, 8.681, 0.59, "", "", "", "", "", "", "", "", 48406., 8.156239*^6, 
  137.522, 0.816, 47947., 0.808, 0.17, 5.9, "people tested", "", "", "", "", 
  "", "", "", "", "", 72.22, 5.930869*^7, 46.754, 27.3, 5.344, 3.053, 
  12294.876, 18.9, 200.38, 5.52, 8.1, 33.2, 43.993, 2.32, 64.13, 0.709}, 
 {"ZAF", "Africa", "South Africa", "2021-01-29", 1.443939*^6, 6141., 
  7338.714, 43633., 528., 508.143, 24346.162, 103.543, 123.738, 735.693, 
  8.903, 8.568, 0.57, "", "", "", "", "", "", "", "", 47345., 8.203584*^6, 
  138.32, 0.798, 45817., 0.773, 0.16, 6.2, "people tested", "", "", "", "", 
  "", "", "", "", "", 72.22, 5.930869*^7, 46.754, 27.3, 5.344, 3.053, 
  12294.876, 18.9, 200.38, 5.52, 8.1, 33.2, 43.993, 2.32, 64.13, 0.709}, 
 {"ZAF", "Africa", "South Africa", "2021-01-30", 1.449236*^6, 5297., 
  6342.429, 43951., 318., 482.429, 24435.475, 89.312, 106.939, 741.055, 
  5.362, 8.134, 0.57, "", "", "", "", "", "", "", "", 41540., 8.245124*^6, 
  139.021, 0.7, 42588., 0.718, 0.149, 6.7, "people tested", "", "", "", "", 
  "", "", "", "", "", 72.22, 5.930869*^7, 46.754, 27.3, 5.344, 3.053, 
  12294.876, 18.9, 200.38, 5.52, 8.1, 33.2, 43.993, 2.32, 64.13, 0.709}, 
 {"ZAF", "Africa", "South Africa", "2021-01-31", 1.453761*^6, 4525., 5825., 
  44164., 213., 470., 24511.771, 76.296, 98.215, 744.646, 3.591, 7.925, 0.57, 
  "", "", "", "", "", "", "", "", 34076., 8.2792*^6, 139.595, 0.575, 40868., 
  0.689, 0.143, 7., "people tested", "", "", "", "", "", "", "", "", "", 
  72.22, 5.930869*^7, 46.754, 27.3, 5.344, 3.053, 12294.876, 18.9, 200.38, 
  5.52, 8.1, 33.2, 43.993, 2.32, 64.13, 0.709}, 
 {"ZAF", "Africa", "South Africa", "2021-02-01", 1.456309*^6, 2548., 
  5538.857, 44399., 235., 468.857, 24554.732, 42.962, 93.39, 748.609, 3.962, 
  7.905, 0.56, "", "", "", "", "", "", "", "", 21549., 8.300749*^6, 139.958, 
  0.363, 40216., 0.678, 0.138, 7.3, "people tested", "", "", "", "", "", "", 
  "", "", "", 72.22, 5.930869*^7, 46.754, 27.3, 5.344, 3.053, 12294.876, 
  18.9, 200.38, 5.52, 8.1, 33.2, 43.993, 2.32, 64.13, 0.709}, 
 {"ZAF", "Africa", "South Africa", "2021-02-02", 1.458958*^6, 2649., 
  5054.286, 44946., 547., 449.857, 24599.397, 44.665, 85.22, 757.832, 9.223, 
  7.585, 0.54, "", "", "", "", "", "", "", "", 28942., 8.329691*^6, 140.446, 
  0.488, 38703., 0.653, 0.131, 7.7, "people tested", "", "", "", "", "", "", 
  "", "", "", 64.81, 5.930869*^7, 46.754, 27.3, 5.344, 3.053, 12294.876, 
  18.9, 200.38, 5.52, 8.1, 33.2, 43.993, 2.32, 64.13, 0.709}, 
 {"ZAF", "Africa", "South Africa", "2021-02-03", 1.463016*^6, 4058., 4624., 
  45344., 398., 399.143, 24667.818, 68.422, 77.965, 764.542, 6.711, 6.73, 
  0.52, "", "", "", "", "", "", "", "", 39596., 8.369287*^6, 141.114, 0.668, 
  37351., 0.63, 0.124, 8.1, "people tested", "", "", "", "", "", "", "", "", 
  "", 64.81, 5.930869*^7, 46.754, 27.3, 5.344, 3.053, 12294.876, 18.9, 
  200.38, 5.52, 8.1, 33.2, 43.993, 2.32, 64.13, 0.709}, 
 {"ZAF", "Africa", "South Africa", "2021-02-04", 1.466767*^6, 3751., 
  4138.429, 45605., 261., 357.143, 24731.064, 63.245, 69.778, 768.943, 4.401, 
  6.022, 0.52, "", "", "", "", "", "", "", "", 31032., 8.400319*^6, 141.637, 
  0.523, 34869., 0.588, 0.119, 8.4, "people tested", "", "", "", "", "", "", 
  "", "", "", 64.81, 5.930869*^7, 46.754, 27.3, 5.344, 3.053, 12294.876, 
  18.9, 200.38, 5.52, 8.1, 33.2, 43.993, 2.32, 64.13, 0.709}, 
 {"ZAF", "Africa", "South Africa", "2021-02-05", 1.470516*^6, 3749., 
  3796.714, 45902., 297., 324.143, 24794.276, 63.212, 64.016, 773.951, 5.008, 
  5.465, 0.53, "", "", "", "", "", "", "", "", 36250., 8.436569*^6, 142.248, 
  0.611, 33284., 0.561, 0.114, 8.8, "people tested", "", "", "", "", "", "", 
  "", "", "", 64.81, 5.930869*^7, 46.754, 27.3, 5.344, 3.053, 12294.876, 
  18.9, 200.38, 5.52, 8.1, 33.2, 43.993, 2.32, 64.13, 0.709}, 
 {"ZAF", "Africa", "South Africa", "2021-02-06", 1.4737*^6, 3184., 3494.857, 
  46180., 278., 318.429, 24847.961, 53.685, 58.927, 778.638, 4.687, 5.369, 
  0.54, "", "", "", "", "", "", "", "", 33187., 8.469756*^6, 142.808, 0.56, 
  32090., 0.541, 0.109, 9.2, "people tested", "", "", "", "", "", "", "", "", 
  "", 64.81, 5.930869*^7, 46.754, 27.3, 5.344, 3.053, 12294.876, 18.9, 
  200.38, 5.52, 8.1, 33.2, 43.993, 2.32, 64.13, 0.709}, 
 {"ZAF", "Africa", "South Africa", "2021-02-07", 1.476135*^6, 2435., 
  3196.286, 46290., 110., 303.714, 24889.017, 41.056, 53.892, 780.493, 1.855, 
  5.121, 0.55, "", "", "", "", "", "", "", "", 26055., 8.495811*^6, 143.247, 
  0.439, 30944., 0.522, 0.103, 9.7, "people tested", "", "", "", "", "", "", 
  "", "", "", 64.81, 5.930869*^7, 46.754, 27.3, 5.344, 3.053, 12294.876, 
  18.9, 200.38, 5.52, 8.1, 33.2, 43.993, 2.32, 64.13, 0.709}, 
 {"ZAF", "Africa", "South Africa", "2021-02-08", 1.477511*^6, 1376., 
  3028.857, 46473., 183., 296.286, 24912.218, 23.201, 51.069, 783.578, 3.086, 
  4.996, 0.56, "", "", "", "", "", "", "", "", 15599., 8.51141*^6, 143.51, 
  0.263, 30094., 0.507, 0.101, 9.9, "people tested", "", "", "", "", "", "", 
  "", "", "", 64.81, 5.930869*^7, 46.754, 27.3, 5.344, 3.053, 12294.876, 
  18.9, 200.38, 5.52, 8.1, 33.2, 43.993, 2.32, 64.13, 0.709}, 
 {"ZAF", "Africa", "South Africa", "2021-02-09", 1.479253*^6, 1742., 
  2899.286, 46869., 396., 274.714, 24941.59, 29.372, 48.885, 790.255, 6.677, 
  4.632, 0.57, "", "", "", "", "", "", "", "", 26859., 8.538269*^6, 143.963, 
  0.453, 29797., 0.502, 0.097, 10.3, "people tested", "", "", "", "", "", "", 
  "", "", "", 64.81, 5.930869*^7, 46.754, 27.3, 5.344, 3.053, 12294.876, 
  18.9, 200.38, 5.52, 8.1, 33.2, 43.993, 2.32, 64.13, 0.709}, 
 {"ZAF", "Africa", "South Africa", "2021-02-10", 1.482412*^6, 3159., 
  2770.857, 47145., 276., 257.286, 24994.853, 53.264, 46.719, 794.909, 4.654, 
  4.338, 0.57, "", "", "", "", "", "", "", "", 35195., 8.573464*^6, 144.557, 
  0.593, 29168., 0.492, 0.095, 10.5, "people tested", "", "", "", "", "", "", 
  "", "", "", 64.81, 5.930869*^7, 46.754, 27.3, 5.344, 3.053, 12294.876, 
  18.9, 200.38, 5.52, 8.1, 33.2, 43.993, 2.32, 64.13, 0.709}, 
 {"ZAF", "Africa", "South Africa", "2021-02-11", 1.4849*^6, 2488., 2590.429, 
  47382., 237., 253.857, 25036.803, 41.95, 43.677, 798.905, 3.996, 4.28, 
  0.58, "", "", "", "", "", "", "", "", 32265., 8.605729*^6, 145.101, 0.544, 
  29344., 0.495, 0.088, 11.3, "people tested", "", "", "", "", "", "", "", 
  "", "", 64.81, 5.930869*^7, 46.754, 27.3, 5.344, 3.053, 12294.876, 18.9, 
  200.38, 5.52, 8.1, 33.2, 43.993, 2.32, 64.13, 0.709}, 
 {"ZAF", "Africa", "South Africa", "2021-02-12", 1.487681*^6, 2781., 
  2452.143, 47670., 288., 252.571, 25083.693, 46.89, 41.345, 803.761, 4.856, 
  4.259, 0.59, "", "", "", "", "", "", "", "", 35718., 8.641447*^6, 145.703, 
  0.602, 29268., 0.493, 0.084, 11.9, "people tested", "", "", "", "", "", "", 
  "", "", "", 64.81, 5.930869*^7, 46.754, 27.3, 5.344, 3.053, 12294.876, 
  18.9, 200.38, 5.52, 8.1, 33.2, 43.993, 2.32, 64.13, 0.709}, 
 {"ZAF", "Africa", "South Africa", "2021-02-13", 1.490063*^6, 2382., 
  2337.571, 47821., 151., 234.429, 25123.856, 40.163, 39.414, 806.307, 2.546, 
  3.953, 0.61, "", "", "", "", "", "", "", "", 31149., 8.672596*^6, 146.228, 
  0.525, 28977., 0.489, 0.081, 12.4, "people tested", "", "", "", "", "", "", 
  "", "", "", 64.81, 5.930869*^7, 46.754, 27.3, 5.344, 3.053, 12294.876, 
  18.9, 200.38, 5.52, 8.1, 33.2, 43.993, 2.32, 64.13, 0.709}, 
 {"ZAF", "Africa", "South Africa", "2021-02-14", 1.491807*^6, 1744., 
  2238.857, 47899., 78., 229.857, 25153.262, 29.405, 37.749, 807.622, 1.315, 
  3.876, 0.62, "", "", "", "", "", "", "", "", 24470., 8.697066*^6, 146.641, 
  0.413, 28751., 0.485, 0.078, 12.8, "people tested", "", "", "", "", "", "", 
  "", "", "", 64.81, 5.930869*^7, 46.754, 27.3, 5.344, 3.053, 12294.876, 
  18.9, 200.38, 5.52, 8.1, 33.2, 43.993, 2.32, 64.13, 0.709}, 
 {"ZAF", "Africa", "South Africa", "2021-02-15", 1.492909*^6, 1102., 
  2199.714, 48094., 195., 231.571, 25171.842, 18.581, 37.089, 810.91, 3.288, 
  3.905, 0.63, "", "", "", "", "", "", "", "", 15778., 8.712844*^6, 146.907, 
  0.266, 28776., 0.485, 0.076, 13.1, "people tested", "", "", "", "", "", "", 
  "", "", "", 56.48, 5.930869*^7, 46.754, 27.3, 5.344, 3.053, 12294.876, 
  18.9, 200.38, 5.52, 8.1, 33.2, 43.993, 2.32, 64.13, 0.709}, 
 {"ZAF", "Africa", "South Africa", "2021-02-16", 1.494119*^6, 1210., 
  2123.714, 48313., 219., 206.286, 25192.244, 20.402, 35.808, 814.602, 3.693, 
  3.478, 0.64, "", "", "", "", "", "", "", "", 24486., 8.73733*^6, 147.32, 
  0.413, 28437., 0.479, 0.075, 13.4, "people tested", 0., 0., "", "", "", 0., 
  0., "", "", 48.15, 5.930869*^7, 46.754, 27.3, 5.344, 3.053, 12294.876, 
  18.9, 200.38, 5.52, 8.1, 33.2, 43.993, 2.32, 64.13, 0.709}, 
 {"ZAF", "Africa", "South Africa", "2021-02-17", 1.496439*^6, 2320., 
  2003.857, 48478., 165., 190.429, 25231.362, 39.117, 33.787, 817.384, 2.782, 
  3.211, 0.65, "", "", "", "", "", "", "", "", 35413., 8.772743*^6, 147.917, 
  0.597, 28468., 0.48, 0.07, 14.2, "people tested", "", "", "", "", 1130., 
  "", "", "", 19., 48.15, 5.930869*^7, 46.754, 27.3, 5.344, 3.053, 12294.876, 
  18.9, 200.38, 5.52, 8.1, 33.2, 43.993, 2.32, 64.13, 0.709}, 
 {"ZAF", "Africa", "South Africa", "2021-02-18", 1.498766*^6, 2327., 
  1980.857, 48708., 230., 189.429, 25270.597, 39.235, 33.399, 821.262, 3.878, 
  3.194, 0.66, "", "", "", "", "", "", "", "", 34556., 8.807299*^6, 148.499, 
  0.583, 28796., 0.486, 0.069, 14.5, "people tested", 2260., 2260., 2260., 
  "", 1130., 0., 0., 0., 19., 48.15, 5.930869*^7, 46.754, 27.3, 5.344, 3.053, 
  12294.876, 18.9, 200.38, 5.52, 8.1, 33.2, 43.993, 2.32, 64.13, 0.709}, 
 {"ZAF", "Africa", "South Africa", "2021-02-19", 1.500677*^6, 1911., 
  1856.571, 48859., 151., 169.857, 25302.818, 32.221, 31.304, 823.808, 2.546, 
  2.864, 0.66, "", "", "", "", "", "", "", "", 31638., 8.838937*^6, 149.033, 
  0.533, 28213., 0.476, 0.066, 15.2, "people tested", 6524., 6524., 6524., 
  4264., 2175., 0.01, 0.01, 0.01, 37., 48.15, 5.930869*^7, 46.754, 27.3, 
  5.344, 3.053, 12294.876, 18.9, 200.38, 5.52, 8.1, 33.2, 43.993, 2.32, 
  64.13, 0.709}, {"ZAF", "Africa", "South Africa", "2021-02-20", 1.502367*^6, 
  1690., 1757.714, 48940., 81., 159.857, 25331.313, 28.495, 29.637, 825.174, 
  1.366, 2.695, 0.67, "", "", "", "", "", "", "", "", 28722., 8.867659*^6, 
  149.517, 0.484, 27866., 0.47, 0.063, 15.9, "people tested", 10414., 10414., 
  10414., 3890., 2604., 0.02, 0.02, 0.02, 44., 48.15, 5.930869*^7, 46.754, 
  27.3, 5.344, 3.053, 12294.876, 18.9, 200.38, 5.52, 8.1, 33.2, 43.993, 2.32, 
  64.13, 0.709}, {"ZAF", "Africa", "South Africa", "2021-02-21", 1.503796*^6, 
  1429., 1712.714, 49053., 113., 164.857, 25355.407, 24.094, 28.878, 827.079, 
  1.905, 2.78, 0.69, "", "", "", "", "", "", "", "", 24856., 8.892515*^6, 
  149.936, 0.419, 27921., 0.471, 0.061, 16.3, "people tested", 15388., 
  15388., 15388., 4974., 3078., 0.03, 0.03, 0.03, 52., 48.15, 5.930869*^7, 
  46.754, 27.3, 5.344, 3.053, 12294.876, 18.9, 200.38, 5.52, 8.1, 33.2, 
  43.993, 2.32, 64.13, 0.709}, {"ZAF", "Africa", "South Africa", 
  "2021-02-22", 1.504588*^6, 792., 1668.429, 49150., 97., 150.857, 25368.761, 
  13.354, 28.131, 828.715, 1.636, 2.544, 0.7, "", "", "", "", "", "", "", "", 
  15342., 8.907857*^6, 150.195, 0.259, 27859., 0.47, 0.06, 16.7, 
  "people tested", 23059., 23059., 23059., 7671., 3843., 0.04, 0.04, 0.04, 
  65., 48.15, 5.930869*^7, 46.754, 27.3, 5.344, 3.053, 12294.876, 18.9, 
  200.38, 5.52, 8.1, 33.2, 43.993, 2.32, 64.13, 0.709}, 
 {"ZAF", "Africa", "South Africa", "2021-02-23", 1.505586*^6, 998., 1638.143, 
  49413., 263., 157.143, 25385.589, 16.827, 27.621, 833.149, 4.434, 2.65, 
  0.71, "", "", "", "", "", "", "", "", 25093., 8.93295*^6, 150.618, 0.423, 
  27946., 0.471, 0.059, 17.1, "people tested", 32315., 32315., 32315., 9256., 
  4616., 0.05, 0.05, 0.05, 78., 48.15, 5.930869*^7, 46.754, 27.3, 5.344, 
  3.053, 12294.876, 18.9, 200.38, 5.52, 8.1, 33.2, 43.993, 2.32, 64.13, 
  0.709}, {"ZAF", "Africa", "South Africa", "2021-02-24", 1.507448*^6, 1862., 
  1572.714, 49523., 110., 149.286, 25416.984, 31.395, 26.517, 835.004, 1.855, 
  2.517, 0.72, "", "", "", "", "", "", "", "", 34510., 8.96746*^6, 151.2, 
  0.582, 27817., 0.469, 0.057, 17.7, "people tested", 41809., 41809., 41809., 
  9494., 5811., 0.07, 0.07, 0.07, 98., 48.15, 5.930869*^7, 46.754, 27.3, 
  5.344, 3.053, 12294.876, 18.9, 200.38, 5.52, 8.1, 33.2, 43.993, 2.32, 
  64.13, 0.709}, {"ZAF", "Africa", "South Africa", "2021-02-25", 1.509124*^6, 
  1676., 1479.714, 49667., 144., 137., 25445.243, 28.259, 24.949, 837.432, 
  2.428, 2.31, 0.72, "", "", "", "", "", "", "", "", 31862., 8.999322*^6, 
  151.737, 0.537, 27432., 0.463, 0.054, 18.5, "people tested", 52647., 
  52647., 52647., 10838., 7198., 0.09, 0.09, 0.09, 121., 48.15, 5.930869*^7, 
  46.754, 27.3, 5.344, 3.053, 12294.876, 18.9, 200.38, 5.52, 8.1, 33.2, 
  43.993, 2.32, 64.13, 0.709}, {"ZAF", "Africa", "South Africa", 
  "2021-02-26", 1.510778*^6, 1654., 1443., 49784., 117., 132.143, 25473.13, 
  27.888, 24.33, 839.405, 1.973, 2.228, 0.73, "", "", "", "", "", "", "", "", 
  28752., 9.028074*^6, 152.222, 0.485, 27020., 0.456, 0.053, 18.7, 
  "people tested", 63648., 63648., 63648., 11001., 8161., 0.11, 0.11, 0.11, 
  138., 48.15, 5.930869*^7, 46.754, 27.3, 5.344, 3.053, 12294.876, 18.9, 
  200.38, 5.52, 8.1, 33.2, 43.993, 2.32, 64.13, 0.709}, 
 {"ZAF", "Africa", "South Africa", "2021-02-27", 1.512225*^6, 1447., 
  1408.286, 49941., 157., 143., 25497.528, 24.398, 23.745, 842.052, 2.647, 
  2.411, 0.74, "", "", "", "", "", "", "", "", 26569., 9.054643*^6, 152.67, 
  0.448, 26712., 0.45, 0.053, 19., "people tested", 67303., 67303., 67303., 
  3655., 8127., 0.11, 0.11, 0.11, 137., 48.15, 5.930869*^7, 46.754, 27.3, 
  5.344, 3.053, 12294.876, 18.9, 200.38, 5.52, 8.1, 33.2, 43.993, 2.32, 
  64.13, 0.709}, {"ZAF", "Africa", "South Africa", "2021-02-28", 1.513393*^6, 
  1168., 1371., 49993., 52., 134.286, 25517.222, 19.694, 23.116, 842.929, 
  0.877, 2.264, 0.75, "", "", "", "", "", "", "", "", 22836., 9.077479*^6, 
  153.055, 0.385, 26423., 0.446, 0.052, 19.3, "people tested", 70527., 
  70527., 70527., 3224., 7877., 0.12, 0.12, 0.12, 133., 48.15, 5.930869*^7, 
  46.754, 27.3, 5.344, 3.053, 12294.876, 18.9, 200.38, 5.52, 8.1, 33.2, 
  43.993, 2.32, 64.13, 0.709}, {"ZAF", "Africa", "South Africa", 
  "2021-03-01", 1.513959*^6, 566., 1338.714, 50077., 84., 132.429, 25526.765, 
  9.543, 22.572, 844.345, 1.416, 2.233, 0.76, "", "", "", "", "", "", "", "", 
  12794., 9.090273*^6, 153.271, 0.216, 26059., 0.439, 0.051, 19.5, 
  "people tested", 73047., 73047., 73047., 2520., 7141., 0.12, 0.12, 0.12, 
  120., 48.15, 5.930869*^7, 46.754, 27.3, 5.344, 3.053, 12294.876, 18.9, 
  200.38, 5.52, 8.1, 33.2, 43.993, 2.32, 64.13, 0.709}, 
 {"ZAF", "Africa", "South Africa", "2021-03-02", 1.514815*^6, 856., 1318.429, 
  50271., 194., 122.571, 25541.198, 14.433, 22.23, 847.616, 3.271, 2.067, 
  0.77, "", "", "", "", "", "", "", "", 23753., 9.114026*^6, 153.671, 0.4, 
  25868., 0.436, 0.051, 19.6, "people tested", 76037., 76037., 76037., 2990., 
  6246., 0.13, 0.13, 0.13, 105., 48.15, 5.930869*^7, 46.754, 27.3, 5.344, 
  3.053, 12294.876, 18.9, 200.38, 5.52, 8.1, 33.2, 43.993, 2.32, 64.13, 
  0.709}, {"ZAF", "Africa", "South Africa", "2021-03-03", 1.516262*^6, 1447., 
  1259.143, 50366., 95., 120.429, 25565.596, 24.398, 21.23, 849.218, 1.602, 
  2.031, 0.78, "", "", "", "", "", "", "", "", 33498., 9.147524*^6, 154.236, 
  0.565, 25723., 0.434, 0.049, 20.4, "people tested", 83570., 83570., 83570., 
  7533., 5966., 0.14, 0.14, 0.14, 101., 48.15, 5.930869*^7, 46.754, 27.3, 
  5.344, 3.053, 12294.876, 18.9, 200.38, 5.52, 8.1, 33.2, 43.993, 2.32, 
  64.13, 0.709}, {"ZAF", "Africa", "South Africa", "2021-03-04", 1.517666*^6, 
  1404., 1220.286, 50462., 96., 113.571, 25589.269, 23.673, 20.575, 850.837, 
  1.619, 1.915, 0.79, "", "", "", "", "", "", "", "", 30799., 9.178323*^6, 
  154.755, 0.519, 25572., 0.431, 0.048, 21., "people tested", 92029., 92029., 
  92029., 8459., 5626., 0.16, 0.16, 0.16, 95., 48.15, 5.930869*^7, 46.754, 
  27.3, 5.344, 3.053, 12294.876, 18.9, 200.38, 5.52, 8.1, 33.2, 43.993, 2.32, 
  64.13, 0.709}, {"ZAF", "Africa", "South Africa", "2021-03-05", 1.518979*^6, 
  1313., 1171.571, 50566., 104., 111.714, 25611.407, 22.138, 19.754, 852.59, 
  1.754, 1.884, 0.8, "", "", "", "", "", "", "", "", 29024., 9.207347*^6, 
  155.244, 0.489, 25610., 0.432, 0.046, 21.9, "people tested", 100180., 
  100180., 100180., 8151., 5219., 0.17, 0.17, 0.17, 88., 48.15, 5.930869*^7, 
  46.754, 27.3, 5.344, 3.053, 12294.876, 18.9, 200.38, 5.52, 8.1, 33.2, 
  43.993, 2.32, 64.13, 0.709}, {"ZAF", "Africa", "South Africa", 
  "2021-03-06", 1.520206*^6, 1227., 1140.143, 50647., 81., 100.857, 
  25632.095, 20.688, 19.224, 853.956, 1.366, 1.701, 0.82, "", "", "", "", "", 
  "", "", "", 29156., 9.236503*^6, 155.736, 0.492, 25980., 0.438, 0.044, 
  22.8, "people tested", 101573., 101573., 101573., 1393., 4896., 0.17, 0.17, 
  0.17, 83., 48.15, 5.930869*^7, 46.754, 27.3, 5.344, 3.053, 12294.876, 18.9, 
  200.38, 5.52, 8.1, 33.2, 43.993, 2.32, 64.13, 0.709}, 
 {"ZAF", "Africa", "South Africa", "2021-03-07", 1.521068*^6, 862., 1096.429, 
  50678., 31., 97.857, 25646.63, 14.534, 18.487, 854.478, 0.523, 1.65, 0.85, 
  "", "", "", "", "", "", "", "", 18989., 9.255492*^6, 156.056, 0.32, 25430., 
  0.429, 0.043, 23.2, "people tested", 101573., 101573., 101573., 0., 4435., 
  0.17, 0.17, 0.17, 75., 48.15, 5.930869*^7, 46.754, 27.3, 5.344, 3.053, 
  12294.876, 18.9, 200.38, 5.52, 8.1, 33.2, 43.993, 2.32, 64.13, 0.709}, 
 {"ZAF", "Africa", "South Africa", "2021-03-08", 1.521706*^6, 638., 1106.714, 
  50803., 125., 103.714, 25657.387, 10.757, 18.66, 856.586, 2.108, 1.749, 
  0.88, "", "", "", "", "", "", "", "", 13630., 9.269122*^6, 156.286, 0.23, 
  25550., 0.431, 0.043, 23.1, "people tested", 101841., 101841., 101841., 
  268., 4113., 0.17, 0.17, 0.17, 69., 48.15, 5.930869*^7, 46.754, 27.3, 
  5.344, 3.053, 12294.876, 18.9, 200.38, 5.52, 8.1, 33.2, 43.993, 2.32, 
  64.13, 0.709}, {"ZAF", "Africa", "South Africa", "2021-03-09", 1.522697*^6, 
  991., 1126., 50906., 103., 90.714, 25674.096, 16.709, 18.985, 858.323, 
  1.737, 1.53, 0.91, "", "", "", "", "", "", "", "", 30762., 9.299884*^6, 
  156.805, 0.519, 26551., 0.448, 0.042, 23.6, "people tested", 107054., 
  107054., 107054., 5213., 4431., 0.18, 0.18, 0.18, 75., 48.15, 5.930869*^7, 
  46.754, 27.3, 5.344, 3.053, 12294.876, 18.9, 200.38, 5.52, 8.1, 33.2, 
  43.993, 2.32, 64.13, 0.709}, {"ZAF", "Africa", "South Africa", 
  "2021-03-10", 1.524174*^6, 1477., 1130.286, 51015., 109., 92.714, 25699., 
  24.904, 19.058, 860.161, 1.838, 1.563, 0.92, "", "", "", "", "", "", "", 
  "", 36217., 9.336101*^6, 157.415, 0.611, 26940., 0.454, 0.042, 23.8, 
  "people tested", 128887., 128887., 128887., 21833., 6474., 0.22, 0.22, 
  0.22, 109., 48.15, 5.930869*^7, 46.754, 27.3, 5.344, 3.053, 12294.876, 
  18.9, 200.38, 5.52, 8.1, 33.2, 43.993, 2.32, 64.13, 0.709}, 
 {"ZAF", "Africa", "South Africa", "2021-03-11", 1.525648*^6, 1474., 
  1140.286, 51110., 95., 92.571, 25723.853, 24.853, 19.226, 861.762, 1.602, 
  1.561, 0.93, "", "", "", "", "", "", "", "", 33493., 9.369594*^6, 157.98, 
  0.565, 27324., 0.461, 0.042, 24., "people tested", 138014., 138014., 
  138014., 9127., 6569., 0.23, 0.23, 0.23, 111., 48.15, 5.930869*^7, 46.754, 
  27.3, 5.344, 3.053, 12294.876, 18.9, 200.38, 5.52, 8.1, 33.2, 43.993, 2.32, 
  64.13, 0.709}, {"ZAF", "Africa", "South Africa", "2021-03-12", 1.526873*^6, 
  1225., 1127.714, 51179., 69., 87.571, 25744.507, 20.655, 19.014, 862.926, 
  1.163, 1.477, 0.94, "", "", "", "", "", "", "", "", 24133., 9.393727*^6, 
  158.387, 0.407, 26626., 0.449, 0.042, 23.6, "people tested", 145215., 
  145215., 145215., 7201., 6434., 0.24, 0.24, 0.24, 108., 48.15, 5.930869*^7, 
  46.754, 27.3, 5.344, 3.053, 12294.876, 18.9, 200.38, 5.52, 8.1, 33.2, 
  43.993, 2.32, 64.13, 0.709}, {"ZAF", "Africa", "South Africa", 
  "2021-03-13", 1.528414*^6, 1541., 1172.571, 51261., 82., 87.714, 25770.49, 
  25.983, 19.771, 864.308, 1.383, 1.479, 0.96, "", "", "", "", "", "", "", 
  "", 32862., 9.426589*^6, 158.941, 0.554, 27155., 0.458, 0.043, 23.2, 
  "people tested", 145544., 145544., 145544., 329., 6282., 0.25, 0.25, 0.25, 
  106., 48.15, 5.930869*^7, 46.754, 27.3, 5.344, 3.053, 12294.876, 18.9, 
  200.38, 5.52, 8.1, 33.2, 43.993, 2.32, 64.13, 0.709}, 
 {"ZAF", "Africa", "South Africa", "2021-03-14", 1.52942*^6, 1006., 1193.143, 
  51326., 65., 92.571, 25787.452, 16.962, 20.118, 865.404, 1.096, 1.561, 
  0.96, "", "", "", "", "", "", "", "", 23903., 9.450492*^6, 159.344, 0.403, 
  27857., 0.47, 0.043, 23.3, "people tested", "", "", "", "", 6439., "", "", 
  "", 109., 48.15, 5.930869*^7, 46.754, 27.3, 5.344, 3.053, 12294.876, 18.9, 
  200.38, 5.52, 8.1, 33.2, 43.993, 2.32, 64.13, 0.709}, 
 {"ZAF", "Africa", "South Africa", "2021-03-15", 1.530033*^6, 613., 1189.571, 
  51421., 95., 88.286, 25797.788, 10.336, 20.057, 867.006, 1.602, 1.489, 
  0.97, "", "", "", "", "", "", "", "", 15023., 9.465515*^6, 159.597, 0.253, 
  28056., 0.473, 0.042, 23.6, "people tested", 147753., 147753., 147753., "", 
  6559., 0.25, 0.25, 0.25, 111., 48.15, 5.930869*^7, 46.754, 27.3, 5.344, 
  3.053, 12294.876, 18.9, 200.38, 5.52, 8.1, 33.2, 43.993, 2.32, 64.13, 
  0.709}, {"ZAF", "Africa", "South Africa", "2021-03-16", 1.530966*^6, 933., 
  1181.286, 51560., 139., 93.429, 25813.519, 15.731, 19.918, 869.35, 2.344, 
  1.575, 0.98, "", "", "", "", "", "", "", "", 24920., 9.490435*^6, 160.018, 
  0.42, 27222., 0.459, 0.043, 23., "people tested", 157286., 157286., 
  157286., 9533., 7176., 0.27, 0.27, 0.27, 121., 48.15, 5.930869*^7, 46.754, 
  27.3, 5.344, 3.053, 12294.876, 18.9, 200.38, 5.52, 8.1, 33.2, 43.993, 2.32, 
  64.13, 0.709}, {"ZAF", "Africa", "South Africa", "2021-03-17", 1.532497*^6, 
  1531., 1189., 51634., 74., 88.429, 25839.333, 25.814, 20.048, 870.598, 
  1.248, 1.491, 0.98, "", "", "", "", "", "", "", "", 34419., 9.524854*^6, 
  160.598, 0.58, 26965., 0.455, 0.044, 22.7, "people tested", 168413., 
  168413., 168413., 11127., 5647., 0.28, 0.28, 0.28, 95., 48.15, 5.930869*^7, 
  46.754, 27.3, 5.344, 3.053, 12294.876, 18.9, 200.38, 5.52, 8.1, 33.2, 
  43.993, 2.32, 64.13, 0.709}, {"ZAF", "Africa", "South Africa", 
  "2021-03-18", 1.533961*^6, 1464., 1187.571, 51724., 90., 87.714, 25864.018, 
  24.684, 20.024, 872.115, 1.517, 1.479, 0.98, "", "", "", "", "", "", "", 
  "", 31550., 9.556404*^6, 161.13, 0.532, 26687., 0.45, 0.044, 22.5, 
  "people tested", 177275., 177275., 177275., 8862., 5609., 0.3, 0.3, 0.3, 
  95., 48.15, 5.930869*^7, 46.754, 27.3, 5.344, 3.053, 12294.876, 18.9, 
  200.38, 5.52, 8.1, 33.2, 43.993, 2.32, 64.13, 0.709}, 
 {"ZAF", "Africa", "South Africa", "2021-03-19", 1.535423*^6, 1462., 
  1221.429, 52035., 311., 122.286, 25888.668, 24.651, 20.594, 877.359, 5.244, 
  2.062, 0.97, "", "", "", "", "", "", "", "", 28519., 9.584923*^6, 161.611, 
  0.481, 27314., 0.461, 0.045, 22.4, "people tested", 182983., 182983., 
  182983., 5708., 5395., 0.31, 0.31, 0.31, 91., 48.15, 5.930869*^7, 46.754, 
  27.3, 5.344, 3.053, 12294.876, 18.9, 200.38, 5.52, 8.1, 33.2, 43.993, 2.32, 
  64.13, 0.709}, {"ZAF", "Africa", "South Africa", "2021-03-20", 1.536801*^6, 
  1378., 1198.143, 52082., 47., 117.286, 25911.903, 23.234, 20.202, 878.151, 
  0.792, 1.978, 0.96, "", "", "", "", "", "", "", "", 26339., 9.611262*^6, 
  162.055, 0.444, 26382., 0.445, 0.045, 22., "people tested", "", "", "", "", 
  5751., "", "", "", 97., 48.15, 5.930869*^7, 46.754, 27.3, 5.344, 3.053, 
  12294.876, 18.9, 200.38, 5.52, 8.1, 33.2, 43.993, 2.32, 64.13, 0.709}, 
 {"ZAF", "Africa", "South Africa", "2021-03-21", 1.537852*^6, 1051., 
  1204.571, 52111., 29., 112.143, 25929.623, 17.721, 20.31, 878.64, 0.489, 
  1.891, 0.95, "", "", "", "", "", "", "", "", 24025., 9.635287*^6, 162.46, 
  0.405, 26399., 0.445, 0.046, 21.9, "people tested", "", "", "", "", 5996., 
  "", "", "", 101., 48.15, 5.930869*^7, 46.754, 27.3, 5.344, 3.053, 
  12294.876, 18.9, 200.38, 5.52, 8.1, 33.2, 43.993, 2.32, 64.13, 0.709}, 
 {"ZAF", "Africa", "South Africa", "2021-03-22", 1.538451*^6, 599., 1202.571, 
  52196., 85., 110.714, 25939.723, 10.1, 20.276, 880.073, 1.433, 1.867, 0.94, 
  "", "", "", "", "", "", "", "", 13932., 9.649219*^6, 162.695, 0.235, 
  26243., 0.442, 0.046, 21.8, "people tested", "", "", "", "", 6241., "", "", 
  "", 105., 48.15, 5.930869*^7, 46.754, 27.3, 5.344, 3.053, 12294.876, 18.9, 
  200.38, 5.52, 8.1, 33.2, 43.993, 2.32, 64.13, 0.709}, 
 {"ZAF", "Africa", "South Africa", "2021-03-23", 1.538961*^6, 510., 1142.143, 
  52251., 55., 98.714, 25948.322, 8.599, 19.258, 881.001, 0.927, 1.664, 0.92, 
  "", "", "", "", "", "", "", "", 16445., 9.665664*^6, 162.972, 0.277, 
  25033., 0.422, 0.046, 21.9, "people tested", 194257., 194257., 194257., "", 
  5282., 0.33, 0.33, 0.33, 89., 48.15, 5.930869*^7, 46.754, 27.3, 5.344, 
  3.053, 12294.876, 18.9, 200.38, 5.52, 8.1, 33.2, 43.993, 2.32, 64.13, 
  0.709}, {"ZAF", "Africa", "South Africa", "2021-03-24", 1.540009*^6, 1048., 
  1073.143, 52372., 121., 105.429, 25965.993, 17.67, 18.094, 883.041, 2.04, 
  1.778, 0.94, "", "", "", "", "", "", "", "", 25155., 9.690819*^6, 163.396, 
  0.424, 23709., 0.4, 0.045, 22.1, "people tested", 207808., 207808., 
  207808., 13551., 5628., 0.35, 0.35, 0.35, 95., 48.15, 5.930869*^7, 46.754, 
  27.3, 5.344, 3.053, 12294.876, 18.9, 200.38, 5.52, 8.1, 33.2, 43.993, 2.32, 
  64.13, 0.709}, {"ZAF", "Africa", "South Africa", "2021-03-25", 1.541563*^6, 
  1554., 1086., 52535., 163., 115.857, 25992.194, 26.202, 18.311, 885.789, 
  2.748, 1.953, 0.97, "", "", "", "", "", "", "", "", 32002., 9.722821*^6, 
  163.936, 0.54, 23774., 0.401, 0.046, 21.9, "people tested", 220129., 
  220129., 220129., 12321., 6122., 0.37, 0.37, 0.37, 103., 48.15, 
  5.930869*^7, 46.754, 27.3, 5.344, 3.053, 12294.876, 18.9, 200.38, 5.52, 
  8.1, 33.2, 43.993, 2.32, 64.13, 0.709}, {"ZAF", "Africa", "South Africa", 
  "2021-03-26", 1.543079*^6, 1516., 1093.714, 52602., 67., 81., 26017.756, 
  25.561, 18.441, 886.919, 1.13, 1.366, 0.99, "", "", "", "", "", "", "", "", 
  29240., 9.752061*^6, 164.429, 0.493, 23877., 0.403, 0.046, 21.8, 
  "people tested", 231002., 231002., 231002., 10873., 6860., 0.39, 0.39, 
  0.39, 116., 48.15, 5.930869*^7, 46.754, 27.3, 5.344, 3.053, 12294.876, 
  18.9, 200.38, 5.52, 8.1, 33.2, 43.993, 2.32, 64.13, 0.709}, 
 {"ZAF", "Africa", "South Africa", "2021-03-27", 1.544466*^6, 1387., 1095., 
  52648., 46., 80.857, 26041.142, 23.386, 18.463, 887.695, 0.776, 1.363, 
  0.98, "", "", "", "", "", "", "", "", 27554., 9.779615*^6, 164.893, 0.465, 
  24050., 0.406, 0.046, 22., "people tested", 231605., 231605., 231605., 
  603., 6543., 0.39, 0.39, 0.39, 110., 48.15, 5.930869*^7, 46.754, 27.3, 
  5.344, 3.053, 12294.876, 18.9, 200.38, 5.52, 8.1, 33.2, 43.993, 2.32, 
  64.13, 0.709}, {"ZAF", "Africa", "South Africa", "2021-03-28", 1.545431*^6, 
  965., 1082.714, 52663., 15., 78.857, 26057.412, 16.271, 18.256, 887.947, 
  0.253, 1.33, 0.97, "", "", "", "", "", "", "", "", 24256., 9.803871*^6, 
  165.302, 0.409, 24083., 0.406, 0.045, 22.2, "people tested", "", "", "", 
  "", 6716., "", "", "", 113., 48.15, 5.930869*^7, 46.754, 27.3, 5.344, 
  3.053, 12294.876, 18.9, 200.38, 5.52, 8.1, 33.2, 43.993, 2.32, 64.13, 
  0.709}, {"ZAF", "Africa", "South Africa", "2021-03-29", 1.545979*^6, 548., 
  1075.429, 52710., 47., 73.429, 26066.652, 9.24, 18.133, 888.74, 0.792, 
  1.238, 0.95, "", "", "", "", "", "", "", "", 16123., 9.819994*^6, 165.574, 
  0.272, 24396., 0.411, 0.044, 22.7, "people tested", 239665., 239665., 
  239665., "", 6890., 0.4, 0.4, 0.4, 116., 48.15, 5.930869*^7, 46.754, 27.3, 
  5.344, 3.053, 12294.876, 18.9, 200.38, 5.52, 8.1, 33.2, 43.993, 2.32, 
  64.13, 0.709}, {"ZAF", "Africa", "South Africa", "2021-03-30", 1.546735*^6, 
  756., 1110.571, 52788., 78., 76.714, 26079.399, 12.747, 18.725, 890.055, 
  1.315, 1.293, 0.95, "", "", "", "", "", "", "", "", 24841., 9.844835*^6, 
  165.993, 0.419, 25596., 0.432, 0.043, 23., "people tested", 251707., 
  251707., 251707., 12042., 8207., 0.42, 0.42, 0.42, 138., 48.15, 
  5.930869*^7, 46.754, 27.3, 5.344, 3.053, 12294.876, 18.9, 200.38, 5.52, 
  8.1, 33.2, 43.993, 2.32, 64.13, 0.709}, {"ZAF", "Africa", "South Africa", 
  "2021-03-31", 1.548157*^6, 1422., 1164., 52846., 58., 67.714, 26103.375, 
  23.976, 19.626, 891.033, 0.978, 1.142, 0.94, "", "", "", "", "", "", "", 
  "", 34513., 9.879348*^6, 166.575, 0.582, 26933., 0.454, 0.043, 23.1, 
  "people tested", 263878., 263878., 263878., 12171., 8010., 0.44, 0.44, 
  0.44, 135., 48.15, 5.930869*^7, 46.754, 27.3, 5.344, 3.053, 12294.876, 
  18.9, 200.38, 5.52, 8.1, 33.2, 43.993, 2.32, 64.13, 0.709}, 
 {"ZAF", "Africa", "South Africa", "2021-04-01", 1.549451*^6, 1294., 
  1126.857, 52897., 51., 51.714, 26125.193, 21.818, 19., 891.893, 0.86, 
  0.872, 0.9, "", "", "", "", "", "", "", "", 32725., 9.912073*^6, 167.127, 
  0.552, 27036., 0.456, 0.042, 24., "people tested", 269102., 269102., 
  269102., 5224., 6996., 0.45, 0.45, 0.45, 118., 48.15, 5.930869*^7, 46.754, 
  27.3, 5.344, 3.053, 12294.876, 18.9, 200.38, 5.52, 8.1, 33.2, 43.993, 2.32, 
  64.13, 0.709}, {"ZAF", "Africa", "South Africa", "2021-04-02", 1.550724*^6, 
  1273., 1092.143, 52946., 49., 49.143, 26146.657, 21.464, 18.415, 892.719, 
  0.826, 0.829, 0.88, "", "", "", "", "", "", "", "", 27622., 9.939695*^6, 
  167.593, 0.466, 26805., 0.452, 0.041, 24.5, "people tested", "", "", "", 
  "", 5538., "", "", "", 93., 48.15, 5.930869*^7, 46.754, 27.3, 5.344, 3.053, 
  12294.876, 18.9, 200.38, 5.52, 8.1, 33.2, 43.993, 2.32, 64.13, 0.709}, 
 {"ZAF", "Africa", "South Africa", "2021-04-03", 1.551501*^6, 777., 1005., 
  52954., 8., 43.714, 26159.758, 13.101, 16.945, 892.854, 0.135, 0.737, 0.85, 
  "", "", "", "", "", "", "", "", 16391., 9.956086*^6, 167.869, 0.276, 
  25210., 0.425, 0.04, 25.1, "people tested", "", "", "", "", 5547., "", "", 
  "", 94., 48.15, 5.930869*^7, 46.754, 27.3, 5.344, 3.053, 12294.876, 18.9, 
  200.38, 5.52, 8.1, 33.2, 43.993, 2.32, 64.13, 0.709}, 
 {"ZAF", "Africa", "South Africa", "2021-04-04", 1.551964*^6, 463., 933.286, 
  52987., 33., 46.286, 26167.565, 7.807, 15.736, 893.41, 0.556, 0.78, 0.85, 
  "", "", "", "", "", "", "", "", 12117., 9.968203*^6, 168.073, 0.204, 
  23476., 0.396, 0.04, 25.2, "people tested", "", "", "", "", 5067., "", "", 
  "", 85., 48.15, 5.930869*^7, 46.754, 27.3, 5.344, 3.053, 12294.876, 18.9, 
  200.38, 5.52, 8.1, 33.2, 43.993, 2.32, 64.13, 0.709}, 
 {"ZAF", "Africa", "South Africa", "2021-04-05", 1.552416*^6, 452., 919.571, 
  52995., 8., 40.714, 26175.186, 7.621, 15.505, 893.545, 0.135, 0.686, 0.87, 
  "", "", "", "", "", "", "", "", 11091., 9.979294*^6, 168.26, 0.187, 22757., 
  0.384, 0.04, 24.7, "people tested", "", "", "", "", 4587., "", "", "", 77., 
  48.15, 5.930869*^7, 46.754, 27.3, 5.344, 3.053, 12294.876, 18.9, 200.38, 
  5.52, 8.1, 33.2, 43.993, 2.32, 64.13, 0.709}, 
 {"ZAF", "Africa", "South Africa", "2021-04-06", 1.552853*^6, 437., 874., 
  53032., 37., 34.857, 26182.554, 7.368, 14.736, 894.169, 0.624, 0.588, 0.9, 
  "", "", "", "", "", "", "", "", 16137., 9.995431*^6, 168.532, 0.272, 
  21514., 0.363, 0.041, 24.6, "people tested", 272438., 272438., 272438., "", 
  2962., 0.46, 0.46, 0.46, 50., 47.22, 5.930869*^7, 46.754, 27.3, 5.344, 
  3.053, 12294.876, 18.9, 200.38, 5.52, 8.1, 33.2, 43.993, 2.32, 64.13, 
  0.709}, {"ZAF", "Africa", "South Africa", "2021-04-07", 1.553609*^6, 756., 
  778.857, 53111., 79., 37.857, 26195.301, 12.747, 13.132, 895.501, 1.332, 
  0.638, 0.94, "", "", "", "", "", "", "", "", 24594., 1.0020025*^7, 168.947, 
  0.415, 20097., 0.339, 0.039, 25.8, "people tested", 278909., 278909., 
  278909., 6471., 2147., 0.47, 0.47, 0.47, 36., 47.22, 5.930869*^7, 46.754, 
  27.3, 5.344, 3.053, 12294.876, 18.9, 200.38, 5.52, 8.1, 33.2, 43.993, 2.32, 
  64.13, 0.709}, {"ZAF", "Africa", "South Africa", "2021-04-08", 1.554975*^6, 
  1366., 789.143, 53173., 62., 39.429, 26218.333, 23.032, 13.306, 896.547, 
  1.045, 0.665, 1.01, "", "", "", "", "", "", "", "", 35874., 1.0055899*^7, 
  169.552, 0.605, 20547., 0.346, 0.038, 26., "people tested", 283629., 
  283629., 283629., 4720., 2075., 0.48, 0.48, 0.48, 35., 47.22, 5.930869*^7, 
  46.754, 27.3, 5.344, 3.053, 12294.876, 18.9, 200.38, 5.52, 8.1, 33.2, 
  43.993, 2.32, 64.13, 0.709}, {"ZAF", "Africa", "South Africa", 
  "2021-04-09", 1.556242*^6, 1267., 788.286, 53226., 53., 40., 26239.696, 
  21.363, 13.291, 897.44, 0.894, 0.674, 1.06, "", "", "", "", "", "", "", "", 
  30560., 1.0086459*^7, 170.067, 0.515, 20966., 0.354, 0.038, 26.6, 
  "people tested", 288368., 288368., 288368., 4739., 2657., 0.49, 0.49, 0.49, 
  45., 47.22, 5.930869*^7, 46.754, 27.3, 5.344, 3.053, 12294.876, 18.9, 
  200.38, 5.52, 8.1, 33.2, 43.993, 2.32, 64.13, 0.709}, 
 {"ZAF", "Africa", "South Africa", "2021-04-10", 1.557527*^6, 1285., 860.857, 
  53256., 30., 43.143, 26261.362, 21.666, 14.515, 897.946, 0.506, 0.727, 
  1.09, "", "", "", "", "", "", "", "", 29464., 1.0115923*^7, 170.564, 0.497, 
  22834., 0.385, 0.038, 26.5, "people tested", 288406., 288406., 288406., 
  38., 2567., 0.49, 0.49, 0.49, 43., 47.22, 5.930869*^7, 46.754, 27.3, 5.344, 
  3.053, 12294.876, 18.9, 200.38, 5.52, 8.1, 33.2, 43.993, 2.32, 64.13, 
  0.709}, {"ZAF", "Africa", "South Africa", "2021-04-11", 1.558458*^6, 931., 
  927.714, 53322., 66., 47.857, 26277.06, 15.698, 15.642, 899.059, 1.113, 
  0.807, 1.1, "", "", "", "", "", "", "", "", 23013., 1.0138936*^7, 170.952, 
  0.388, 24390., 0.411, 0.038, 26.3, "people tested", "", "", "", "", 2570., 
  "", "", "", 43., 47.22, 5.930869*^7, 46.754, 27.3, 5.344, 3.053, 12294.876, 
  18.9, 200.38, 5.52, 8.1, 33.2, 43.993, 2.32, 64.13, 0.709}, 
 {"ZAF", "Africa", "South Africa", "2021-04-12", 1.559113*^6, 655., 956.714, 
  53356., 34., 51.571, 26288.104, 11.044, 16.131, 899.632, 0.573, 0.87, 1.11, 
  "", "", "", "", "", "", "", "", 16042., 1.0154978*^7, 171.222, 0.27, 
  25098., 0.423, 0.038, 26.2, "people tested", 289787., 289787., 289787., "", 
  2574., 0.49, 0.49, 0.49, 43., 47.22, 5.930869*^7, 46.754, 27.3, 5.344, 
  3.053, 12294.876, 18.9, 200.38, 5.52, 8.1, 33.2, 43.993, 2.32, 64.13, 
  0.709}, {"ZAF", "Africa", "South Africa", "2021-04-13", 1.55996*^6, 847., 
  1015.286, 53423., 67., 55.857, 26302.385, 14.281, 17.119, 900.762, 1.13, 
  0.942, 1.13, "", "", "", "", "", "", "", "", 26165., 1.0181143*^7, 171.664, 
  0.441, 26530., 0.447, 0.038, 26.1, "people tested", 292623., 292623., 
  292623., 2836., 2884., 0.49, 0.49, 0.49, 49., 47.22, 5.930869*^7, 46.754, 
  27.3, 5.344, 3.053, 12294.876, 18.9, 200.38, 5.52, 8.1, 33.2, 43.993, 2.32, 
  64.13, 0.709}, {"ZAF", "Africa", "South Africa", "2021-04-14", 1.561559*^6, 
  1599., 1135.714, 53498., 75., 55.286, 26329.346, 26.961, 19.149, 902.026, 
  1.265, 0.932, 1.14, "", "", "", "", "", "", "", "", 34971., 1.0216114*^7, 
  172.253, 0.59, 28013., 0.472, 0.041, 24.7, "people tested", "", "", "", "", 
  2012., "", "", "", 34., 47.22, 5.930869*^7, 46.754, 27.3, 5.344, 3.053, 
  12294.876, 18.9, 200.38, 5.52, 8.1, 33.2, 43.993, 2.32, 64.13, 0.709}, 
 {"ZAF", "Africa", "South Africa", "2021-04-15", 1.562931*^6, 1372., 
  1136.571, 53571., 73., 56.857, 26352.479, 23.133, 19.164, 903.257, 1.231, 
  0.959, 1.13, "", "", "", "", "", "", "", "", 43550., 1.0259664*^7, 172.988, 
  0.734, 29109., 0.491, 0.039, 25.6, "people tested", "", "", "", "", 1390., 
  "", "", "", 23., 47.22, 5.930869*^7, 46.754, 27.3, 5.344, 3.053, 12294.876, 
  18.9, 200.38, 5.52, 8.1, 33.2, 43.993, 2.32, 64.13, 0.709}, 
 {"ZAF", "Africa", "South Africa", "2021-04-16", 1.564355*^6, 1424., 1159., 
  53663., 92., 62.429, 26376.489, 24.01, 19.542, 904.808, 1.551, 1.053, 1.12, 
  "", "", "", "", "", "", "", "", 31600., 1.0291264*^7, 173.52, 0.533, 
  29258., 0.493, 0.04, 25.2, "people tested", "", "", "", "", 766., "", "", 
  "", 13., 47.22, 5.930869*^7, 46.754, 27.3, 5.344, 3.053, 12294.876, 18.9, 
  200.38, 5.52, 8.1, 33.2, 43.993, 2.32, 64.13, 0.709}, 
 {"ZAF", "Africa", "South Africa", "2021-04-17", 1.56568*^6, 1325., 1164.714, 
  53711., 48., 65., 26398.83, 22.341, 19.638, 905.618, 0.809, 1.096, 1.11, 
  "", "", "", "", "", "", "", "", 14377., 1.0305641*^7, 173.763, 0.242, 
  27103., 0.457, 0.043, 23.3, "people tested", "", "", "", "", 813., "", "", 
  "", 14., 47.22, 5.930869*^7, 46.754, 27.3, 5.344, 3.053, 12294.876, 18.9, 
  200.38, 5.52, 8.1, 33.2, 43.993, 2.32, 64.13, 0.709}, 
 {"ZAF", "Africa", "South Africa", "2021-04-18", 1.566769*^6, 1089., 
  1187.286, 53736., 25., 59.143, 26417.191, 18.362, 20.019, 906.039, 0.422, 
  0.997, 1.1, "", "", "", "", "", "", "", "", 31425., 1.0337066*^7, 174.293, 
  0.53, 28304., 0.477, 0.042, 23.8, "people tested", "", "", "", "", 767., 
  "", "", "", 13., 47.22, 5.930869*^7, 46.754, 27.3, 5.344, 3.053, 12294.876, 
  18.9, 200.38, 5.52, 8.1, 33.2, 43.993, 2.32, 64.13, 0.709}, 
 {"ZAF", "Africa", "South Africa", "2021-04-19", 1.567513*^6, 744., 1200., 
  53757., 21., 57.286, 26429.736, 12.545, 20.233, 906.393, 0.354, 0.966, 
  1.09, "", "", "", "", "", "", "", "", 18130., 1.0355196*^7, 174.598, 0.306, 
  28603., 0.482, 0.042, 23.8, "people tested", "", "", "", "", 721., "", "", 
  "", 12., 47.22, 5.930869*^7, 46.754, 27.3, 5.344, 3.053, 12294.876, 18.9, 
  200.38, 5.52, 8.1, 33.2, 43.993, 2.32, 64.13, 0.709}, 
 {"ZAF", "Africa", "South Africa", "2021-04-20", 1.568366*^6, 853., 1200.857, 
  53887., 130., 66.286, 26444.118, 14.382, 20.248, 908.585, 2.192, 1.118, 
  1.09, "", "", "", "", "", "", "", "", 23893., 1.0379089*^7, 175.001, 0.403, 
  28278., 0.477, 0.042, 23.5, "people tested", "", "", "", "", 369., "", "", 
  "", 6., 47.22, 5.930869*^7, 46.754, 27.3, 5.344, 3.053, 12294.876, 18.9, 
  200.38, 5.52, 8.1, 33.2, 43.993, 2.32, 64.13, 0.709}, 
 {"ZAF", "Africa", "South Africa", "2021-04-21", 1.569935*^6, 1569., 
  1196.571, 53940., 53., 63.143, 26470.573, 26.455, 20.175, 909.479, 0.894, 
  1.065, 1.09, "", "", "", "", "", "", "", "", 34091., 1.041318*^7, 175.576, 
  0.575, 28152., 0.475, 0.043, 23.5, "people tested", "", "", "", "", 369., 
  "", "", "", 6., 47.22, 5.930869*^7, 46.754, 27.3, 5.344, 3.053, 12294.876, 
  18.9, 200.38, 5.52, 8.1, 33.2, 43.993, 2.32, 64.13, 0.709}, 
 {"ZAF", "Africa", "South Africa", "2021-04-22", 1.571348*^6, 1413., 
  1202.429, 53995., 55., 60.571, 26494.397, 23.825, 20.274, 910.406, 0.927, 
  1.021, 1.08, "", "", "", "", "", "", "", "", 34493., 1.0447673*^7, 176.158, 
  0.582, 26858., 0.453, 0.045, 22.3, "people tested", "", "", "", "", 369., 
  "", "", "", 6., 47.22, 5.930869*^7, 46.754, 27.3, 5.344, 3.053, 12294.876, 
  18.9, 200.38, 5.52, 8.1, 33.2, 43.993, 2.32, 64.13, 0.709}, 
 {"ZAF", "Africa", "South Africa", "2021-04-23", 1.572985*^6, 1637., 
  1232.857, 54066., 71., 57.571, 26521.999, 27.601, 20.787, 911.603, 1.197, 
  0.971, 1.08, "", "", "", "", "", "", "", "", 33903., 1.0481576*^7, 176.729, 
  0.572, 27187., 0.458, 0.045, 22.1, "people tested", "", "", "", "", 369., 
  "", "", "", 6., 47.22, 5.930869*^7, 46.754, 27.3, 5.344, 3.053, 12294.876, 
  18.9, 200.38, 5.52, 8.1, 33.2, 43.993, 2.32, 64.13, 0.709}, 
 {"ZAF", "Africa", "South Africa", "2021-04-24", 1.57437*^6, 1385., 1241.429, 
  54125., 59., 59.143, 26545.351, 23.352, 20.932, 912.598, 0.995, 0.997, 
  1.07, "", "", "", "", "", "", "", "", 26934., 1.050851*^7, 177.183, 0.454, 
  28981., 0.489, 0.043, 23.3, "people tested", "", "", "", "", 369., "", "", 
  "", 6., 50.93, 5.930869*^7, 46.754, 27.3, 5.344, 3.053, 12294.876, 18.9, 
  200.38, 5.52, 8.1, 33.2, 43.993, 2.32, 64.13, 0.709}, 
 {"ZAF", "Africa", "South Africa", "2021-04-25", 1.575471*^6, 1101., 
  1243.143, 54148., 23., 58.857, 26563.915, 18.564, 20.961, 912.986, 0.388, 
  0.992, 1.06, "", "", "", "", "", "", "", "", 22469., 1.0530979*^7, 177.562, 
  0.379, 27702., 0.467, 0.045, 22.3, "people tested", "", "", "", "", 369., 
  "", "", "", 6., 50.93, 5.930869*^7, 46.754, 27.3, 5.344, 3.053, 12294.876, 
  18.9, 200.38, 5.52, 8.1, 33.2, 43.993, 2.32, 64.13, 0.709}, 
 {"ZAF", "Africa", "South Africa", "2021-04-26", 1.57632*^6, 849., 1258.143, 
  54186., 38., 61.286, 26578.23, 14.315, 21.213, 913.627, 0.641, 1.033, 1.05, 
  "", "", "", "", "", "", "", "", 14838., 1.0545817*^7, 177.812, 0.25, 
  27232., 0.459, 0.046, 21.6, "people tested", "", "", "", "", 369., "", "", 
  "", 6., 50.93, 5.930869*^7, 46.754, 27.3, 5.344, 3.053, 12294.876, 18.9, 
  200.38, 5.52, 8.1, 33.2, 43.993, 2.32, 64.13, 0.709}, 
 {"ZAF", "Africa", "South Africa", "2021-04-27", 1.5772*^6, 880., 1262., 
  54237., 51., 50., 26593.068, 14.838, 21.279, 914.487, 0.86, 0.843, 1.04, 
  "", "", "", "", "", "", "", "", 21776., 1.0567593*^7, 178.18, 0.367, 
  26929., 0.454, 0.047, 21.3, "people tested", "", "", "", "", 369., "", "", 
  "", 6., 50.93, 5.930869*^7, 46.754, 27.3, 5.344, 3.053, 12294.876, 18.9, 
  200.38, 5.52, 8.1, 33.2, 43.993, 2.32, 64.13, 0.709}, 
 {"ZAF", "Africa", "South Africa", "2021-04-28", 1.57845*^6, 1250., 1216.429, 
  54285., 48., 49.286, 26614.144, 21.076, 20.51, 915.296, 0.809, 0.831, 1.02, 
  "", "", "", "", "", "", "", "", 22514., 1.0590107*^7, 178.559, 0.38, 
  25275., 0.426, 0.048, 20.8, "people tested", 298153., 298153., 298153., "", 
  369., 0.5, 0.5, 0.5, 6., 50.93, 5.930869*^7, 46.754, 27.3, 5.344, 3.053, 
  12294.876, 18.9, 200.38, 5.52, 8.1, 33.2, 43.993, 2.32, 64.13, 0.709}, 
 {"ZAF", "Africa", "South Africa", "2021-04-29", 1.579536*^6, 1086., 
  1169.714, 54331., 46., 48., 26632.455, 18.311, 19.722, 916.071, 0.776, 
  0.809, 1.04, "", "", "", "", "", "", "", "", 34923., 1.062503*^7, 179.148, 
  0.589, 25337., 0.427, 0.046, 21.7, "people tested", 307591., 307591., 
  307591., 9438., 1664., 0.52, 0.52, 0.52, 28., 50.93, 5.930869*^7, 46.754, 
  27.3, 5.344, 3.053, 12294.876, 18.9, 200.38, 5.52, 8.1, 33.2, 43.993, 2.32, 
  64.13, 0.709}, {"ZAF", "Africa", "South Africa", "2021-04-30", 1.58121*^6, 
  1674., 1175., 54350., 19., 40.571, 26660.68, 28.225, 19.812, 916.392, 0.32, 
  0.684, 1.1, "", "", "", "", "", "", "", "", 29840., 1.065487*^7, 179.651, 
  0.503, 24756., 0.417, 0.047, 21.1, "people tested", 317656., 317656., 
  317656., 10065., 3049., 0.54, 0.54, 0.54, 51., 50.93, 5.930869*^7, 46.754, 
  27.3, 5.344, 3.053, 12294.876, 18.9, 200.38, 5.52, 8.1, 33.2, 43.993, 2.32, 
  64.13, 0.709}, {"ZAF", "Africa", "South Africa", "2021-05-01", 1.582842*^6, 
  1632., 1210.286, 54406., 56., 40.143, 26688.197, 27.517, 20.407, 917.336, 
  0.944, 0.677, 1.14, "", "", "", "", "", "", "", "", 27957., 1.0682827*^7, 
  180.122, 0.471, 24902., 0.42, 0.049, 20.6, "people tested", 318670., 
  318670., 318670., 1014., 3142., 0.54, 0.54, 0.54, 53., 50.93, 5.930869*^7, 
  46.754, 27.3, 5.344, 3.053, 12294.876, 18.9, 200.38, 5.52, 8.1, 33.2, 
  43.993, 2.32, 64.13, 0.709}, {"ZAF", "Africa", "South Africa", 
  "2021-05-02", 1.584064*^6, 1222., 1227.571, 54417., 11., 38.429, 26708.801, 
  20.604, 20.698, 917.522, 0.185, 0.648, 1.15, "", "", "", "", "", "", "", 
  "", 16194., 1.0699021*^7, 180.396, 0.273, 24006., 0.405, 0.051, 19.6, 
  "people tested", "", "", "", "", 3834., "", "", "", 65., 50.93, 
  5.930869*^7, 46.754, 27.3, 5.344, 3.053, 12294.876, 18.9, 200.38, 5.52, 
  8.1, 33.2, 43.993, 2.32, 64.13, 0.709}, {"ZAF", "Africa", "South Africa", 
  "2021-05-03", 1.584961*^6, 897., 1234.429, 54452., 35., 38., 26723.925, 
  15.124, 20.814, 918.112, 0.59, 0.641, 1.18, "", "", "", "", "", "", "", "", 
  16752., 1.0715773*^7, 180.678, 0.282, 24279., 0.409, 0.051, 19.7, 
  "people tested", 329098., 329098., 329098., "", 4526., 0.55, 0.55, 0.55, 
  76., 43.52, 5.930869*^7, 46.754, 27.3, 5.344, 3.053, 12294.876, 18.9, 
  200.38, 5.52, 8.1, 33.2, 43.993, 2.32, 64.13, 0.709}, 
 {"ZAF", "Africa", "South Africa", "2021-05-04", 1.586148*^6, 1187., 
  1278.286, 54511., 59., 39.143, 26743.939, 20.014, 21.553, 919.106, 0.995, 
  0.66, 1.22, "", "", "", "", "", "", "", "", 24040., 1.0739813*^7, 181.083, 
  0.405, 24603., 0.415, 0.052, 19.2, "people tested", 353181., 353181., 
  353181., 24083., 7914., 0.6, 0.6, 0.6, 133., 43.52, 5.930869*^7, 46.754, 
  27.3, 5.344, 3.053, 12294.876, 18.9, 200.38, 5.52, 8.1, 33.2, 43.993, 2.32, 
  64.13, 0.709}, {"ZAF", "Africa", "South Africa", "2021-05-05", 1.588221*^6, 
  2073., 1395.857, 54557., 46., 38.857, 26778.892, 34.953, 23.535, 919.882, 
  0.776, 0.655, 1.24, "", "", "", "", "", "", "", "", 33414., 1.0773227*^7, 
  181.647, 0.563, 26160., 0.441, 0.053, 18.7, "people tested", 366101., 
  366101., 366101., 12920., 9707., 0.62, 0.62, 0.62, 164., 43.52, 
  5.930869*^7, 46.754, 27.3, 5.344, 3.053, 12294.876, 18.9, 200.38, 5.52, 
  8.1, 33.2, 43.993, 2.32, 64.13, 0.709}, {"ZAF", "Africa", "South Africa", 
  "2021-05-06", 1.59037*^6, 2149., 1547.714, 54620., 63., 41.286, 26815.126, 
  36.234, 26.096, 920.944, 1.062, 0.696, 1.26, "", "", "", "", "", "", "", 
  "", 32577., 1.0805804*^7, 182.196, 0.549, 25825., 0.435, 0.06, 16.7, 
  "people tested", "", "", "", "", 9435., "", "", "", 159., 43.52, 
  5.930869*^7, 46.754, 27.3, 5.344, 3.053, 12294.876, 18.9, 200.38, 5.52, 
  8.1, 33.2, 43.993, 2.32, 64.13, 0.709}, {"ZAF", "Africa", "South Africa", 
  "2021-05-07", 1.592626*^6, 2256., 1630.857, 54687., 67., 48.143, 26853.164, 
  38.038, 27.498, 922.074, 1.13, 0.812, 1.27, "", "", "", "", "", "", "", "", 
  25934., 1.0831738*^7, 182.633, 0.437, 25267., 0.426, 0.065, 15.5, 
  "people tested", 381171., 381171., 381171., "", 9074., 0.64, 0.64, 0.64, 
  153., 43.52, 5.930869*^7, 46.754, 27.3, 5.344, 3.053, 12294.876, 18.9, 
  200.38, 5.52, 8.1, 33.2, 43.993, 2.32, 64.13, 0.709}, 
 {"ZAF", "Africa", "South Africa", "2021-05-08", 1.592626*^6, 0., 1397.714, 
  54687., 0., 40.143, 26853.164, 0., 23.567, 922.074, 0., 0.677, 1.28, "", 
  "", "", "", "", "", "", "", 29873., 1.0861611*^7, 183.137, 0.504, 25541., 
  0.431, 0.055, 18.3, "people tested", 382480., 382480., 382480., 1309., 
  9116., 0.64, 0.64, 0.64, 154., 43.52, 5.930869*^7, 46.754, 27.3, 5.344, 
  3.053, 12294.876, 18.9, 200.38, 5.52, 8.1, 33.2, 43.993, 2.32, 64.13, 
  0.709}, {"ZAF", "Africa", "South Africa", "2021-05-09", 1.596595*^6, 3969., 
  1790.143, 54735., 48., 45.429, 26920.085, 66.921, 30.183, 922.883, 0.809, 
  0.766, 1.4, "", "", "", "", "", "", "", "", 26098., 1.0887709*^7, 183.577, 
  0.44, 26955., 0.454, 0.066, 15.1, "people tested", "", "", "", "", 9282., 
  "", "", "", 157., 43.52, 5.930869*^7, 46.754, 27.3, 5.344, 3.053, 
  12294.876, 18.9, 200.38, 5.52, 8.1, 33.2, 43.993, 2.32, 64.13, 0.709}, 
 {"ZAF", "Africa", "South Africa", "2021-05-10", 1.597724*^6, 1129., 
  1823.286, 54825., 90., 53.286, 26939.121, 19.036, 30.742, 924.401, 1.517, 
  0.898, 1.36, "", "", "", "", "", "", "", "", 18311., 1.090602*^7, 183.886, 
  0.309, 27178., 0.458, 0.067, 14.9, "people tested", 395230., 395230., 
  395230., "", 9447., 0.67, 0.67, 0.67, 159., 43.52, 5.930869*^7, 46.754, 
  27.3, 5.344, 3.053, 12294.876, 18.9, 200.38, 5.52, 8.1, 33.2, 43.993, 2.32, 
  64.13, 0.709}, {"ZAF", "Africa", "South Africa", "2021-05-11", 1.599272*^6, 
  1548., 1874.857, 54896., 71., 55., 26965.222, 26.101, 31.612, 925.598, 
  1.197, 0.927, 1.36, "", "", "", "", "", "", "", "", 25886., 1.0931906*^7, 
  184.322, 0.436, 27442., 0.463, 0.068, 14.6, "people tested", 414372., 
  414372., 414372., 19142., 8742., 0.7, 0.7, 0.7, 147., 43.52, 5.930869*^7, 
  46.754, 27.3, 5.344, 3.053, 12294.876, 18.9, 200.38, 5.52, 8.1, 33.2, 
  43.993, 2.32, 64.13, 0.709}, {"ZAF", "Africa", "South Africa", 
  "2021-05-12", 1.602031*^6, 2759., 1972.857, 54968., 72., 58.714, 27011.741, 
  46.519, 33.264, 926.812, 1.214, 0.99, 1.35, "", "", "", "", "", "", "", "", 
  37020., 1.0968926*^7, 184.946, 0.624, 27957., 0.471, 0.071, 14.2, 
  "people tested", 430730., 430730., 430730., 16358., 9233., 0.73, 0.73, 
  0.73, 156., 43.52, 5.930869*^7, 46.754, 27.3, 5.344, 3.053, 12294.876, 
  18.9, 200.38, 5.52, 8.1, 33.2, 43.993, 2.32, 64.13, 0.709}, 
 {"ZAF", "Africa", "South Africa", "2021-05-13", 1.605252*^6, 3221., 2126., 
  55012., 44., 56., 27066.051, 54.309, 35.846, 927.554, 0.742, 0.944, 1.36, 
  "", "", "", "", "", "", "", "", 42073., 1.1010999*^7, 185.656, 0.709, 
  29314., 0.494, 0.073, 13.8, "people tested", 455169., 455169., 455169., 
  24439., 11648., 0.77, 0.77, 0.77, 196., 43.52, 5.930869*^7, 46.754, 27.3, 
  5.344, 3.053, 12294.876, 18.9, 200.38, 5.52, 8.1, 33.2, 43.993, 2.32, 
  64.13, 0.709}, {"ZAF", "Africa", "South Africa", "2021-05-14", 1.608393*^6, 
  3141., 2252.429, 55124., 112., 62.429, 27119.011, 52.96, 37.978, 929.442, 
  1.888, 1.053, 1.34, "", "", "", "", "", "", "", "", 41994., 1.1052993*^7, 
  186.364, 0.708, 31608., 0.533, 0.071, 14., "people tested", 474318., "", 
  "", 19149., 13307., 0.8, "", "", 224., 43.52, 5.930869*^7, 46.754, 27.3, 
  5.344, 3.053, 12294.876, 18.9, 200.38, 5.52, 8.1, 33.2, 43.993, 2.32, 
  64.13, 0.709}, {"ZAF", "Africa", "South Africa", "2021-05-15", 1.611143*^6, 
  2750., 2645.286, 55183., 59., 70.857, 27165.378, 46.368, 44.602, 930.437, 
  0.995, 1.195, 1.33, "", "", "", "", "", "", "", "", 34512., 1.1087505*^7, 
  186.946, 0.582, 32271., 0.544, 0.082, 12.2, "people tested", 478452., "", 
  "", 4134., 13710., 0.81, "", "", 231., 43.52, 5.930869*^7, 46.754, 27.3, 
  5.344, 3.053, 12294.876, 18.9, 200.38, 5.52, 8.1, 33.2, 43.993, 2.32, 
  64.13, 0.709}, {"ZAF", "Africa", "South Africa", "2021-05-16", 1.613728*^6, 
  2585., 2447.571, 55210., 27., 67.857, 27208.964, 43.586, 41.268, 930.892, 
  0.455, 1.144, 1.29, "", "", "", "", "", "", "", "", 27543., 1.1115048*^7, 
  187.41, 0.464, 32477., 0.548, 0.075, 13.3, "people tested", 478733., "", 
  "", 281., 12840., 0.81, "", "", 216., 43.52, 5.930869*^7, 46.754, 27.3, 
  5.344, 3.053, 12294.876, 18.9, 200.38, 5.52, 8.1, 33.2, 43.993, 2.32, 
  64.13, 0.709}, {"ZAF", "Africa", "South Africa", "2021-05-17", 1.615485*^6, 
  1757., 2537.286, 55260., 50., 62.143, 27238.588, 29.625, 42.781, 931.735, 
  0.843, 1.048, 1.28, "", "", "", "", "", "", "", "", 19505., 1.1134553*^7, 
  187.739, 0.329, 32648., 0.55, 0.078, 12.9, "people tested", "", "", "", "", 
  14815., "", "", "", 250., 39.81, 5.930869*^7, 46.754, 27.3, 5.344, 3.053, 
  12294.876, 18.9, 200.38, 5.52, 8.1, 33.2, 43.993, 2.32, 64.13, 0.709}, 
 {"ZAF", "Africa", "South Africa", "2021-05-18", 1.61784*^6, 2355., 2652.571, 
  55340., 80., 63.429, 27278.296, 39.708, 44.725, 933.084, 1.349, 1.069, 
  1.28, "", "", "", "", "", "", "", "", 32397., 1.116695*^7, 188.285, 0.546, 
  33578., 0.566, 0.079, 12.7, "people tested", 519139., "", "", "", 14967., 
  0.88, "", "", 252., 39.81, 5.930869*^7, 46.754, 27.3, 5.344, 3.053, 
  12294.876, 18.9, 200.38, 5.52, 8.1, 33.2, 43.993, 2.32, 64.13, 0.709}, 
 {"ZAF", "Africa", "South Africa", "2021-05-19", 1.621362*^6, 3522., 
  2761.571, 55507., 167., 77., 27337.68, 59.384, 46.563, 935.9, 2.816, 1.298, 
  1.26, "", "", "", "", "", "", "", "", 40355., 1.1207305*^7, 188.966, 0.68, 
  34054., 0.574, 0.081, 12.3, "people tested", 558170., "", "", 39031., 
  18206., 0.94, "", "", 307., 39.81, 5.930869*^7, 46.754, 27.3, 5.344, 3.053, 
  12294.876, 18.9, 200.38, 5.52, 8.1, 33.2, 43.993, 2.32, 64.13, 0.709}, 
 {"ZAF", "Africa", "South Africa", "2021-05-20", 1.625003*^6, 3641., 
  2821.571, 55568., 61., 79.429, 27399.071, 61.391, 47.574, 936.928, 1.029, 
  1.339, 1.26, "", "", "", "", "", "", "", "", 39612., 1.1246917*^7, 189.634, 
  0.668, 33703., 0.568, 0.084, 11.9, "people tested", 597406., "", "", 
  39236., 20320., 1.01, "", "", 343., 39.81, 5.930869*^7, 46.754, 27.3, 
  5.344, 3.053, 12294.876, 18.9, 200.38, 5.52, 8.1, 33.2, 43.993, 2.32, 
  64.13, 0.709}, {"ZAF", "Africa", "South Africa", "2021-05-21", 1.628335*^6, 
  3332., 2848.857, 55719., 151., 85., 27455.251, 56.181, 48.034, 939.474, 
  2.546, 1.433, 1.27, "", "", "", "", "", "", "", "", 34903., 1.128182*^7, 
  190.222, 0.588, 32690., 0.551, 0.087, 11.5, "people tested", 642382., "", 
  "", 44976., 24009., 1.08, "", "", 405., 39.81, 5.930869*^7, 46.754, 27.3, 
  5.344, 3.053, 12294.876, 18.9, 200.38, 5.52, 8.1, 33.2, 43.993, 2.32, 
  64.13, 0.709}, {"ZAF", "Africa", "South Africa", "2021-05-22", 1.632571*^6, 
  4236., 3061.143, 55772., 53., 84.143, 27526.674, 71.423, 51.614, 940.368, 
  0.894, 1.419, 1.28, "", "", "", "", "", "", "", "", 43755., 1.1325575*^7, 
  190.96, 0.738, 34010., 0.573, 0.09, 11.1, "people tested", 642946., 
  642946., 480665., 564., 23499., 1.08, 1.08, 0.81, 396., 39.81, 5.930869*^7, 
  46.754, 27.3, 5.344, 3.053, 12294.876, 18.9, 200.38, 5.52, 8.1, 33.2, 
  43.993, 2.32, 64.13, 0.709}, {"ZAF", "Africa", "South Africa", 
  "2021-05-23", 1.635465*^6, 2894., 3105.286, 55802., 30., 84.571, 27575.47, 
  48.796, 52.358, 940.874, 0.506, 1.426, 1.26, "", "", "", "", "", "", "", 
  "", 29355., 1.135493*^7, 191.455, 0.495, 34269., 0.578, 0.091, 11., 
  "people tested", 647983., "", "", 5037., 24179., 1.09, "", "", 408., 39.81, 
  5.930869*^7, 46.754, 27.3, 5.344, 3.053, 12294.876, 18.9, 200.38, 5.52, 
  8.1, 33.2, 43.993, 2.32, 64.13, 0.709}, {"ZAF", "Africa", "South Africa", 
  "2021-05-24", 1.637848*^6, 2383., 3194.714, 55874., 72., 87.714, 27615.65, 
  40.18, 53.866, 942.088, 1.214, 1.479, 1.24, "", "", "", "", "", "", "", "", 
  23352., 1.1378282*^7, 191.848, 0.394, 34818., 0.587, 0.092, 10.9, 
  "people tested", 651628., "", "", 3645., 21813., 1.1, "", "", 368., 25., 
  5.930869*^7, 46.754, 27.3, 5.344, 3.053, 12294.876, 18.9, 200.38, 5.52, 
  8.1, 33.2, 43.993, 2.32, 64.13, 0.709}, {"ZAF", "Africa", "South Africa", 
  "2021-05-25", 1.637848*^6, 0., 2858.286, 55976., 102., 90.857, 27615.65, 
  0., 48.193, 943.808, 1.72, 1.532, 1.26, "", "", "", "", "", "", "", "", 
  28026., 1.1406308*^7, 192.321, 0.473, 34194., 0.577, 0.084, 12., 
  "people tested", 700904., "", "", 49276., 25966., 1.18, "", "", 438., 25., 
  5.930869*^7, 46.754, 27.3, 5.344, 3.053, 12294.876, 18.9, 200.38, 5.52, 
  8.1, 33.2, 43.993, 2.32, 64.13, 0.709}, {"ZAF", "Africa", "South Africa", 
  "2021-05-26", 1.645555*^6, 7707., 3456.143, 56077., 101., 81.429, 
  27745.597, 129.947, 58.274, 945.511, 1.703, 1.373, 1.35, "", "", "", "", 
  "", "", "", "", 45877., 1.1452185*^7, 193.095, 0.774, 34983., 0.59, 0.099, 
  10.1, "people tested", "", "", "", "", 27464., "", "", "", 463., 25., 
  5.930869*^7, 46.754, 27.3, 5.344, 3.053, 12294.876, 18.9, 200.38, 5.52, 
  8.1, 33.2, 43.993, 2.32, 64.13, 0.709}, {"ZAF", "Africa", "South Africa", 
  "2021-05-27", 1.649977*^6, 4422., 3567.714, 56170., 93., 86., 27820.156, 
  74.559, 60.155, 947.079, 1.568, 1.45, 1.31, "", "", "", "", "", "", "", "", 
  43442., 1.1495627*^7, 193.827, 0.732, 35530., 0.599, 0.1, 10., 
  "people tested", "", "", "", "", 28932., "", "", "", 488., 25., 
  5.930869*^7, 46.754, 27.3, 5.344, 3.053, 12294.876, 18.9, 200.38, 5.52, 
  8.1, 33.2, 43.993, 2.32, 64.13, 0.709}, {"ZAF", "Africa", "South Africa", 
  "2021-05-28", 1.654551*^6, 4574., 3745.143, 56293., 123., 82., 27897.278, 
  77.122, 63.147, 949.153, 2.074, 1.383, 1.28, "", "", "", "", "", "", "", 
  "", 39802., 1.1535429*^7, 194.498, 0.671, 36230., 0.611, 0.103, 9.7, 
  "people tested", "", "", "", "", 29580., "", "", "", 499., 25., 
  5.930869*^7, 46.754, 27.3, 5.344, 3.053, 12294.876, 18.9, 200.38, 5.52, 
  8.1, 33.2, 43.993, 2.32, 64.13, 0.709}, {"ZAF", "Africa", "South Africa", 
  "2021-05-29", 1.65907*^6, 4519., 3785.571, 56363., 70., 84.429, 27973.472, 
  76.195, 63.828, 950.333, 1.18, 1.424, 1.26, "", "", "", "", "", "", "", "", 
  39618., 1.1575047*^7, 195.166, 0.668, 35639., 0.601, 0.106, 9.4, 
  "people tested", 898955., "", "", "", 36573., 1.52, "", "", 617., 25., 
  5.930869*^7, 46.754, 27.3, 5.344, 3.053, 12294.876, 18.9, 200.38, 5.52, 
  8.1, 33.2, 43.993, 2.32, 64.13, 0.709}, {"ZAF", "Africa", "South Africa", 
  "2021-05-30", 1.65907*^6, 0., 3372.143, 56363., 0., 80.143, 27973.472, 0., 
  56.857, 950.333, 0., 1.351, 1.25, "", "", "", "", "", "", "", "", 31523., 
  1.160657*^7, 195.698, 0.532, 35949., 0.606, 0.094, 10.7, "people tested", 
  963876., "", "", 64921., 45128., 1.63, "", "", 761., 25., 5.930869*^7, 
  46.754, 27.3, 5.344, 3.053, 12294.876, 18.9, 200.38, 5.52, 8.1, 33.2, 
  43.993, 2.32, 64.13, 0.709}, {"ZAF", "Africa", "South Africa", 
  "2021-05-31", 1.665617*^6, 6547., 3967., 56506., 143., 90.286, 28083.861, 
  110.389, 66.887, 952.744, 2.411, 1.522, 1.32, "", "", "", "", "", "", "", 
  "", 24669., 1.1631239*^7, 196.114, 0.416, 36137., 0.609, 0.11, 9.1, 
  "people tested", 970488., "", "", 6612., 45551., 1.64, "", "", 768., 25., 
  5.930869*^7, 46.754, 27.3, 5.344, 3.053, 12294.876, 18.9, 200.38, 5.52, 
  8.1, 33.2, 43.993, 2.32, 64.13, 0.709}, {"ZAF", "Africa", "South Africa", 
  "2021-06-01", 1.669231*^6, 3614., 4483.286, 56601., 95., 89.286, 28144.796, 
  60.935, 75.592, 954.346, 1.602, 1.505, 1.32, "", "", "", "", "", "", "", 
  "", 36677., 1.1667916*^7, 196.732, 0.618, 37373., 0.63, 0.12, 8.3, 
  "people tested", 1.045104*^6, "", "", 74616., 49171., 1.76, "", "", 829., 
  "", 5.930869*^7, 46.754, 27.3, 5.344, 3.053, 12294.876, 18.9, 200.38, 5.52, 
  8.1, 33.2, 43.993, 2.32, 64.13, 0.709}, {"ZAF", "Africa", "South Africa", 
  "2021-06-02", 1.675013*^6, 5782., 4208.286, 56711., 110., 90.571, 
  28242.286, 97.49, 70.956, 956.201, 1.855, 1.527, 1.28, "", "", "", "", "", 
  "", "", "", 45484., 1.17134*^7, 197.499, 0.767, 37316., 0.629, 0.113, 8.9, 
  "people tested", 1.117569*^6, "", "", 72465., 52450., 1.88, "", "", 884., 
  "", 5.930869*^7, 46.754, 27.3, 5.344, 3.053, 12294.876, 18.9, 200.38, 5.52, 
  8.1, 33.2, 43.993, 2.32, 64.13, 0.709}, {"ZAF", "Africa", "South Africa", 
  "2021-06-03", 1.680373*^6, 5360., 4342.286, 56765., 54., 85., 28332.661, 
  90.375, 73.215, 957.111, 0.91, 1.433, 1.28, "", "", "", "", "", "", "", "", 
  43776., 1.1757176*^7, 198.237, 0.738, 37364., 0.63, 0.116, 8.6, 
  "people tested", 1.193352*^6, "", "", 75783., 56203., 2.01, "", "", 948., 
  "", 5.930869*^7, 46.754, 27.3, 5.344, 3.053, 12294.876, 18.9, 200.38, 5.52, 
  8.1, 33.2, 43.993, 2.32, 64.13, 0.709}, {"ZAF", "Africa", "South Africa", 
  "2021-06-04", 1.686041*^6, 5668., 4498.571, 56832., 67., 77., 28428.229, 
  95.568, 75.85, 958.241, 1.13, 1.298, 1.29, "", "", "", "", "", "", "", "", 
  43137., 1.1800313*^7, 198.964, 0.727, 37841., 0.638, 0.119, 8.4, 
  "people tested", 1.266893*^6, "", "", 73541., 59636., 2.14, "", "", 1006., 
  "", 5.930869*^7, 46.754, 27.3, 5.344, 3.053, 12294.876, 18.9, 200.38, 5.52, 
  8.1, 33.2, 43.993, 2.32, 64.13, 0.709}, {"ZAF", "Africa", "South Africa", 
  "2021-06-05", 1.691491*^6, 5450., 4631.571, 56929., 97., 80.857, 28520.121, 
  91.892, 78.093, 959.876, 1.636, 1.363, 1.3, "", "", "", "", "", "", "", "", 
  40460., 1.1840773*^7, 199.647, 0.682, 37961., 0.64, 0.122, 8.2, 
  "people tested", 1.336547*^6, "", "", 69654., 62513., 2.25, "", "", 1054., 
  "", 5.930869*^7, 46.754, 27.3, 5.344, 3.053, 12294.876, 18.9, 200.38, 5.52, 
  8.1, 33.2, 43.993, 2.32, 64.13, 0.709}, {"ZAF", "Africa", "South Africa", 
  "2021-06-06", 1.696564*^6, 5073., 5356.286, 56974., 45., 87.286, 28605.656, 
  85.536, 90.312, 960.635, 0.759, 1.472, 1.33, "", "", "", "", "", "", "", 
  "", 35821., 1.1876594*^7, 200.25, 0.604, 38575., 0.65, 0.139, 7.2, 
  "people tested", 1.343433*^6, "", "", 6886., 54222., 2.27, "", "", 914., 
  "", 5.930869*^7, 46.754, 27.3, 5.344, 3.053, 12294.876, 18.9, 200.38, 5.52, 
  8.1, 33.2, 43.993, 2.32, 64.13, 0.709}, {"ZAF", "Africa", "South Africa", 
  "2021-06-07", 1.699849*^6, 3285., 4890.286, 57063., 89., 79.571, 28661.044, 
  55.388, 82.455, 962.136, 1.501, 1.342, "", "", "", "", "", "", "", "", "", 
  23199., 1.1899793*^7, 200.642, 0.391, 38365., 0.647, 0.127, 7.8, 
  "people tested", 1.350245*^6, "", "", 6812., 54251., 2.28, "", "", 915., 
  "", 5.930869*^7, 46.754, 27.3, 5.344, 3.053, 12294.876, 18.9, 200.38, 5.52, 
  8.1, 33.2, 43.993, 2.32, 64.13, 0.709}, {"OWID_SAM", "", "South America", 
  "2020-02-22", "", 0., "", "", 0., "", "", 0., "", "", 0., "", "", "", "", 
  "", "", "", "", "", "", "", "", "", "", "", "", "", "", "", "", "", "", "", 
  "", "", "", "", "", "", 4.30759772*^8, "", "", "", "", "", "", "", "", "", 
  "", "", "", "", ""}, {"OWID_SAM", "", "South America", "2020-02-23", 2., 
  2., "", "", 0., "", 0.005, 0.005, "", "", 0., "", "", "", "", "", "", "", 
  "", "", "", "", "", "", "", "", "", "", "", "", "", "", "", "", "", "", "", 
  "", "", "", 4.30759772*^8, "", "", "", "", "", "", "", "", "", "", "", "", 
  "", ""}, {"OWID_SAM", "", "South America", "2020-02-24", 2., 0., "", "", 
  0., "", 0.005, 0., "", "", 0., "", "", "", "", "", "", "", "", "", "", "", 
  "", "", "", "", "", "", "", "", "", "", "", "", "", "", "", "", "", "", 
  4.30759772*^8, "", "", "", "", "", "", "", "", "", "", "", "", "", ""}, 
 {"OWID_SAM", "", "South America", "2020-02-25", 2., 0., "", "", 0., "", 
  0.005, 0., "", "", 0., "", "", "", "", "", "", "", "", "", "", "", "", "", 
  "", "", "", "", "", "", "", "", "", "", "", "", "", "", "", "", 
  4.30759772*^8, "", "", "", "", "", "", "", "", "", "", "", "", "", ""}, 
 {"OWID_SAM", "", "South America", "2020-02-26", 3., 1., "", "", 0., "", 
  0.007, 0.002, "", "", 0., "", "", "", "", "", "", "", "", "", "", "", "", 
  "", "", "", "", "", "", "", "", "", "", "", "", "", "", "", "", "", 
  4.30759772*^8, "", "", "", "", "", "", "", "", "", "", "", "", "", ""}, 
 {"OWID_SAM", "", "South America", "2020-02-27", 3., 0., "", "", 0., "", 
  0.007, 0., "", "", 0., "", "", "", "", "", "", "", "", "", "", "", "", "", 
  "", "", "", "", "", "", "", "", "", "", "", "", "", "", "", "", 
  4.30759772*^8, "", "", "", "", "", "", "", "", "", "", "", "", "", ""}, 
 {"OWID_SAM", "", "South America", "2020-02-28", 3., 0., 0.429, "", 0., 0., 
  0.007, 0., 0.001, "", 0., 0., "", "", "", "", "", "", "", "", "", "", "", 
  "", "", "", "", "", "", "", "", "", "", "", "", "", "", "", "", "", 
  4.30759772*^8, "", "", "", "", "", "", "", "", "", "", "", "", "", ""}, 
 {"OWID_SAM", "", "South America", "2020-02-29", 4., 1., 0.571, "", 0., 0., 
  0.009, 0.002, 0.001, "", 0., 0., "", "", "", "", "", "", "", "", "", "", 
  "", "", "", "", "", "", "", "", "", "", "", "", "", "", "", "", "", "", 
  4.30759772*^8, "", "", "", "", "", "", "", "", "", "", "", "", "", ""}, 
 {"OWID_SAM", "", "South America", "2020-03-01", 17., 13., 2.143, "", 0., 0., 
  0.039, 0.03, 0.005, "", 0., 0., "", "", "", "", "", "", "", "", "", "", "", 
  "", "", "", "", "", "", "", "", "", "", "", "", "", "", "", "", "", 
  4.30759772*^8, "", "", "", "", "", "", "", "", "", "", "", "", "", ""}, 
 {"OWID_SAM", "", "South America", "2020-03-02", 17., 0., 2.143, "", 0., 0., 
  0.039, 0., 0.005, "", 0., 0., "", "", "", "", "", "", "", "", "", "", "", 
  "", "", "", "", "", "", "", "", "", "", "", "", "", "", "", "", "", 
  4.30759772*^8, "", "", "", "", "", "", "", "", "", "", "", "", "", ""}, 
 {"OWID_SAM", "", "South America", "2020-03-03", 20., 3., 2.571, "", 0., 0., 
  0.046, 0.007, 0.006, "", 0., 0., "", "", "", "", "", "", "", "", "", "", 
  "", "", "", "", "", "", "", "", "", "", "", "", "", "", "", "", "", "", 
  4.30759772*^8, "", "", "", "", "", "", "", "", "", "", "", "", "", ""}, 
 {"OWID_SAM", "", "South America", "2020-03-04", 25., 5., 3.143, "", 0., 0., 
  0.058, 0.012, 0.007, "", 0., 0., "", "", "", "", "", "", "", "", "", "", 
  "", "", "", "", "", "", "", "", "", "", "", "", "", "", "", "", "", "", 
  4.30759772*^8, "", "", "", "", "", "", "", "", "", "", "", "", "", ""}, 
 {"OWID_SAM", "", "South America", "2020-03-05", 31., 6., 4., "", 0., 0., 
  0.072, 0.014, 0.009, "", 0., 0., "", "", "", "", "", "", "", "", "", "", 
  "", "", "", "", "", "", "", "", "", "", "", "", "", "", "", "", "", "", 
  4.30759772*^8, "", "", "", "", "", "", "", "", "", "", "", "", "", ""}, 
 {"OWID_SAM", "", "South America", "2020-03-06", 43., 12., 5.714, 1., 1., 
  0.143, 0.1, 0.028, 0.013, 0.002, 0.002, 0., "", "", "", "", "", "", "", "", 
  "", "", "", "", "", "", "", "", "", "", "", "", "", "", "", "", "", "", "", 
  "", 4.30759772*^8, "", "", "", "", "", "", "", "", "", "", "", "", "", ""}, 
 {"OWID_SAM", "", "South America", "2020-03-07", 49., 6., 6.429, 1., 0., 
  0.143, 0.114, 0.014, 0.015, 0.002, 0., 0., "", "", "", "", "", "", "", "", 
  "", "", "", "", "", "", "", "", "", "", "", "", "", "", "", "", "", "", "", 
  "", 4.30759772*^8, "", "", "", "", "", "", "", "", "", "", "", "", "", ""}, 
 {"OWID_SAM", "", "South America", "2020-03-08", 74., 25., 8.143, 3., 2., 
  0.429, 0.172, 0.058, 0.019, 0.007, 0.005, 0.001, "", "", "", "", "", "", 
  "", "", "", "", "", "", "", "", "", "", "", "", "", "", "", "", "", "", "", 
  "", "", "", 4.30759772*^8, "", "", "", "", "", "", "", "", "", "", "", "", 
  "", ""}, {"OWID_SAM", "", "South America", "2020-03-09", 81., 7., 9.143, 
  3., 0., 0.429, 0.188, 0.016, 0.021, 0.007, 0., 0.001, "", "", "", "", "", 
  "", "", "", "", "", "", "", "", "", "", "", "", "", "", "", "", "", "", "", 
  "", "", "", "", 4.30759772*^8, "", "", "", "", "", "", "", "", "", "", "", 
  "", "", ""}, {"OWID_SAM", "", "South America", "2020-03-10", 103., 22., 
  11.857, 3., 0., 0.429, 0.239, 0.051, 0.028, 0.007, 0., 0.001, "", "", "", 
  "", "", "", "", "", "", "", "", "", "", "", "", "", "", "", "", "", "", "", 
  "", "", "", "", "", "", 4.30759772*^8, "", "", "", "", "", "", "", "", "", 
  "", "", "", "", ""}, {"OWID_SAM", "", "South America", "2020-03-11", 136., 
  33., 15.857, 3., 0., 0.429, 0.316, 0.077, 0.037, 0.007, 0., 0.001, "", "", 
  "", "", "", "", "", "", "", "", "", "", "", "", "", "", "", "", "", "", "", 
  "", "", "", "", "", "", "", 4.30759772*^8, "", "", "", "", "", "", "", "", 
  "", "", "", "", "", ""}, {"OWID_SAM", "", "South America", "2020-03-12", 
  155., 19., 17.714, 5., 2., 0.714, 0.36, 0.044, 0.041, 0.012, 0.005, 0.002, 
  "", "", "", "", "", "", "", "", "", "", "", "", "", "", "", "", "", "", "", 
  "", "", "", "", "", "", "", "", "", 4.30759772*^8, "", "", "", "", "", "", 
  "", "", "", "", "", "", "", ""}, {"OWID_SAM", "", "South America", 
  "2020-03-13", 309., 154., 38., 6., 1., 0.714, 0.717, 0.358, 0.088, 0.014, 
  0.002, 0.002, "", "", "", "", "", "", "", "", "", "", "", "", "", "", "", 
  "", "", "", "", "", "", "", "", "", "", "", "", "", 4.30759772*^8, "", "", 
  "", "", "", "", "", "", "", "", "", "", "", ""}, 
 {"OWID_SAM", "", "South America", "2020-03-14", 387., 78., 48.286, 8., 2., 
  1., 0.898, 0.181, 0.112, 0.019, 0.005, 0.002, "", "", "", "", "", "", "", 
  "", "", "", "", "", "", "", "", "", "", "", "", "", "", "", "", "", "", "", 
  "", "", 4.30759772*^8, "", "", "", "", "", "", "", "", "", "", "", "", "", 
  ""}, {"OWID_SAM", "", "South America", "2020-03-15", 452., 65., 54., 10., 
  2., 1., 1.049, 0.151, 0.125, 0.023, 0.005, 0.002, "", "", "", "", "", "", 
  "", "", "", "", "", "", "", "", "", "", "", "", "", "", "", "", "", "", "", 
  "", "", "", 4.30759772*^8, "", "", "", "", "", "", "", "", "", "", "", "", 
  "", ""}, {"OWID_SAM", "", "South America", "2020-03-16", 688., 236., 
  86.714, 10., 0., 1., 1.597, 0.548, 0.201, 0.023, 0., 0.002, "", "", "", "", 
  "", "", "", "", "", "", "", "", "", "", "", "", "", "", "", "", "", "", "", 
  "", "", "", "", "", 4.30759772*^8, "", "", "", "", "", "", "", "", "", "", 
  "", "", "", ""}, {"OWID_SAM", "", "South America", "2020-03-17", 978., 
  290., 125., 15., 5., 1.714, 2.27, 0.673, 0.29, 0.035, 0.012, 0.004, "", "", 
  "", "", "", "", "", "", "", "", "", "", "", "", "", "", "", "", "", "", "", 
  "", "", "", "", "", "", "", 4.30759772*^8, "", "", "", "", "", "", "", "", 
  "", "", "", "", "", ""}, {"OWID_SAM", "", "South America", "2020-03-18", 
  1220., 242., 154.857, 23., 8., 2.857, 2.832, 0.562, 0.359, 0.053, 0.019, 
  0.007, "", "", "", "", "", "", "", "", "", "", "", "", "", "", "", "", "", 
  "", "", "", "", "", "", "", "", "", "", "", 4.30759772*^8, "", "", "", "", 
  "", "", "", "", "", "", "", "", "", ""}, {"OWID_SAM", "", "South America", 
  "2020-03-19", 1691., 471., 219.429, 33., 10., 4., 3.926, 1.093, 0.509, 
  0.077, 0.023, 0.009, "", "", "", "", "", "", "", "", "", "", "", "", "", 
  "", "", "", "", "", "", "", "", "", "", "", "", "", "", "", 4.30759772*^8, 
  "", "", "", "", "", "", "", "", "", "", "", "", "", ""}, 
 {"OWID_SAM", "", "South America", "2020-03-20", 2332., 641., 289., 46., 13., 
  5.714, 5.414, 1.488, 0.671, 0.107, 0.03, 0.013, "", "", "", "", "", "", "", 
  "", "", "", "", "", "", "", "", "", "", "", "", "", "", "", "", "", "", "", 
  "", "", 4.30759772*^8, "", "", "", "", "", "", "", "", "", "", "", "", "", 
  ""}, {"OWID_SAM", "", "South America", "2020-03-21", 3044., 712., 379.571, 
  58., 12., 7.143, 7.067, 1.653, 0.881, 0.135, 0.028, 0.017, "", "", "", "", 
  "", "", "", "", "", "", "", "", "", "", "", "", "", "", "", "", "", "", "", 
  "", "", "", "", "", 4.30759772*^8, "", "", "", "", "", "", "", "", "", "", 
  "", "", "", ""}, {"OWID_SAM", "", "South America", "2020-03-22", 4180., 
  1136., 532.571, 82., 24., 10.286, 9.704, 2.637, 1.236, 0.19, 0.056, 0.024, 
  "", "", "", "", "", "", "", "", "", "", "", "", "", "", "", "", "", "", "", 
  "", "", "", "", "", "", "", "", "", 4.30759772*^8, "", "", "", "", "", "", 
  "", "", "", "", "", "", "", ""}, {"OWID_SAM", "", "South America", 
  "2020-03-23", 4992., 812., 614.857, 102., 20., 13.143, 11.589, 1.885, 
  1.427, 0.237, 0.046, 0.031, "", "", "", "", "", "", "", "", "", "", "", "", 
  "", "", "", "", "", "", "", "", "", "", "", "", "", "", "", "", 
  4.30759772*^8, "", "", "", "", "", "", "", "", "", "", "", "", "", ""}, 
 {"OWID_SAM", "", "South America", "2020-03-24", 5828., 836., 692.857, 132., 
  30., 16.714, 13.53, 1.941, 1.608, 0.306, 0.07, 0.039, "", "", "", "", "", 
  "", "", "", "", "", "", "", "", "", "", "", "", "", "", "", "", "", "", "", 
  "", "", "", "", 4.30759772*^8, "", "", "", "", "", "", "", "", "", "", "", 
  "", "", ""}, {"OWID_SAM", "", "South America", "2020-03-25", 6651., 823., 
  775.857, 163., 31., 20., 15.44, 1.911, 1.801, 0.378, 0.072, 0.046, "", "", 
  "", "", "", "", "", "", "", "", "", "", "", "", "", "", "", "", "", "", "", 
  "", "", "", "", "", "", "", 4.30759772*^8, "", "", "", "", "", "", "", "", 
  "", "", "", "", "", ""}, {"OWID_SAM", "", "South America", "2020-03-26", 
  7764., 1113., 867.571, 197., 34., 23.429, 18.024, 2.584, 2.014, 0.457, 
  0.079, 0.054, "", "", "", "", "", "", "", "", "", "", "", "", "", "", "", 
  "", "", "", "", "", "", "", "", "", "", "", "", "", 4.30759772*^8, "", "", 
  "", "", "", "", "", "", "", "", "", "", "", ""}, 
 {"OWID_SAM", "", "South America", "2020-03-27", 8947., 1183., 945., 228., 
  31., 26., 20.77, 2.746, 2.194, 0.529, 0.072, 0.06, "", "", "", "", "", "", 
  "", "", "", "", "", "", "", "", "", "", "", "", "", "", "", "", "", "", "", 
  "", "", "", 4.30759772*^8, "", "", "", "", "", "", "", "", "", "", "", "", 
  "", ""}, {"OWID_SAM", "", "South America", "2020-03-28", 10279., 1332., 
  1033.571, 282., 54., 32., 23.862, 3.092, 2.399, 0.655, 0.125, 0.074, "", 
  "", "", "", "", "", "", "", "", "", "", "", "", "", "", "", "", "", "", "", 
  "", "", "", "", "", "", "", "", 4.30759772*^8, "", "", "", "", "", "", "", 
  "", "", "", "", "", "", ""}, {"OWID_SAM", "", "South America", 
  "2020-03-29", 11308., 1029., 1018.286, 333., 51., 35.857, 26.251, 2.389, 
  2.364, 0.773, 0.118, 0.083, "", "", "", "", "", "", "", "", "", "", "", "", 
  "", "", "", "", "", "", "", "", "", "", "", "", "", "", "", "", 
  4.30759772*^8, "", "", "", "", "", "", "", "", "", "", "", "", "", ""}, 
 {"OWID_SAM", "", "South America", "2020-03-30", 12296., 988., 1043.429, 
  387., 54., 40.714, 28.545, 2.294, 2.422, 0.898, 0.125, 0.095, "", "", "", 
  "", "", "", "", "", "", "", "", "", "", "", "", "", "", "", "", "", "", "", 
  "", "", "", "", "", "", 4.30759772*^8, "", "", "", "", "", "", "", "", "", 
  "", "", "", "", ""}, {"OWID_SAM", "", "South America", "2020-03-31", 
  14492., 2196., 1237.714, 484., 97., 50.286, 33.643, 5.098, 2.873, 1.124, 
  0.225, 0.117, "", "", "", "", "", "", "", "", "", "", "", "", "", "", "", 
  "", "", "", "", "", "", "", "", "", "", "", "", "", 4.30759772*^8, "", "", 
  "", "", "", "", "", "", "", "", "", "", "", ""}, 
 {"OWID_SAM", "", "South America", "2020-04-01", 16869., 2377., 1459.714, 
  572., 88., 58.429, 39.161, 5.518, 3.389, 1.328, 0.204, 0.136, "", "", "", 
  "", "", "", "", "", "", "", "", "", "", "", "", "", "", "", "", "", "", "", 
  "", "", "", "", "", "", 4.30759772*^8, "", "", "", "", "", "", "", "", "", 
  "", "", "", "", ""}, {"OWID_SAM", "", "South America", "2020-04-02", 
  19169., 2300., 1629.286, 724., 152., 75.286, 44.5, 5.339, 3.782, 1.681, 
  0.353, 0.175, "", "", "", "", "", "", "", "", "", "", "", "", "", "", "", 
  "", "", "", "", "", "", "", "", "", "", "", "", "", 4.30759772*^8, "", "", 
  "", "", "", "", "", "", "", "", "", "", "", ""}, 
 {"OWID_SAM", "", "South America", "2020-04-03", 21190., 2021., 1749., 827., 
  103., 85.571, 49.192, 4.692, 4.06, 1.92, 0.239, 0.199, "", "", "", "", "", 
  "", "", "", "", "", "", "", "", "", "", "", "", "", "", "", "", "", "", "", 
  "", "", "", "", 4.30759772*^8, "", "", "", "", "", "", "", "", "", "", "", 
  "", "", ""}, {"OWID_SAM", "", "South America", "2020-04-04", 23606., 2416., 
  1903.857, 1007., 180., 103.571, 54.801, 5.609, 4.42, 2.338, 0.418, 0.24, 
  "", "", "", "", "", "", "", "", "", "", "", "", "", "", "", "", "", "", "", 
  "", "", "", "", "", "", "", "", "", 4.30759772*^8, "", "", "", "", "", "", 
  "", "", "", "", "", "", "", ""}, {"OWID_SAM", "", "South America", 
  "2020-04-05", 25518., 1912., 2030., 1127., 120., 113.429, 59.24, 4.439, 
  4.713, 2.616, 0.279, 0.263, "", "", "", "", "", "", "", "", "", "", "", "", 
  "", "", "", "", "", "", "", "", "", "", "", "", "", "", "", "", 
  4.30759772*^8, "", "", "", "", "", "", "", "", "", "", "", "", "", ""}, 
 {"OWID_SAM", "", "South America", "2020-04-06", 27528., 2010., 2176., 1280., 
  153., 127.571, 63.906, 4.666, 5.052, 2.971, 0.355, 0.296, "", "", "", "", 
  "", "", "", "", "", "", "", "", "", "", "", "", "", "", "", "", "", "", "", 
  "", "", "", "", "", 4.30759772*^8, "", "", "", "", "", "", "", "", "", "", 
  "", "", "", ""}, {"OWID_SAM", "", "South America", "2020-04-07", 30394., 
  2866., 2271.714, 1488., 208., 143.429, 70.559, 6.653, 5.274, 3.454, 0.483, 
  0.333, "", "", "", "", "", "", "", "", "", "", "", "", "", "", "", "", "", 
  "", "", "", "", "", "", "", "", "", "", "", 4.30759772*^8, "", "", "", "", 
  "", "", "", "", "", "", "", "", "", ""}, {"OWID_SAM", "", "South America", 
  "2020-04-08", 35470., 5076., 2657.286, 1740., 252., 166.857, 82.343, 
  11.784, 6.169, 4.039, 0.585, 0.387, "", "", "", "", "", "", "", "", "", "", 
  "", "", "", "", "", "", "", "", "", "", "", "", "", "", "", "", "", "", 
  4.30759772*^8, "", "", "", "", "", "", "", "", "", "", "", "", "", ""}, 
 {"OWID_SAM", "", "South America", "2020-04-09", 39576., 4106., 2915.286, 
  2035., 295., 187.286, 91.875, 9.532, 6.768, 4.724, 0.685, 0.435, "", "", 
  "", "", "", "", "", "", "", "", "", "", "", "", "", "", "", "", "", "", "", 
  "", "", "", "", "", "", "", 4.30759772*^8, "", "", "", "", "", "", "", "", 
  "", "", "", "", "", ""}, {"OWID_SAM", "", "South America", "2020-04-10", 
  44948., 5372., 3394., 2279., 244., 207.429, 104.346, 12.471, 7.879, 5.291, 
  0.566, 0.482, "", "", "", "", "", "", "", "", "", "", "", "", "", "", "", 
  "", "", "", "", "", "", "", "", "", "", "", "", "", 4.30759772*^8, "", "", 
  "", "", "", "", "", "", "", "", "", "", "", ""}, 
 {"OWID_SAM", "", "South America", "2020-04-11", 48021., 3073., 3487.857, 
  2497., 218., 212.857, 111.48, 7.134, 8.097, 5.797, 0.506, 0.494, "", "", 
  "", "", "", "", "", "", "", "", "", "", "", "", "", "", "", "", "", "", "", 
  "", "", "", "", "", "", "", 4.30759772*^8, "", "", "", "", "", "", "", "", 
  "", "", "", "", "", ""}, {"OWID_SAM", "", "South America", "2020-04-12", 
  50897., 2876., 3625.571, 2734., 237., 229.571, 118.156, 6.677, 8.417, 
  6.347, 0.55, 0.533, "", "", "", "", "", "", "", "", "", "", "", "", "", "", 
  "", "", "", "", "", "", "", "", "", "", "", "", "", "", 4.30759772*^8, "", 
  "", "", "", "", "", "", "", "", "", "", "", "", ""}, 
 {"OWID_SAM", "", "South America", "2020-04-13", 54971., 4074., 3920.429, 
  2983., 249., 243.286, 127.614, 9.458, 9.101, 6.925, 0.578, 0.565, "", "", 
  "", "", "", "", "", "", "", "", "", "", "", "", "", "", "", "", "", "", "", 
  "", "", "", "", "", "", "", 4.30759772*^8, "", "", "", "", "", "", "", "", 
  "", "", "", "", "", ""}, {"OWID_SAM", "", "South America", "2020-04-14", 
  58031., 3060., 3948.143, 3342., 359., 264.857, 134.718, 7.104, 9.166, 
  7.758, 0.833, 0.615, "", "", "", "", "", "", "", "", "", "", "", "", "", 
  "", "", "", "", "", "", "", "", "", "", "", "", "", "", "", 4.30759772*^8, 
  "", "", "", "", "", "", "", "", "", "", "", "", "", ""}, 
 {"OWID_SAM", "", "South America", "2020-04-15", 63226., 5195., 3965.143, 
  3721., 379., 283., 146.778, 12.06, 9.205, 8.638, 0.88, 0.657, "", "", "", 
  "", "", "", "", "", "", "", "", "", "", "", "", "", "", "", "", "", "", "", 
  "", "", "", "", "", "", 4.30759772*^8, "", "", "", "", "", "", "", "", "", 
  "", "", "", "", ""}, {"OWID_SAM", "", "South America", "2020-04-16", 
  67577., 4351., 4000.143, 4086., 365., 293., 156.879, 10.101, 9.286, 9.486, 
  0.847, 0.68, "", "", "", "", "", "", "", "", "", "", "", "", "", "", "", 
  "", "", "", "", "", "", "", "", "", "", "", "", "", 4.30759772*^8, "", "", 
  "", "", "", "", "", "", "", "", "", "", "", ""}, 
 {"OWID_SAM", "", "South America", "2020-04-17", 72869., 5292., 3988.714, 
  4508., 422., 318.429, 169.164, 12.285, 9.26, 10.465, 0.98, 0.739, "", "", 
  "", "", "", "", "", "", "", "", "", "", "", "", "", "", "", "", "", "", "", 
  "", "", "", "", "", "", "", 4.30759772*^8, "", "", "", "", "", "", "", "", 
  "", "", "", "", "", ""}, {"OWID_SAM", "", "South America", "2020-04-18", 
  78589., 5720., 4366.857, 4923., 415., 346.571, 182.443, 13.279, 10.138, 
  11.429, 0.963, 0.805, "", "", "", "", "", "", "", "", "", "", "", "", "", 
  "", "", "", "", "", "", "", "", "", "", "", "", "", "", "", 4.30759772*^8, 
  "", "", "", "", "", "", "", "", "", "", "", "", "", ""}, 
 {"OWID_SAM", "", "South America", "2020-04-19", 82922., 4333., 4575., 5233., 
  310., 357., 192.502, 10.059, 10.621, 12.148, 0.72, 0.829, "", "", "", "", 
  "", "", "", "", "", "", "", "", "", "", "", "", "", "", "", "", "", "", "", 
  "", "", "", "", "", 4.30759772*^8, "", "", "", "", "", "", "", "", "", "", 
  "", "", "", ""}, {"OWID_SAM", "", "South America", "2020-04-20", 87127., 
  4205., 4593.714, 5616., 383., 376.143, 202.264, 9.762, 10.664, 13.037, 
  0.889, 0.873, "", "", "", "", "", "", "", "", "", "", "", "", "", "", "", 
  "", "", "", "", "", "", "", "", "", "", "", "", "", 4.30759772*^8, "", "", 
  "", "", "", "", "", "", "", "", "", "", "", ""}, 
 {"OWID_SAM", "", "South America", "2020-04-21", 91904., 4777., 4839., 6022., 
  406., 382.857, 213.353, 11.09, 11.234, 13.98, 0.943, 0.889, "", "", "", "", 
  "", "", "", "", "", "", "", "", "", "", "", "", "", "", "", "", "", "", "", 
  "", "", "", "", "", 4.30759772*^8, "", "", "", "", "", "", "", "", "", "", 
  "", "", "", ""}, {"OWID_SAM", "", "South America", "2020-04-22", 97257., 
  5353., 4861.571, 6455., 433., 390.571, 225.78, 12.427, 11.286, 14.985, 
  1.005, 0.907, "", "", "", "", "", "", "", "", "", "", "", "", "", "", "", 
  "", "", "", "", "", "", "", "", "", "", "", "", "", 4.30759772*^8, "", "", 
  "", "", "", "", "", "", "", "", "", "", "", ""}, 
 {"OWID_SAM", "", "South America", "2020-04-23", 104673., 7416., 5299.429, 
  7185., 730., 442.714, 242.996, 17.216, 12.303, 16.68, 1.695, 1.028, "", "", 
  "", "", "", "", "", "", "", "", "", "", "", "", "", "", "", "", "", "", "", 
  "", "", "", "", "", "", "", 4.30759772*^8, "", "", "", "", "", "", "", "", 
  "", "", "", "", "", ""}, {"OWID_SAM", "", "South America", "2020-04-24", 
  122066., 17393., 7028.143, 7848., 663., 477.143, 283.374, 40.377, 16.316, 
  18.219, 1.539, 1.108, "", "", "", "", "", "", "", "", "", "", "", "", "", 
  "", "", "", "", "", "", "", "", "", "", "", "", "", "", "", 4.30759772*^8, 
  "", "", "", "", "", "", "", "", "", "", "", "", "", ""}, 
 {"OWID_SAM", "", "South America", "2020-04-25", 132929., 10863., 7762.857, 
  8517., 669., 513.429, 308.592, 25.218, 18.021, 19.772, 1.553, 1.192, "", 
  "", "", "", "", "", "", "", "", "", "", "", "", "", "", "", "", "", "", "", 
  "", "", "", "", "", "", "", "", 4.30759772*^8, "", "", "", "", "", "", "", 
  "", "", "", "", "", "", ""}, {"OWID_SAM", "", "South America", 
  "2020-04-26", 139810., 6881., 8126.857, 9068., 551., 547.857, 324.566, 
  15.974, 18.866, 21.051, 1.279, 1.272, "", "", "", "", "", "", "", "", "", 
  "", "", "", "", "", "", "", "", "", "", "", "", "", "", "", "", "", "", "", 
  4.30759772*^8, "", "", "", "", "", "", "", "", "", "", "", "", "", ""}, 
 {"OWID_SAM", "", "South America", "2020-04-27", 146752., 6942., 8517.857, 
  9803., 735., 598.143, 340.682, 16.116, 19.774, 22.757, 1.706, 1.389, "", 
  "", "", "", "", "", "", "", "", "", "", "", "", "", "", "", "", "", "", "", 
  "", "", "", "", "", "", "", "", 4.30759772*^8, "", "", "", "", "", "", "", 
  "", "", "", "", "", "", ""}, {"OWID_SAM", "", "South America", 
  "2020-04-28", 157133., 10381., 9318.429, 10841., 1038., 688.429, 364.781, 
  24.099, 21.633, 25.167, 2.41, 1.598, "", "", "", "", "", "", "", "", "", 
  "", "", "", "", "", "", "", "", "", "", "", "", "", "", "", "", "", "", "", 
  4.30759772*^8, "", "", "", "", "", "", "", "", "", "", "", "", "", ""}, 
 {"OWID_SAM", "", "South America", "2020-04-29", 167745., 10612., 10069.714, 
  11656., 815., 743., 389.417, 24.636, 23.377, 27.059, 1.892, 1.725, "", "", 
  "", "", "", "", "", "", "", "", "", "", "", "", "", "", "", "", "", "", "", 
  "", "", "", "", "", "", "", 4.30759772*^8, "", "", "", "", "", "", "", "", 
  "", "", "", "", "", ""}, {"OWID_SAM", "", "South America", "2020-04-30", 
  180235., 12490., 10794.571, 12541., 885., 765.143, 418.412, 28.995, 25.059, 
  29.114, 2.055, 1.776, "", "", "", "", "", "", "", "", "", "", "", "", "", 
  "", "", "", "", "", "", "", "", "", "", "", "", "", "", "", 4.30759772*^8, 
  "", "", "", "", "", "", "", "", "", "", "", "", "", ""}, 
 {"OWID_SAM", "", "South America", "2020-05-01", 191859., 11624., 9970.429, 
  13542., 1001., 813.429, 445.397, 26.985, 23.146, 31.437, 2.324, 1.888, "", 
  "", "", "", "", "", "", "", "", "", "", "", "", "", "", "", "", "", "", "", 
  "", "", "", "", "", "", "", "", 4.30759772*^8, "", "", "", "", "", "", "", 
  "", "", "", "", "", "", ""}, {"OWID_SAM", "", "South America", 
  "2020-05-02", 203206., 11347., 10039.571, 14647., 1105., 875.714, 471.739, 
  26.342, 23.307, 34.003, 2.565, 2.033, "", "", "", "", "", "", "", "", "", 
  "", "", "", "", "", "", "", "", "", "", "", "", "", "", "", "", "", "", "", 
  4.30759772*^8, "", "", "", "", "", "", "", "", "", "", "", "", "", ""}, 
 {"OWID_SAM", "", "South America", "2020-05-03", 215278., 12072., 10781.143, 
  15588., 941., 931.429, 499.763, 28.025, 25.028, 36.187, 2.185, 2.162, "", 
  "", "", "", "", "", "", "", "", "", "", "", "", "", "", "", "", "", "", "", 
  "", "", "", "", "", "", "", "", 4.30759772*^8, "", "", "", "", "", "", "", 
  "", "", "", "", "", "", ""}, {"OWID_SAM", "", "South America", 
  "2020-05-04", 227366., 12088., 11516.286, 16395., 807., 941.714, 527.826, 
  28.062, 26.735, 38.061, 1.873, 2.186, "", "", "", "", "", "", "", "", "", 
  "", "", "", "", "", "", "", "", "", "", "", "", "", "", "", "", "", "", "", 
  4.30759772*^8, "", "", "", "", "", "", "", "", "", "", "", "", "", ""}, 
 {"OWID_SAM", "", "South America", "2020-05-05", 240319., 12953., 11883.714, 
  17429., 1034., 941.143, 557.896, 30.07, 27.588, 40.461, 2.4, 2.185, "", "", 
  "", "", "", "", "", "", "", "", "", "", "", "", "", "", "", "", "", "", "", 
  "", "", "", "", "", "", "", 4.30759772*^8, "", "", "", "", "", "", "", "", 
  "", "", "", "", "", ""}, {"OWID_SAM", "", "South America", "2020-05-06", 
  256783., 16464., 12719.714, 18624., 1195., 995.429, 596.116, 38.221, 
  29.529, 43.235, 2.774, 2.311, "", "", "", "", "", "", "", "", "", "", "", 
  "", "", "", "", "", "", "", "", "", "", "", "", "", "", "", "", "", 
  4.30759772*^8, "", "", "", "", "", "", "", "", "", "", "", "", "", ""}, 
 {"OWID_SAM", "", "South America", "2020-05-07", 270494., 13711., 12894.143, 
  19777., 1153., 1033.714, 627.946, 31.83, 29.933, 45.912, 2.677, 2.4, "", 
  "", "", "", "", "", "", "", "", "", "", "", "", "", "", "", "", "", "", "", 
  "", "", "", "", "", "", "", "", 4.30759772*^8, "", "", "", "", "", "", "", 
  "", "", "", "", "", "", ""}, {"OWID_SAM", "", "South America", 
  "2020-05-08", 285986., 15492., 13446.714, 21154., 1377., 1087.429, 663.911, 
  35.964, 31.216, 49.109, 3.197, 2.524, "", "", "", "", "", "", "", "", "", 
  "", "", "", "", "", "", "", "", "", "", "", "", "", "", "", "", "", "", "", 
  4.30759772*^8, "", "", "", "", "", "", "", "", "", "", "", "", "", ""}, 
 {"OWID_SAM", "", "South America", "2020-05-09", 302960., 16974., 14250.571, 
  22325., 1171., 1096.857, 703.315, 39.405, 33.082, 51.827, 2.718, 2.546, "", 
  "", "", "", "", "", "", "", "", "", "", "", "", "", "", "", "", "", "", "", 
  "", "", "", "", "", "", "", "", 4.30759772*^8, "", "", "", "", "", "", "", 
  "", "", "", "", "", "", ""}, {"OWID_SAM", "", "South America", 
  "2020-05-10", 315021., 12061., 14249., 23756., 1431., 1166.857, 731.315, 
  27.999, 33.079, 55.149, 3.322, 2.709, "", "", "", "", "", "", "", "", "", 
  "", "", "", "", "", "", "", "", "", "", "", "", "", "", "", "", "", "", "", 
  4.30759772*^8, "", "", "", "", "", "", "", "", "", "", "", "", "", ""}, 
 {"OWID_SAM", "", "South America", "2020-05-11", 325675., 10654., 14044.143, 
  24864., 1108., 1209.857, 756.048, 24.733, 32.603, 57.721, 2.572, 2.809, "", 
  "", "", "", "", "", "", "", "", "", "", "", "", "", "", "", "", "", "", "", 
  "", "", "", "", "", "", "", "", 4.30759772*^8, "", "", "", "", "", "", "", 
  "", "", "", "", "", "", ""}, {"OWID_SAM", "", "South America", 
  "2020-05-12", 341201., 15526., 14411.714, 26407., 1543., 1282.571, 792.091, 
  36.043, 33.456, 61.303, 3.582, 2.977, "", "", "", "", "", "", "", "", "", 
  "", "", "", "", "", "", "", "", "", "", "", "", "", "", "", "", "", "", "", 
  4.30759772*^8, "", "", "", "", "", "", "", "", "", "", "", "", "", ""}, 
 {"OWID_SAM", "", "South America", "2020-05-13", 361261., 20060., 14925.429, 
  27711., 1304., 1298.143, 838.66, 46.569, 34.649, 64.331, 3.027, 3.014, "", 
  "", "", "", "", "", "", "", "", "", "", "", "", "", "", "", "", "", "", "", 
  "", "", "", "", "", "", "", "", 4.30759772*^8, "", "", "", "", "", "", "", 
  "", "", "", "", "", "", ""}, {"OWID_SAM", "", "South America", 
  "2020-05-14", 382472., 21211., 15996.857, 29063., 1352., 1326.571, 887.901, 
  49.241, 37.136, 67.469, 3.139, 3.08, "", "", "", "", "", "", "", "", "", 
  "", "", "", "", "", "", "", "", "", "", "", "", "", "", "", "", "", "", "", 
  4.30759772*^8, "", "", "", "", "", "", "", "", "", "", "", "", "", ""}, 
 {"OWID_SAM", "", "South America", "2020-05-15", 408132., 25660., 17449.429, 
  30891., 1828., 1391., 947.47, 59.569, 40.508, 71.713, 4.244, 3.229, "", "", 
  "", "", "", "", "", "", "", "", "", "", "", "", "", "", "", "", "", "", "", 
  "", "", "", "", "", "", "", 4.30759772*^8, "", "", "", "", "", "", "", "", 
  "", "", "", "", "", ""}, {"OWID_SAM", "", "South America", "2020-05-16", 
  433543., 25411., 18654.714, 32245., 1354., 1417.143, 1006.461, 58.991, 
  43.307, 74.856, 3.143, 3.29, "", "", "", "", "", "", "", "", "", "", "", 
  "", "", "", "", "", "", "", "", "", "", "", "", "", "", "", "", "", 
  4.30759772*^8, "", "", "", "", "", "", "", "", "", "", "", "", "", ""}, 
 {"OWID_SAM", "", "South America", "2020-05-17", 448822., 15279., 19114.429, 
  33307., 1062., 1364.429, 1041.931, 35.47, 44.374, 77.322, 2.465, 3.167, "", 
  "", "", "", "", "", "", "", "", "", "", "", "", "", "", "", "", "", "", "", 
  "", "", "", "", "", "", "", "", 4.30759772*^8, "", "", "", "", "", "", "", 
  "", "", "", "", "", "", ""}, {"OWID_SAM", "", "South America", 
  "2020-05-18", 469737., 20915., 20580.286, 34699., 1392., 1405., 1090.485, 
  48.554, 47.777, 80.553, 3.231, 3.262, "", "", "", "", "", "", "", "", "", 
  "", "", "", "", "", "", "", "", "", "", "", "", "", "", "", "", "", "", "", 
  4.30759772*^8, "", "", "", "", "", "", "", "", "", "", "", "", "", ""}, 
 {"OWID_SAM", "", "South America", "2020-05-19", 496363., 26626., 22166., 
  36562., 1863., 1450.714, 1152.297, 61.812, 51.458, 84.878, 4.325, 3.368, 
  "", "", "", "", "", "", "", "", "", "", "", "", "", "", "", "", "", "", "", 
  "", "", "", "", "", "", "", "", "", 4.30759772*^8, "", "", "", "", "", "", 
  "", "", "", "", "", "", "", ""}, {"OWID_SAM", "", "South America", 
  "2020-05-20", 527086., 30723., 23689.286, 38087., 1525., 1482.286, 
  1223.619, 71.323, 54.994, 88.418, 3.54, 3.441, "", "", "", "", "", "", "", 
  "", "", "", "", "", "", "", "", "", "", "", "", "", "", "", "", "", "", "", 
  "", "", 4.30759772*^8, "", "", "", "", "", "", "", "", "", "", "", "", "", 
  ""}, {"OWID_SAM", "", "South America", "2020-05-21", 556384., 29298., 
  24844.571, 39966., 1879., 1557.571, 1291.634, 68.015, 57.676, 92.78, 4.362, 
  3.616, "", "", "", "", "", "", "", "", "", "", "", "", "", "", "", "", "", 
  "", "", "", "", "", "", "", "", "", "", "", 4.30759772*^8, "", "", "", "", 
  "", "", "", "", "", "", "", "", "", ""}, {"OWID_SAM", "", "South America", 
  "2020-05-22", 586893., 30509., 25537.286, 41714., 1748., 1546.143, 1362.46, 
  70.826, 59.284, 96.838, 4.058, 3.589, "", "", "", "", "", "", "", "", "", 
  "", "", "", "", "", "", "", "", "", "", "", "", "", "", "", "", "", "", "", 
  4.30759772*^8, "", "", "", "", "", "", "", "", "", "", "", "", "", ""}, 
 {"OWID_SAM", "", "South America", "2020-05-23", 619904., 33011., 26623., 
  43327., 1613., 1583.143, 1439.094, 76.634, 61.805, 100.583, 3.745, 3.675, 
  "", "", "", "", "", "", "", "", "", "", "", "", "", "", "", "", "", "", "", 
  "", "", "", "", "", "", "", "", "", 4.30759772*^8, "", "", "", "", "", "", 
  "", "", "", "", "", "", "", ""}, {"OWID_SAM", "", "South America", 
  "2020-05-24", 646334., 26430., 28216., 44619., 1292., 1616., 1500.451, 
  61.357, 65.503, 103.582, 2.999, 3.752, "", "", "", "", "", "", "", "", "", 
  "", "", "", "", "", "", "", "", "", "", "", "", "", "", "", "", "", "", "", 
  4.30759772*^8, "", "", "", "", "", "", "", "", "", "", "", "", "", ""}, 
 {"OWID_SAM", "", "South America", "2020-05-25", 669369., 23035., 28518.857, 
  46186., 1567., 1641., 1553.926, 53.475, 66.206, 107.22, 3.638, 3.81, "", 
  "", "", "", "", "", "", "", "", "", "", "", "", "", "", "", "", "", "", "", 
  "", "", "", "", "", "", "", "", 4.30759772*^8, "", "", "", "", "", "", "", 
  "", "", "", "", "", "", ""}, {"OWID_SAM", "", "South America", 
  "2020-05-26", 697577., 28208., 28744.857, 47907., 1721., 1620.714, 
  1619.411, 65.484, 66.731, 111.215, 3.995, 3.762, "", "", "", "", "", "", 
  "", "", "", "", "", "", "", "", "", "", "", "", "", "", "", "", "", "", "", 
  "", "", "", 4.30759772*^8, "", "", "", "", "", "", "", "", "", "", "", "", 
  "", ""}, {"OWID_SAM", "", "South America", "2020-05-27", 731900., 34323., 
  29259.143, 49693., 1786., 1658., 1699.091, 79.68, 67.925, 115.361, 4.146, 
  3.849, "", "", "", "", "", "", "", "", "", "", "", "", "", "", "", "", "", 
  "", "", "", "", "", "", "", "", "", "", "", 4.30759772*^8, "", "", "", "", 
  "", "", "", "", "", "", "", "", "", ""}, {"OWID_SAM", "", "South America", 
  "2020-05-28", 771978., 40078., 30799.143, 51560., 1867., 1656.286, 
  1792.131, 93.04, 71.5, 119.695, 4.334, 3.845, "", "", "", "", "", "", "", 
  "", "", "", "", "", "", "", "", "", "", "", "", "", "", "", "", "", "", "", 
  "", "", 4.30759772*^8, "", "", "", "", "", "", "", "", "", "", "", "", "", 
  ""}, {"OWID_SAM", "", "South America", "2020-05-29", 811657., 39679., 
  32109.143, 53497., 1937., 1683.286, 1884.245, 92.114, 74.541, 124.192, 
  4.497, 3.908, "", "", "", "", "", "", "", "", "", "", "", "", "", "", "", 
  "", "", "", "", "", "", "", "", "", "", "", "", "", 4.30759772*^8, "", "", 
  "", "", "", "", "", "", "", "", "", "", "", ""}, 
 {"OWID_SAM", "", "South America", "2020-05-30", 868854., 57197., 35564.286, 
  55064., 1567., 1676.714, 2017.027, 132.782, 82.562, 127.83, 3.638, 3.892, 
  "", "", "", "", "", "", "", "", "", "", "", "", "", "", "", "", "", "", "", 
  "", "", "", "", "", "", "", "", "", 4.30759772*^8, "", "", "", "", "", "", 
  "", "", "", "", "", "", "", ""}, {"OWID_SAM", "", "South America", 
  "2020-05-31", 901684., 32830., 36478.571, 56287., 1223., 1666.857, 
  2093.241, 76.214, 84.684, 130.669, 2.839, 3.87, "", "", "", "", "", "", "", 
  "", "", "", "", "", "", "", "", "", "", "", "", "", "", "", "", "", "", "", 
  "", "", 4.30759772*^8, "", "", "", "", "", "", "", "", "", "", "", "", "", 
  ""}, {"OWID_SAM", "", "South America", "2020-06-01", 926722., 25038., 
  36764.714, 57618., 1331., 1633.143, 2151.366, 58.125, 85.349, 133.759, 
  3.09, 3.791, "", "", "", "", "", "", "", "", "", "", "", "", "", "", "", 
  "", "", "", "", "", "", "", "", "", "", "", "", "", 4.30759772*^8, "", "", 
  "", "", "", "", "", "", "", "", "", "", "", ""}, 
 {"OWID_SAM", "", "South America", "2020-06-02", 971518., 44796., 39134.429, 
  59782., 2164., 1696.429, 2255.359, 103.993, 90.85, 138.783, 5.024, 3.938, 
  "", "", "", "", "", "", "", "", "", "", "", "", "", "", "", "", "", "", "", 
  "", "", "", "", "", "", "", "", "", 4.30759772*^8, "", "", "", "", "", "", 
  "", "", "", "", "", "", "", ""}, {"OWID_SAM", "", "South America", 
  "2020-06-03", 1.009723*^6, 38205., 39689., 61880., 2098., 1741., 2344.051, 
  88.692, 92.137, 143.653, 4.87, 4.042, "", "", "", "", "", "", "", "", "", 
  "", "", "", "", "", "", "", "", "", "", "", "", "", "", "", "", "", "", "", 
  4.30759772*^8, "", "", "", "", "", "", "", "", "", "", "", "", "", ""}, 
 {"OWID_SAM", "", "South America", "2020-06-04", 1.053061*^6, 43338., 
  40154.714, 64065., 2185., 1786.429, 2444.66, 100.608, 93.218, 148.726, 
  5.072, 4.147, "", "", "", "", "", "", "", "", "", "", "", "", "", "", "", 
  "", "", "", "", "", "", "", "", "", "", "", "", "", 4.30759772*^8, "", "", 
  "", "", "", "", "", "", "", "", "", "", "", ""}, 
 {"OWID_SAM", "", "South America", "2020-06-05", 1.095816*^6, 42755., 
  40594.143, 65919., 1854., 1774.571, 2543.914, 99.255, 94.238, 153.03, 
  4.304, 4.12, "", "", "", "", "", "", "", "", "", "", "", "", "", "", "", 
  "", "", "", "", "", "", "", "", "", "", "", "", "", 4.30759772*^8, "", "", 
  "", "", "", "", "", "", "", "", "", "", "", ""}, 
 {"OWID_SAM", "", "South America", "2020-06-06", 1.145593*^6, 49777., 
  39534.143, 67680., 1761., 1802.286, 2659.471, 115.556, 91.778, 157.118, 
  4.088, 4.184, "", "", "", "", "", "", "", "", "", "", "", "", "", "", "", 
  "", "", "", "", "", "", "", "", "", "", "", "", "", 4.30759772*^8, "", "", 
  "", "", "", "", "", "", "", "", "", "", "", ""}, 
 {"OWID_SAM", "", "South America", "2020-06-07", 1.178455*^6, 32862., 
  39538.714, 69004., 1324., 1816.714, 2735.759, 76.288, 91.788, 160.191, 
  3.074, 4.217, "", "", "", "", "", "", "", "", "", "", "", "", "", "", "", 
  "", "", "", "", "", "", "", "", "", "", "", "", "", 4.30759772*^8, "", "", 
  "", "", "", "", "", "", "", "", "", "", "", ""}, 
 {"OWID_SAM", "", "South America", "2020-06-08", 1.204971*^6, 26516., 
  39749.857, 70988., 1984., 1910., 2797.316, 61.556, 92.278, 164.797, 4.606, 
  4.434, "", "", "", "", "", "", "", "", "", "", "", "", "", "", "", "", "", 
  "", "", "", "", "", "", "", "", "", "", "", 4.30759772*^8, "", "", "", "", 
  "", "", "", "", "", "", "", "", "", ""}, {"OWID_SAM", "", "South America", 
  "2020-06-09", 1.248962*^6, 43991., 39634.857, 73041., 2053., 1894.143, 
  2899.44, 102.124, 92.012, 169.563, 4.766, 4.397, "", "", "", "", "", "", 
  "", "", "", "", "", "", "", "", "", "", "", "", "", "", "", "", "", "", "", 
  "", "", "", 4.30759772*^8, "", "", "", "", "", "", "", "", "", "", "", "", 
  "", ""}, {"OWID_SAM", "", "South America", "2020-06-10", 1.296778*^6, 
  47816., 41007.857, 75236., 2195., 1908., 3010.444, 111.004, 95.199, 
  174.659, 5.096, 4.429, "", "", "", "", "", "", "", "", "", "", "", "", "", 
  "", "", "", "", "", "", "", "", "", "", "", "", "", "", "", 4.30759772*^8, 
  "", "", "", "", "", "", "", "", "", "", "", "", "", ""}, 
 {"OWID_SAM", "", "South America", "2020-06-11", 1.342721*^6, 45943., 41380., 
  77369., 2133., 1900.571, 3117.099, 106.656, 96.063, 179.611, 4.952, 4.412, 
  "", "", "", "", "", "", "", "", "", "", "", "", "", "", "", "", "", "", "", 
  "", "", "", "", "", "", "", "", "", 4.30759772*^8, "", "", "", "", "", "", 
  "", "", "", "", "", "", "", ""}, {"OWID_SAM", "", "South America", 
  "2020-06-12", 1.380705*^6, 37984., 40698.429, 79312., 1943., 1913.286, 
  3205.278, 88.179, 94.481, 184.121, 4.511, 4.442, "", "", "", "", "", "", 
  "", "", "", "", "", "", "", "", "", "", "", "", "", "", "", "", "", "", "", 
  "", "", "", 4.30759772*^8, "", "", "", "", "", "", "", "", "", "", "", "", 
  "", ""}, {"OWID_SAM", "", "South America", "2020-06-13", 1.421503*^6, 
  40798., 39415.714, 81146., 1834., 1923.714, 3299.99, 94.712, 91.503, 
  188.379, 4.258, 4.466, "", "", "", "", "", "", "", "", "", "", "", "", "", 
  "", "", "", "", "", "", "", "", "", "", "", "", "", "", "", 4.30759772*^8, 
  "", "", "", "", "", "", "", "", "", "", "", "", "", ""}, 
 {"OWID_SAM", "", "South America", "2020-06-14", 1.45914*^6, 37637., 
  40097.857, 82746., 1600., 1963.143, 3387.364, 87.374, 93.086, 192.093, 
  3.714, 4.557, "", "", "", "", "", "", "", "", "", "", "", "", "", "", "", 
  "", "", "", "", "", "", "", "", "", "", "", "", "", 4.30759772*^8, "", "", 
  "", "", "", "", "", "", "", "", "", "", "", ""}, 
 {"OWID_SAM", "", "South America", "2020-06-15", 1.492815*^6, 33675., 
  41120.571, 84143., 1397., 1879.286, 3465.539, 78.176, 95.461, 195.336, 
  3.243, 4.363, "", "", "", "", "", "", "", "", "", "", "", "", "", "", "", 
  "", "", "", "", "", "", "", "", "", "", "", "", "", 4.30759772*^8, "", "", 
  "", "", "", "", "", "", "", "", "", "", "", ""}, 
 {"OWID_SAM", "", "South America", "2020-06-16", 1.541698*^6, 48883., 
  41819.429, 86244., 2101., 1886.143, 3579.02, 113.481, 97.083, 200.214, 
  4.877, 4.379, "", "", "", "", "", "", "", "", "", "", "", "", "", "", "", 
  "", "", "", "", "", "", "", "", "", "", "", "", "", 4.30759772*^8, "", "", 
  "", "", "", "", "", "", "", "", "", "", "", ""}, 
 {"OWID_SAM", "", "South America", "2020-06-17", 1.584661*^6, 42963., 
  41126.143, 88511., 2267., 1896.429, 3678.758, 99.738, 95.473, 205.476, 
  5.263, 4.403, "", "", "", "", "", "", "", "", "", "", "", "", "", "", "", 
  "", "", "", "", "", "", "", "", "", "", "", "", "", 4.30759772*^8, "", "", 
  "", "", "", "", "", "", "", "", "", "", "", ""}, 
 {"OWID_SAM", "", "South America", "2020-06-18", 1.622079*^6, 37418., 
  39908.286, 90798., 2287., 1918.429, 3765.623, 86.865, 92.646, 210.786, 
  5.309, 4.454, "", "", "", "", "", "", "", "", "", "", "", "", "", "", "", 
  "", "", "", "", "", "", "", "", "", "", "", "", "", 4.30759772*^8, "", "", 
  "", "", "", "", "", "", "", "", "", "", "", ""}, 
 {"OWID_SAM", "", "South America", "2020-06-19", 1.69354*^6, 71461., 
  44690.714, 92991., 2193., 1954.143, 3931.518, 165.895, 103.749, 215.877, 
  5.091, 4.537, "", "", "", "", "", "", "", "", "", "", "", "", "", "", "", 
  "", "", "", "", "", "", "", "", "", "", "", "", "", 4.30759772*^8, "", "", 
  "", "", "", "", "", "", "", "", "", "", "", ""}, 
 {"OWID_SAM", "", "South America", "2020-06-20", 1.742241*^6, 48701., 
  45819.714, 94950., 1959., 1972., 4044.577, 113.058, 106.37, 220.424, 4.548, 
  4.578, "", "", "", "", "", "", "", "", "", "", "", "", "", "", "", "", "", 
  "", "", "", "", "", "", "", "", "", "", "", 4.30759772*^8, "", "", "", "", 
  "", "", "", "", "", "", "", "", "", ""}, {"OWID_SAM", "", "South America", 
  "2020-06-21", 1.773767*^6, 31526., 44946.714, 96745., 1795., 1999.857, 
  4117.764, 73.187, 104.343, 224.592, 4.167, 4.643, "", "", "", "", "", "", 
  "", "", "", "", "", "", "", "", "", "", "", "", "", "", "", "", "", "", "", 
  "", "", "", 4.30759772*^8, "", "", "", "", "", "", "", "", "", "", "", "", 
  "", ""}, {"OWID_SAM", "", "South America", "2020-06-22", 1.809973*^6, 
  36206., 45308.286, 97956., 1211., 1973.286, 4201.815, 84.051, 105.182, 
  227.403, 2.811, 4.581, "", "", "", "", "", "", "", "", "", "", "", "", "", 
  "", "", "", "", "", "", "", "", "", "", "", "", "", "", "", 4.30759772*^8, 
  "", "", "", "", "", "", "", "", "", "", "", "", "", ""}, 
 {"OWID_SAM", "", "South America", "2020-06-23", 1.863309*^6, 53336., 
  45944.429, 100077., 2121., 1976.143, 4325.634, 123.818, 106.659, 232.327, 
  4.924, 4.588, "", "", "", "", "", "", "", "", "", "", "", "", "", "", "", 
  "", "", "", "", "", "", "", "", "", "", "", "", "", 4.30759772*^8, "", "", 
  "", "", "", "", "", "", "", "", "", "", "", ""}, 
 {"OWID_SAM", "", "South America", "2020-06-24", 1.921192*^6, 57883., 
  48075.857, 102196., 2119., 1955., 4460.008, 134.374, 111.607, 237.246, 
  4.919, 4.538, "", "", "", "", "", "", "", "", "", "", "", "", "", "", "", 
  "", "", "", "", "", "", "", "", "", "", "", "", "", 4.30759772*^8, "", "", 
  "", "", "", "", "", "", "", "", "", "", "", ""}, 
 {"OWID_SAM", "", "South America", "2020-06-25", 1.978122*^6, 56930., 
  50863.286, 104333., 2137., 1933.571, 4592.17, 132.162, 118.078, 242.207, 
  4.961, 4.489, "", "", "", "", "", "", "", "", "", "", "", "", "", "", "", 
  "", "", "", "", "", "", "", "", "", "", "", "", "", 4.30759772*^8, "", "", 
  "", "", "", "", "", "", "", "", "", "", "", ""}, 
 {"OWID_SAM", "", "South America", "2020-06-26", 2.041775*^6, 63653., 
  49747.857, 106280., 1947., 1898.429, 4739.939, 147.769, 115.489, 246.727, 
  4.52, 4.407, "", "", "", "", "", "", "", "", "", "", "", "", "", "", "", 
  "", "", "", "", "", "", "", "", "", "", "", "", "", 4.30759772*^8, "", "", 
  "", "", "", "", "", "", "", "", "", "", "", ""}, 
 {"OWID_SAM", "", "South America", "2020-06-27", 2.0977*^6, 55925., 
  50779.857, 108400., 2120., 1921.429, 4869.768, 129.829, 117.884, 251.648, 
  4.922, 4.461, "", "", "", "", "", "", "", "", "", "", "", "", "", "", "", 
  "", "", "", "", "", "", "", "", "", "", "", "", "", 4.30759772*^8, "", "", 
  "", "", "", "", "", "", "", "", "", "", "", ""}, 
 {"OWID_SAM", "", "South America", "2020-06-28", 2.143098*^6, 45398., 
  52761.571, 109963., 1563., 1888.286, 4975.158, 105.391, 122.485, 255.277, 
  3.628, 4.384, "", "", "", "", "", "", "", "", "", "", "", "", "", "", "", 
  "", "", "", "", "", "", "", "", "", "", "", "", "", 4.30759772*^8, "", "", 
  "", "", "", "", "", "", "", "", "", "", "", ""}, 
 {"OWID_SAM", "", "South America", "2020-06-29", 2.181049*^6, 37951., 
  53010.857, 111537., 1574., 1940.143, 5063.261, 88.102, 123.064, 258.931, 
  3.654, 4.504, "", "", "", "", "", "", "", "", "", "", "", "", "", "", "", 
  "", "", "", "", "", "", "", "", "", "", "", "", "", 4.30759772*^8, "", "", 
  "", "", "", "", "", "", "", "", "", "", "", ""}, 
 {"OWID_SAM", "", "South America", "2020-06-30", 2.228423*^6, 47374., 
  52159.143, 113591., 2054., 1930.571, 5173.238, 109.978, 121.086, 263.699, 
  4.768, 4.482, "", "", "", "", "", "", "", "", "", "", "", "", "", "", "", 
  "", "", "", "", "", "", "", "", "", "", "", "", "", 4.30759772*^8, "", "", 
  "", "", "", "", "", "", "", "", "", "", "", ""}, 
 {"OWID_SAM", "", "South America", "2020-07-01", 2.291011*^6, 62588., 
  52831.286, 115559., 1968., 1909., 5318.535, 145.297, 122.647, 268.268, 
  4.569, 4.432, "", "", "", "", "", "", "", "", "", "", "", "", "", "", "", 
  "", "", "", "", "", "", "", "", "", "", "", "", "", 4.30759772*^8, "", "", 
  "", "", "", "", "", "", "", "", "", "", "", ""}, 
 {"OWID_SAM", "", "South America", "2020-07-02", 2.35477*^6, 63759., 
  53806.857, 117856., 2297., 1931.857, 5466.55, 148.015, 124.912, 273.6, 
  5.332, 4.485, "", "", "", "", "", "", "", "", "", "", "", "", "", "", "", 
  "", "", "", "", "", "", "", "", "", "", "", "", "", 4.30759772*^8, "", "", 
  "", "", "", "", "", "", "", "", "", "", "", ""}, 
 {"OWID_SAM", "", "South America", "2020-07-03", 2.41319*^6, 58420., 
  53059.286, 120125., 2269., 1977.857, 5602.171, 135.621, 123.176, 278.868, 
  5.267, 4.592, "", "", "", "", "", "", "", "", "", "", "", "", "", "", "", 
  "", "", "", "", "", "", "", "", "", "", "", "", "", 4.30759772*^8, "", "", 
  "", "", "", "", "", "", "", "", "", "", "", ""}, 
 {"OWID_SAM", "", "South America", "2020-07-04", 2.467229*^6, 54039., 
  52789.857, 122273., 2148., 1981.857, 5727.622, 125.45, 122.551, 283.854, 
  4.987, 4.601, "", "", "", "", "", "", "", "", "", "", "", "", "", "", "", 
  "", "", "", "", "", "", "", "", "", "", "", "", "", 4.30759772*^8, "", "", 
  "", "", "", "", "", "", "", "", "", "", "", ""}, 
 {"OWID_SAM", "", "South America", "2020-07-05", 2.508904*^6, 41675., 52258., 
  123728., 1455., 1966.429, 5824.369, 96.748, 121.316, 287.232, 3.378, 4.565, 
  "", "", "", "", "", "", "", "", "", "", "", "", "", "", "", "", "", "", "", 
  "", "", "", "", "", "", "", "", "", 4.30759772*^8, "", "", "", "", "", "", 
  "", "", "", "", "", "", "", ""}, {"OWID_SAM", "", "South America", 
  "2020-07-06", 2.542875*^6, 33971., 51689.429, 125306., 1578., 1967., 
  5903.232, 78.863, 119.996, 290.895, 3.663, 4.566, "", "", "", "", "", "", 
  "", "", "", "", "", "", "", "", "", "", "", "", "", "", "", "", "", "", "", 
  "", "", "", 4.30759772*^8, "", "", "", "", "", "", "", "", "", "", "", "", 
  "", ""}, {"OWID_SAM", "", "South America", "2020-07-07", 2.603674*^6, 
  60799., 53607.286, 127488., 2182., 1985.286, 6044.376, 141.144, 124.448, 
  295.961, 5.065, 4.609, "", "", "", "", "", "", "", "", "", "", "", "", "", 
  "", "", "", "", "", "", "", "", "", "", "", "", "", "", "", 4.30759772*^8, 
  "", "", "", "", "", "", "", "", "", "", "", "", "", ""}, 
 {"OWID_SAM", "", "South America", "2020-07-08", 2.663536*^6, 59862., 
  53217.857, 129659., 2171., 2014.286, 6183.344, 138.968, 123.544, 301.001, 
  5.04, 4.676, "", "", "", "", "", "", "", "", "", "", "", "", "", "", "", 
  "", "", "", "", "", "", "", "", "", "", "", "", "", 4.30759772*^8, "", "", 
  "", "", "", "", "", "", "", "", "", "", "", ""}, 
 {"OWID_SAM", "", "South America", "2020-07-09", 2.72441*^6, 60874., 
  52805.714, 131858., 2199., 2000.286, 6324.662, 141.318, 122.587, 306.106, 
  5.105, 4.644, "", "", "", "", "", "", "", "", "", "", "", "", "", "", "", 
  "", "", "", "", "", "", "", "", "", "", "", "", "", 4.30759772*^8, "", "", 
  "", "", "", "", "", "", "", "", "", "", "", ""}, 
 {"OWID_SAM", "", "South America", "2020-07-10", 2.788706*^6, 64296., 
  53645.143, 134062., 2204., 1991., 6473.924, 149.262, 124.536, 311.222, 
  5.117, 4.622, "", "", "", "", "", "", "", "", "", "", "", "", "", "", "", 
  "", "", "", "", "", "", "", "", "", "", "", "", "", 4.30759772*^8, "", "", 
  "", "", "", "", "", "", "", "", "", "", "", ""}, 
 {"OWID_SAM", "", "South America", "2020-07-11", 2.846155*^6, 57449., 
  54132.286, 136187., 2125., 1987.714, 6607.291, 133.367, 125.667, 316.155, 
  4.933, 4.614, "", "", "", "", "", "", "", "", "", "", "", "", "", "", "", 
  "", "", "", "", "", "", "", "", "", "", "", "", "", 4.30759772*^8, "", "", 
  "", "", "", "", "", "", "", "", "", "", "", ""}, 
 {"OWID_SAM", "", "South America", "2020-07-12", 2.887154*^6, 40999., 
  54035.714, 137790., 1603., 2008.857, 6702.469, 95.178, 125.443, 319.877, 
  3.721, 4.664, "", "", "", "", "", "", "", "", "", "", "", "", "", "", "", 
  "", "", "", "", "", "", "", "", "", "", "", "", "", 4.30759772*^8, "", "", 
  "", "", "", "", "", "", "", "", "", "", "", ""}, 
 {"OWID_SAM", "", "South America", "2020-07-13", 2.922754*^6, 35600., 
  54268.429, 139442., 1652., 2019.429, 6785.114, 82.645, 125.983, 323.712, 
  3.835, 4.688, "", "", "", "", "", "", "", "", "", "", "", "", "", "", "", 
  "", "", "", "", "", "", "", "", "", "", "", "", "", 4.30759772*^8, "", "", 
  "", "", "", "", "", "", "", "", "", "", "", ""}, 
 {"OWID_SAM", "", "South America", "2020-07-14", 2.982619*^6, 59865., 54135., 
  141719., 2277., 2033., 6924.089, 138.975, 125.673, 328.998, 5.286, 4.72, 
  "", "", "", "", "", "", "", "", "", "", "", "", "", "", "", "", "", "", "", 
  "", "", "", "", "", "", "", "", "", 4.30759772*^8, "", "", "", "", "", "", 
  "", "", "", "", "", "", "", ""}, {"OWID_SAM", "", "South America", 
  "2020-07-15", 3.040351*^6, 57732., 53830.714, 144008., 2289., 2049.857, 
  7058.113, 134.024, 124.967, 334.312, 5.314, 4.759, "", "", "", "", "", "", 
  "", "", "", "", "", "", "", "", "", "", "", "", "", "", "", "", "", "", "", 
  "", "", "", 4.30759772*^8, "", "", "", "", "", "", "", "", "", "", "", "", 
  "", ""}, {"OWID_SAM", "", "South America", "2020-07-16", 3.107386*^6, 
  67035., 54710.857, 146423., 2415., 2080.714, 7213.733, 155.62, 127.01, 
  339.918, 5.606, 4.83, "", "", "", "", "", "", "", "", "", "", "", "", "", 
  "", "", "", "", "", "", "", "", "", "", "", "", "", "", "", 4.30759772*^8, 
  "", "", "", "", "", "", "", "", "", "", "", "", "", ""}, 
 {"OWID_SAM", "", "South America", "2020-07-17", 3.165239*^6, 57853., 
  53790.429, 149640., 3217., 2225.429, 7348.038, 134.305, 124.873, 347.386, 
  7.468, 5.166, "", "", "", "", "", "", "", "", "", "", "", "", "", "", "", 
  "", "", "", "", "", "", "", "", "", "", "", "", "", 4.30759772*^8, "", "", 
  "", "", "", "", "", "", "", "", "", "", "", ""}, 
 {"OWID_SAM", "", "South America", "2020-07-18", 3.215434*^6, 50195., 
  52754.143, 152197., 2557., 2287.143, 7464.564, 116.527, 122.468, 353.322, 
  5.936, 5.31, "", "", "", "", "", "", "", "", "", "", "", "", "", "", "", 
  "", "", "", "", "", "", "", "", "", "", "", "", "", 4.30759772*^8, "", "", 
  "", "", "", "", "", "", "", "", "", "", "", ""}, 
 {"OWID_SAM", "", "South America", "2020-07-19", 3.258568*^6, 43134., 
  53059.143, 154096., 1899., 2329.429, 7564.699, 100.135, 123.176, 357.731, 
  4.408, 5.408, "", "", "", "", "", "", "", "", "", "", "", "", "", "", "", 
  "", "", "", "", "", "", "", "", "", "", "", "", "", 4.30759772*^8, "", "", 
  "", "", "", "", "", "", "", "", "", "", "", ""}, 
 {"OWID_SAM", "", "South America", "2020-07-20", 3.298308*^6, 39740., 
  53650.571, 155257., 1161., 2259.286, 7656.955, 92.256, 124.549, 360.426, 
  2.695, 5.245, "", "", "", "", "", "", "", "", "", "", "", "", "", "", "", 
  "", "", "", "", "", "", "", "", "", "", "", "", "", 4.30759772*^8, "", "", 
  "", "", "", "", "", "", "", "", "", "", "", ""}, 
 {"OWID_SAM", "", "South America", "2020-07-21", 3.361311*^6, 63003., 
  54098.857, 157562., 2305., 2263.286, 7803.215, 146.26, 125.589, 365.777, 
  5.351, 5.254, "", "", "", "", "", "", "", "", "", "", "", "", "", "", "", 
  "", "", "", "", "", "", "", "", "", "", "", "", "", 4.30759772*^8, "", "", 
  "", "", "", "", "", "", "", "", "", "", "", ""}, 
 {"OWID_SAM", "", "South America", "2020-07-22", 3.451993*^6, 90682., 58806., 
  159907., 2345., 2271.286, 8013.731, 210.516, 136.517, 371.221, 5.444, 
  5.273, "", "", "", "", "", "", "", "", "", "", "", "", "", "", "", "", "", 
  "", "", "", "", "", "", "", "", "", "", "", 4.30759772*^8, "", "", "", "", 
  "", "", "", "", "", "", "", "", "", ""}, {"OWID_SAM", "", "South America", 
  "2020-07-23", 3.535582*^6, 83589., 61170.857, 162494., 2587., 2295.857, 
  8207.781, 194.05, 142.007, 377.226, 6.006, 5.33, "", "", "", "", "", "", 
  "", "", "", "", "", "", "", "", "", "", "", "", "", "", "", "", "", "", "", 
  "", "", "", 4.30759772*^8, "", "", "", "", "", "", "", "", "", "", "", "", 
  "", ""}, {"OWID_SAM", "", "South America", "2020-07-24", 3.614507*^6, 
  78925., 64181.143, 164840., 2346., 2171.429, 8391.004, 183.223, 148.995, 
  382.673, 5.446, 5.041, "", "", "", "", "", "", "", "", "", "", "", "", "", 
  "", "", "", "", "", "", "", "", "", "", "", "", "", "", "", 4.30759772*^8, 
  "", "", "", "", "", "", "", "", "", "", "", "", "", ""}, 
 {"OWID_SAM", "", "South America", "2020-07-25", 3.683684*^6, 69177., 
  66892.857, 167223., 2383., 2146.571, 8551.597, 160.593, 155.29, 388.205, 
  5.532, 4.983, "", "", "", "", "", "", "", "", "", "", "", "", "", "", "", 
  "", "", "", "", "", "", "", "", "", "", "", "", "", 4.30759772*^8, "", "", 
  "", "", "", "", "", "", "", "", "", "", "", ""}, 
 {"OWID_SAM", "", "South America", "2020-07-26", 3.725375*^6, 41691., 
  66686.714, 168847., 1624., 2107.286, 8648.382, 96.785, 154.812, 391.975, 
  3.77, 4.892, "", "", "", "", "", "", "", "", "", "", "", "", "", "", "", 
  "", "", "", "", "", "", "", "", "", "", "", "", "", 4.30759772*^8, "", "", 
  "", "", "", "", "", "", "", "", "", "", "", ""}, 
 {"OWID_SAM", "", "South America", "2020-07-27", 3.780484*^6, 55109., 
  68882.286, 170620., 1773., 2194.714, 8776.316, 127.934, 159.909, 396.091, 
  4.116, 5.095, "", "", "", "", "", "", "", "", "", "", "", "", "", "", "", 
  "", "", "", "", "", "", "", "", "", "", "", "", "", 4.30759772*^8, "", "", 
  "", "", "", "", "", "", "", "", "", "", "", ""}, 
 {"OWID_SAM", "", "South America", "2020-07-28", 3.847711*^6, 67227., 
  69485.714, 172793., 2173., 2175.857, 8932.382, 156.066, 161.31, 401.135, 
  5.045, 5.051, "", "", "", "", "", "", "", "", "", "", "", "", "", "", "", 
  "", "", "", "", "", "", "", "", "", "", "", "", "", 4.30759772*^8, "", "", 
  "", "", "", "", "", "", "", "", "", "", "", ""}, 
 {"OWID_SAM", "", "South America", "2020-07-29", 3.941567*^6, 93856., 
  69939.143, 175662., 2869., 2250.714, 9150.267, 217.885, 162.362, 407.796, 
  6.66, 5.225, "", "", "", "", "", "", "", "", "", "", "", "", "", "", "", 
  "", "", "", "", "", "", "", "", "", "", "", "", "", 4.30759772*^8, "", "", 
  "", "", "", "", "", "", "", "", "", "", "", ""}, 
 {"OWID_SAM", "", "South America", "2020-07-30", 4.021635*^6, 80068., 
  69436.143, 178110., 2448., 2230.857, 9336.143, 185.876, 161.195, 413.479, 
  5.683, 5.179, "", "", "", "", "", "", "", "", "", "", "", "", "", "", "", 
  "", "", "", "", "", "", "", "", "", "", "", "", "", 4.30759772*^8, "", "", 
  "", "", "", "", "", "", "", "", "", "", "", ""}, 
 {"OWID_SAM", "", "South America", "2020-07-31", 4.101837*^6, 80202., 
  69618.571, 180535., 2425., 2242.143, 9522.331, 186.187, 161.618, 419.108, 
  5.63, 5.205, "", "", "", "", "", "", "", "", "", "", "", "", "", "", "", 
  "", "", "", "", "", "", "", "", "", "", "", "", "", 4.30759772*^8, "", "", 
  "", "", "", "", "", "", "", "", "", "", "", ""}, 
 {"OWID_SAM", "", "South America", "2020-08-01", 4.169172*^6, 67335., 
  69355.429, 182738., 2203., 2216.429, 9678.648, 156.317, 161.007, 424.223, 
  5.114, 5.145, "", "", "", "", "", "", "", "", "", "", "", "", "", "", "", 
  "", "", "", "", "", "", "", "", "", "", "", "", "", 4.30759772*^8, "", "", 
  "", "", "", "", "", "", "", "", "", "", "", ""}, 
 {"OWID_SAM", "", "South America", "2020-08-02", 4.237672*^6, 68500., 
  73185.286, 184494., 1756., 2235.286, 9837.669, 159.021, 169.898, 428.299, 
  4.077, 5.189, "", "", "", "", "", "", "", "", "", "", "", "", "", "", "", 
  "", "", "", "", "", "", "", "", "", "", "", "", "", 4.30759772*^8, "", "", 
  "", "", "", "", "", "", "", "", "", "", "", ""}, 
 {"OWID_SAM", "", "South America", "2020-08-03", 4.278527*^6, 40855., 71149., 
  186376., 1882., 2250.857, 9932.513, 94.844, 165.171, 432.668, 4.369, 5.225, 
  "", "", "", "", "", "", "", "", "", "", "", "", "", "", "", "", "", "", "", 
  "", "", "", "", "", "", "", "", "", 4.30759772*^8, "", "", "", "", "", "", 
  "", "", "", "", "", "", "", ""}, {"OWID_SAM", "", "South America", 
  "2020-08-04", 4.355679*^6, 77152., 72566.857, 188836., 2460., 2291.857, 
  10111.62, 179.107, 168.462, 438.379, 5.711, 5.32, "", "", "", "", "", "", 
  "", "", "", "", "", "", "", "", "", "", "", "", "", "", "", "", "", "", "", 
  "", "", "", 4.30759772*^8, "", "", "", "", "", "", "", "", "", "", "", "", 
  "", ""}, {"OWID_SAM", "", "South America", "2020-08-05", 4.44405*^6, 
  88371., 71783.286, 191527., 2691., 2266.429, 10316.771, 205.151, 166.643, 
  444.626, 6.247, 5.261, "", "", "", "", "", "", "", "", "", "", "", "", "", 
  "", "", "", "", "", "", "", "", "", "", "", "", "", "", "", 4.30759772*^8, 
  "", "", "", "", "", "", "", "", "", "", "", "", "", ""}, 
 {"OWID_SAM", "", "South America", "2020-08-06", 4.530764*^6, 86714., 
  72732.714, 194046., 2519., 2276.571, 10518.076, 201.305, 168.848, 450.474, 
  5.848, 5.285, "", "", "", "", "", "", "", "", "", "", "", "", "", "", "", 
  "", "", "", "", "", "", "", "", "", "", "", "", "", 4.30759772*^8, "", "", 
  "", "", "", "", "", "", "", "", "", "", "", ""}, 
 {"OWID_SAM", "", "South America", "2020-08-07", 4.612623*^6, 81859., 
  72969.429, 196381., 2335., 2263.714, 10708.11, 190.034, 169.397, 455.894, 
  5.421, 5.255, "", "", "", "", "", "", "", "", "", "", "", "", "", "", "", 
  "", "", "", "", "", "", "", "", "", "", "", "", "", 4.30759772*^8, "", "", 
  "", "", "", "", "", "", "", "", "", "", "", ""}, 
 {"OWID_SAM", "", "South America", "2020-08-08", 4.684479*^6, 71856., 
  73615.286, 198495., 2114., 2251., 10874.922, 166.812, 170.896, 460.802, 
  4.908, 5.226, "", "", "", "", "", "", "", "", "", "", "", "", "", "", "", 
  "", "", "", "", "", "", "", "", "", "", "", "", "", 4.30759772*^8, "", "", 
  "", "", "", "", "", "", "", "", "", "", "", ""}, 
 {"OWID_SAM", "", "South America", "2020-08-09", 4.741964*^6, 57485., 
  72041.714, 200240., 1745., 2249.429, 11008.372, 133.45, 167.243, 464.853, 
  4.051, 5.222, "", "", "", "", "", "", "", "", "", "", "", "", "", "", "", 
  "", "", "", "", "", "", "", "", "", "", "", "", "", 4.30759772*^8, "", "", 
  "", "", "", "", "", "", "", "", "", "", "", ""}, 
 {"OWID_SAM", "", "South America", "2020-08-10", 4.791929*^6, 49965., 
  73343.143, 202152., 1912., 2253.714, 11124.365, 115.993, 170.265, 469.292, 
  4.439, 5.232, "", "", "", "", "", "", "", "", "", "", "", "", "", "", "", 
  "", "", "", "", "", "", "", "", "", "", "", "", "", 4.30759772*^8, "", "", 
  "", "", "", "", "", "", "", "", "", "", "", ""}, 
 {"OWID_SAM", "", "South America", "2020-08-11", 4.876184*^6, 84255., 
  74357.857, 204751., 2599., 2273.571, 11319.961, 195.596, 172.62, 475.325, 
  6.034, 5.278, "", "", "", "", "", "", "", "", "", "", "", "", "", "", "", 
  "", "", "", "", "", "", "", "", "", "", "", "", "", 4.30759772*^8, "", "", 
  "", "", "", "", "", "", "", "", "", "", "", ""}, 
 {"OWID_SAM", "", "South America", "2020-08-12", 4.957682*^6, 81498., 73376., 
  207012., 2261., 2212.143, 11509.157, 189.196, 170.341, 480.574, 5.249, 
  5.135, "", "", "", "", "", "", "", "", "", "", "", "", "", "", "", "", "", 
  "", "", "", "", "", "", "", "", "", "", "", 4.30759772*^8, "", "", "", "", 
  "", "", "", "", "", "", "", "", "", ""}, {"OWID_SAM", "", "South America", 
  "2020-08-13", 5.051703*^6, 94021., 74419.857, 209757., 2745., 2244.429, 
  11727.425, 218.268, 172.764, 486.947, 6.372, 5.21, "", "", "", "", "", "", 
  "", "", "", "", "", "", "", "", "", "", "", "", "", "", "", "", "", "", "", 
  "", "", "", 4.30759772*^8, "", "", "", "", "", "", "", "", "", "", "", "", 
  "", ""}, {"OWID_SAM", "", "South America", "2020-08-14", 5.144145*^6, 
  92442., 75931.714, 212133., 2376., 2250.286, 11942.027, 214.602, 176.274, 
  492.462, 5.516, 5.224, "", "", "", "", "", "", "", "", "", "", "", "", "", 
  "", "", "", "", "", "", "", "", "", "", "", "", "", "", "", 4.30759772*^8, 
  "", "", "", "", "", "", "", "", "", "", "", "", "", ""}, 
 {"OWID_SAM", "", "South America", "2020-08-15", 5.209974*^6, 65829., 
  75070.714, 214103., 1970., 2229.714, 12094.848, 152.821, 174.275, 497.036, 
  4.573, 5.176, "", "", "", "", "", "", "", "", "", "", "", "", "", "", "", 
  "", "", "", "", "", "", "", "", "", "", "", "", "", 4.30759772*^8, "", "", 
  "", "", "", "", "", "", "", "", "", "", "", ""}, 
 {"OWID_SAM", "", "South America", "2020-08-16", 5.265444*^6, 55470., 
  74782.857, 215799., 1696., 2222.714, 12223.621, 128.772, 173.607, 500.973, 
  3.937, 5.16, "", "", "", "", "", "", "", "", "", "", "", "", "", "", "", 
  "", "", "", "", "", "", "", "", "", "", "", "", "", 4.30759772*^8, "", "", 
  "", "", "", "", "", "", "", "", "", "", "", ""}, 
 {"OWID_SAM", "", "South America", "2020-08-17", 5.311958*^6, 46514., 
  74289.857, 217574., 1775., 2203.143, 12331.602, 107.981, 172.462, 505.094, 
  4.121, 5.115, "", "", "", "", "", "", "", "", "", "", "", "", "", "", "", 
  "", "", "", "", "", "", "", "", "", "", "", "", "", 4.30759772*^8, "", "", 
  "", "", "", "", "", "", "", "", "", "", "", ""}, 
 {"OWID_SAM", "", "South America", "2020-08-18", 5.390491*^6, 78533., 
  73472.429, 220153., 2579., 2200.286, 12513.915, 182.313, 170.565, 511.081, 
  5.987, 5.108, "", "", "", "", "", "", "", "", "", "", "", "", "", "", "", 
  "", "", "", "", "", "", "", "", "", "", "", "", "", 4.30759772*^8, "", "", 
  "", "", "", "", "", "", "", "", "", "", "", ""}, 
 {"OWID_SAM", "", "South America", "2020-08-19", 5.473937*^6, 83446., 
  73750.714, 222726., 2573., 2244.857, 12707.633, 193.718, 171.211, 517.054, 
  5.973, 5.211, "", "", "", "", "", "", "", "", "", "", "", "", "", "", "", 
  "", "", "", "", "", "", "", "", "", "", "", "", "", 4.30759772*^8, "", "", 
  "", "", "", "", "", "", "", "", "", "", "", ""}, 
 {"OWID_SAM", "", "South America", "2020-08-20", 5.553522*^6, 79585., 
  71688.429, 225072., 2346., 2187.857, 12892.388, 184.755, 166.423, 522.5, 
  5.446, 5.079, "", "", "", "", "", "", "", "", "", "", "", "", "", "", "", 
  "", "", "", "", "", "", "", "", "", "", "", "", "", 4.30759772*^8, "", "", 
  "", "", "", "", "", "", "", "", "", "", "", ""}, 
 {"OWID_SAM", "", "South America", "2020-08-21", 5.614867*^6, 61345., 67246., 
  227411., 2339., 2182.571, 13034.799, 142.411, 156.11, 527.93, 5.43, 5.067, 
  "", "", "", "", "", "", "", "", "", "", "", "", "", "", "", "", "", "", "", 
  "", "", "", "", "", "", "", "", "", 4.30759772*^8, "", "", "", "", "", "", 
  "", "", "", "", "", "", "", ""}, {"OWID_SAM", "", "South America", 
  "2020-08-22", 5.697504*^6, 82637., 69647.143, 229534., 2123., 2204.429, 
  13226.639, 191.84, 161.684, 532.858, 4.929, 5.118, "", "", "", "", "", "", 
  "", "", "", "", "", "", "", "", "", "", "", "", "", "", "", "", "", "", "", 
  "", "", "", 4.30759772*^8, "", "", "", "", "", "", "", "", "", "", "", "", 
  "", ""}, {"OWID_SAM", "", "South America", "2020-08-23", 5.747781*^6, 
  50277., 68905.286, 231207., 1673., 2201.143, 13343.356, 116.717, 159.962, 
  536.742, 3.884, 5.11, "", "", "", "", "", "", "", "", "", "", "", "", "", 
  "", "", "", "", "", "", "", "", "", "", "", "", "", "", "", 4.30759772*^8, 
  "", "", "", "", "", "", "", "", "", "", "", "", "", ""}, 
 {"OWID_SAM", "", "South America", "2020-08-24", 5.797881*^6, 50100., 
  69417.571, 233142., 1935., 2224., 13459.662, 116.306, 161.151, 541.234, 
  4.492, 5.163, "", "", "", "", "", "", "", "", "", "", "", "", "", "", "", 
  "", "", "", "", "", "", "", "", "", "", "", "", "", 4.30759772*^8, "", "", 
  "", "", "", "", "", "", "", "", "", "", "", ""}, 
 {"OWID_SAM", "", "South America", "2020-08-25", 5.874878*^6, 76997., 
  69198.143, 235592., 2450., 2205.571, 13638.409, 178.747, 160.642, 546.922, 
  5.688, 5.12, "", "", "", "", "", "", "", "", "", "", "", "", "", "", "", 
  "", "", "", "", "", "", "", "", "", "", "", "", "", 4.30759772*^8, "", "", 
  "", "", "", "", "", "", "", "", "", "", "", ""}, 
 {"OWID_SAM", "", "South America", "2020-08-26", 5.955174*^6, 80296., 
  68748.143, 237934., 2342., 2172.571, 13824.815, 186.406, 159.597, 552.359, 
  5.437, 5.044, "", "", "", "", "", "", "", "", "", "", "", "", "", "", "", 
  "", "", "", "", "", "", "", "", "", "", "", "", "", 4.30759772*^8, "", "", 
  "", "", "", "", "", "", "", "", "", "", "", ""}, 
 {"OWID_SAM", "", "South America", "2020-08-27", 6.030178*^6, 75004., 
  68093.714, 240095., 2161., 2146.143, 13998.935, 174.12, 158.078, 557.376, 
  5.017, 4.982, "", "", "", "", "", "", "", "", "", "", "", "", "", "", "", 
  "", "", "", "", "", "", "", "", "", "", "", "", "", 4.30759772*^8, "", "", 
  "", "", "", "", "", "", "", "", "", "", "", ""}, 
 {"OWID_SAM", "", "South America", "2020-08-28", 6.108159*^6, 77981., 
  70470.286, 242132., 2037., 2103., 14179.966, 181.031, 163.595, 562.104, 
  4.729, 4.882, "", "", "", "", "", "", "", "", "", "", "", "", "", "", "", 
  "", "", "", "", "", "", "", "", "", "", "", "", "", 4.30759772*^8, "", "", 
  "", "", "", "", "", "", "", "", "", "", "", ""}, 
 {"OWID_SAM", "", "South America", "2020-08-29", 6.181634*^6, 73475., 
  69161.429, 243950., 1818., 2059.429, 14350.537, 170.571, 160.557, 566.325, 
  4.22, 4.781, "", "", "", "", "", "", "", "", "", "", "", "", "", "", "", 
  "", "", "", "", "", "", "", "", "", "", "", "", "", 4.30759772*^8, "", "", 
  "", "", "", "", "", "", "", "", "", "", "", ""}, 
 {"OWID_SAM", "", "South America", "2020-08-30", 6.227467*^6, 45833., 
  68526.571, 245476., 1526., 2038.429, 14456.937, 106.4, 159.083, 569.868, 
  3.543, 4.732, "", "", "", "", "", "", "", "", "", "", "", "", "", "", "", 
  "", "", "", "", "", "", "", "", "", "", "", "", "", 4.30759772*^8, "", "", 
  "", "", "", "", "", "", "", "", "", "", "", ""}, 
 {"OWID_SAM", "", "South America", "2020-08-31", 6.301683*^6, 74216., 
  71971.714, 247053., 1577., 1987.286, 14629.228, 172.291, 167.081, 573.528, 
  3.661, 4.613, "", "", "", "", "", "", "", "", "", "", "", "", "", "", "", 
  "", "", "", "", "", "", "", "", "", "", "", "", "", 4.30759772*^8, "", "", 
  "", "", "", "", "", "", "", "", "", "", "", ""}, 
 {"OWID_SAM", "", "South America", "2020-09-01", 6.373121*^6, 71438., 
  71177.571, 249493., 2440., 1985.857, 14795.07, 165.842, 165.237, 579.193, 
  5.664, 4.61, "", "", "", "", "", "", "", "", "", "", "", "", "", "", "", 
  "", "", "", "", "", "", "", "", "", "", "", "", "", 4.30759772*^8, "", "", 
  "", "", "", "", "", "", "", "", "", "", "", ""}, 
 {"OWID_SAM", "", "South America", "2020-09-02", 6.450789*^6, 77668., 
  70802.143, 251738., 2245., 1972., 14975.375, 180.305, 164.366, 584.405, 
  5.212, 4.578, "", "", "", "", "", "", "", "", "", "", "", "", "", "", "", 
  "", "", "", "", "", "", "", "", "", "", "", "", "", 4.30759772*^8, "", "", 
  "", "", "", "", "", "", "", "", "", "", "", ""}, 
 {"OWID_SAM", "", "South America", "2020-09-03", 6.520269*^6, 69480., 70013., 
  253703., 1965., 1944., 15136.671, 161.296, 162.534, 588.966, 4.562, 4.513, 
  "", "", "", "", "", "", "", "", "", "", "", "", "", "", "", "", "", "", "", 
  "", "", "", "", "", "", "", "", "", 4.30759772*^8, "", "", "", "", "", "", 
  "", "", "", "", "", "", "", ""}, {"OWID_SAM", "", "South America", 
  "2020-09-04", 6.608048*^6, 87779., 71412.714, 255672., 1969., 1934.286, 
  15340.448, 203.777, 165.783, 593.537, 4.571, 4.49, "", "", "", "", "", "", 
  "", "", "", "", "", "", "", "", "", "", "", "", "", "", "", "", "", "", "", 
  "", "", "", 4.30759772*^8, "", "", "", "", "", "", "", "", "", "", "", "", 
  "", ""}, {"OWID_SAM", "", "South America", "2020-09-05", 6.670314*^6, 
  62266., 69811.429, 257310., 1638., 1908.571, 15484.998, 144.549, 162.066, 
  597.34, 3.803, 4.431, "", "", "", "", "", "", "", "", "", "", "", "", "", 
  "", "", "", "", "", "", "", "", "", "", "", "", "", "", "", 4.30759772*^8, 
  "", "", "", "", "", "", "", "", "", "", "", "", "", ""}, 
 {"OWID_SAM", "", "South America", "2020-09-06", 6.711128*^6, 40814., 
  69094.429, 258575., 1265., 1871.286, 15579.746, 94.749, 160.401, 600.277, 
  2.937, 4.344, "", "", "", "", "", "", "", "", "", "", "", "", "", "", "", 
  "", "", "", "", "", "", "", "", "", "", "", "", "", 4.30759772*^8, "", "", 
  "", "", "", "", "", "", "", "", "", "", "", ""}, 
 {"OWID_SAM", "", "South America", "2020-09-07", 6.738912*^6, 27784., 
  62461.286, 265309., 6734., 2608., 15644.246, 64.5, 145.003, 615.909, 
  15.633, 6.054, "", "", "", "", "", "", "", "", "", "", "", "", "", "", "", 
  "", "", "", "", "", "", "", "", "", "", "", "", "", 4.30759772*^8, "", "", 
  "", "", "", "", "", "", "", "", "", "", "", ""}, 
 {"OWID_SAM", "", "South America", "2020-09-08", 6.779322*^6, 40410., 
  58028.714, 266769., 1460., 2468., 15738.057, 93.811, 134.712, 619.299, 
  3.389, 5.729, "", "", "", "", "", "", "", "", "", "", "", "", "", "", "", 
  "", "", "", "", "", "", "", "", "", "", "", "", "", 4.30759772*^8, "", "", 
  "", "", "", "", "", "", "", "", "", "", "", ""}, 
 {"OWID_SAM", "", "South America", "2020-09-09", 6.845429*^6, 66107., 
  56377.143, 268816., 2047., 2439.714, 15891.523, 153.466, 130.878, 624.051, 
  4.752, 5.664, "", "", "", "", "", "", "", "", "", "", "", "", "", "", "", 
  "", "", "", "", "", "", "", "", "", "", "", "", "", 4.30759772*^8, "", "", 
  "", "", "", "", "", "", "", "", "", "", "", ""}, 
 {"OWID_SAM", "", "South America", "2020-09-10", 6.917604*^6, 72175., 
  56762.143, 270788., 1972., 2440.714, 16059.076, 167.553, 131.772, 628.629, 
  4.578, 5.666, "", "", "", "", "", "", "", "", "", "", "", "", "", "", "", 
  "", "", "", "", "", "", "", "", "", "", "", "", "", 4.30759772*^8, "", "", 
  "", "", "", "", "", "", "", "", "", "", "", ""}, 
 {"OWID_SAM", "", "South America", "2020-09-11", 6.993703*^6, 76099., 
  55093.571, 272683., 1895., 2430.143, 16235.738, 176.662, 127.899, 633.028, 
  4.399, 5.642, "", "", "", "", "", "", "", "", "", "", "", "", "", "", "", 
  "", "", "", "", "", "", "", "", "", "", "", "", "", 4.30759772*^8, "", "", 
  "", "", "", "", "", "", "", "", "", "", "", ""}, 
 {"OWID_SAM", "", "South America", "2020-09-12", 7.058026*^6, 64323., 
  55387.429, 274271., 1588., 2423., 16385.063, 149.325, 128.581, 636.715, 
  3.687, 5.625, "", "", "", "", "", "", "", "", "", "", "", "", "", "", "", 
  "", "", "", "", "", "", "", "", "", "", "", "", "", 4.30759772*^8, "", "", 
  "", "", "", "", "", "", "", "", "", "", "", ""}, 
 {"OWID_SAM", "", "South America", "2020-09-13", 7.101876*^6, 43850., 
  55821.143, 275416., 1145., 2405.857, 16486.86, 101.797, 129.588, 639.373, 
  2.658, 5.585, "", "", "", "", "", "", "", "", "", "", "", "", "", "", "", 
  "", "", "", "", "", "", "", "", "", "", "", "", "", 4.30759772*^8, "", "", 
  "", "", "", "", "", "", "", "", "", "", "", ""}, 
 {"OWID_SAM", "", "South America", "2020-09-14", 7.143773*^6, 41897., 
  57837.286, 276748., 1332., 1634.143, 16584.123, 97.263, 134.268, 642.465, 
  3.092, 3.794, "", "", "", "", "", "", "", "", "", "", "", "", "", "", "", 
  "", "", "", "", "", "", "", "", "", "", "", "", "", 4.30759772*^8, "", "", 
  "", "", "", "", "", "", "", "", "", "", "", ""}, 
 {"OWID_SAM", "", "South America", "2020-09-15", 7.208236*^6, 64463., 
  61273.429, 278641., 1893., 1696., 16733.772, 149.65, 142.245, 646.859, 
  4.395, 3.937, "", "", "", "", "", "", "", "", "", "", "", "", "", "", "", 
  "", "", "", "", "", "", "", "", "", "", "", "", "", 4.30759772*^8, "", "", 
  "", "", "", "", "", "", "", "", "", "", "", ""}, 
 {"OWID_SAM", "", "South America", "2020-09-16", 7.27447*^6, 66234., 
  61291.571, 280470., 1829., 1664.857, 16887.533, 153.761, 142.287, 651.105, 
  4.246, 3.865, "", "", "", "", "", "", "", "", "", "", "", "", "", "", "", 
  "", "", "", "", "", "", "", "", "", "", "", "", "", 4.30759772*^8, "", "", 
  "", "", "", "", "", "", "", "", "", "", "", ""}, 
 {"OWID_SAM", "", "South America", "2020-09-17", 7.342241*^6, 67771., 
  60662.429, 282268., 1798., 1640., 17044.862, 157.329, 140.827, 655.279, 
  4.174, 3.807, "", "", "", "", "", "", "", "", "", "", "", "", "", "", "", 
  "", "", "", "", "", "", "", "", "", "", "", "", "", 4.30759772*^8, "", "", 
  "", "", "", "", "", "", "", "", "", "", "", ""}, 
 {"OWID_SAM", "", "South America", "2020-09-18", 7.412401*^6, 70160., 59814., 
  283726., 1458., 1577.571, 17207.737, 162.875, 138.857, 658.664, 3.385, 
  3.662, "", "", "", "", "", "", "", "", "", "", "", "", "", "", "", "", "", 
  "", "", "", "", "", "", "", "", "", "", "", 4.30759772*^8, "", "", "", "", 
  "", "", "", "", "", "", "", "", "", ""}, {"OWID_SAM", "", "South America", 
  "2020-09-19", 7.474493*^6, 62092., 59495.286, 285398., 1672., 1589.571, 
  17351.883, 144.145, 138.117, 662.546, 3.882, 3.69, "", "", "", "", "", "", 
  "", "", "", "", "", "", "", "", "", "", "", "", "", "", "", "", "", "", "", 
  "", "", "", 4.30759772*^8, "", "", "", "", "", "", "", "", "", "", "", "", 
  "", ""}, {"OWID_SAM", "", "South America", "2020-09-20", 7.516389*^6, 
  41896., 59216.143, 286566., 1168., 1592.857, 17449.143, 97.261, 137.469, 
  665.257, 2.711, 3.698, "", "", "", "", "", "", "", "", "", "", "", "", "", 
  "", "", "", "", "", "", "", "", "", "", "", "", "", "", "", 4.30759772*^8, 
  "", "", "", "", "", "", "", "", "", "", "", "", "", ""}, 
 {"OWID_SAM", "", "South America", "2020-09-21", 7.553454*^6, 37065., 
  58525.857, 287882., 1316., 1590.571, 17535.189, 86.046, 135.867, 668.312, 
  3.055, 3.692, "", "", "", "", "", "", "", "", "", "", "", "", "", "", "", 
  "", "", "", "", "", "", "", "", "", "", "", "", "", 4.30759772*^8, "", "", 
  "", "", "", "", "", "", "", "", "", "", "", ""}, 
 {"OWID_SAM", "", "South America", "2020-09-22", 7.61*^6, 56546., 57394.857, 
  289554., 1672., 1559., 17666.459, 131.27, 133.241, 672.194, 3.882, 3.619, 
  "", "", "", "", "", "", "", "", "", "", "", "", "", "", "", "", "", "", "", 
  "", "", "", "", "", "", "", "", "", 4.30759772*^8, "", "", "", "", "", "", 
  "", "", "", "", "", "", "", ""}, {"OWID_SAM", "", "South America", 
  "2020-09-23", 7.643032*^6, 33032., 52651.714, 290703., 1149., 1461.857, 
  17743.142, 76.683, 122.23, 674.861, 2.667, 3.394, "", "", "", "", "", "", 
  "", "", "", "", "", "", "", "", "", "", "", "", "", "", "", "", "", "", "", 
  "", "", "", 4.30759772*^8, "", "", "", "", "", "", "", "", "", "", "", "", 
  "", ""}, {"OWID_SAM", "", "South America", "2020-09-24", 7.741021*^6, 
  97989., 56968.571, 293244., 2541., 1568., 17970.622, 227.479, 132.251, 
  680.76, 5.899, 3.64, "", "", "", "", "", "", "", "", "", "", "", "", "", 
  "", "", "", "", "", "", "", "", "", "", "", "", "", "", "", 4.30759772*^8, 
  "", "", "", "", "", "", "", "", "", "", "", "", "", ""}, 
 {"OWID_SAM", "", "South America", "2020-09-25", 7.811306*^6, 70285., 
  56986.429, 295131., 1887., 1629.286, 18133.787, 163.165, 132.293, 685.141, 
  4.381, 3.782, "", "", "", "", "", "", "", "", "", "", "", "", "", "", "", 
  "", "", "", "", "", "", "", "", "", "", "", "", "", 4.30759772*^8, "", "", 
  "", "", "", "", "", "", "", "", "", "", "", ""}, 
 {"OWID_SAM", "", "South America", "2020-09-26", 7.864065*^6, 52759., 
  55653.143, 296907., 1776., 1644.143, 18256.266, 122.479, 129.198, 689.264, 
  4.123, 3.817, "", "", "", "", "", "", "", "", "", "", "", "", "", "", "", 
  "", "", "", "", "", "", "", "", "", "", "", "", "", 4.30759772*^8, "", "", 
  "", "", "", "", "", "", "", "", "", "", "", ""}, 
 {"OWID_SAM", "", "South America", "2020-09-27", 7.904371*^6, 40306., 55426., 
  297985., 1078., 1631.286, 18349.836, 93.57, 128.67, 691.766, 2.503, 3.787, 
  "", "", "", "", "", "", "", "", "", "", "", "", "", "", "", "", "", "", "", 
  "", "", "", "", "", "", "", "", "", 4.30759772*^8, "", "", "", "", "", "", 
  "", "", "", "", "", "", "", ""}, {"OWID_SAM", "", "South America", 
  "2020-09-28", 7.943553*^6, 39182., 55728.429, 299110., 1125., 1604., 
  18440.796, 90.96, 129.372, 694.378, 2.612, 3.724, "", "", "", "", "", "", 
  "", "", "", "", "", "", "", "", "", "", "", "", "", "", "", "", "", "", "", 
  "", "", "", 4.30759772*^8, "", "", "", "", "", "", "", "", "", "", "", "", 
  "", ""}, {"OWID_SAM", "", "South America", "2020-09-29", 8.002783*^6, 
  59230., 56111.857, 300888., 1778., 1619.143, 18578.297, 137.501, 130.263, 
  698.505, 4.128, 3.759, "", "", "", "", "", "", "", "", "", "", "", "", "", 
  "", "", "", "", "", "", "", "", "", "", "", "", "", "", "", 4.30759772*^8, 
  "", "", "", "", "", "", "", "", "", "", "", "", "", ""}, 
 {"OWID_SAM", "", "South America", "2020-09-30", 8.064429*^6, 61646., 
  60199.571, 302800., 1912., 1728.143, 18721.407, 143.11, 139.752, 702.944, 
  4.439, 4.012, "", "", "", "", "", "", "", "", "", "", "", "", "", "", "", 
  "", "", "", "", "", "", "", "", "", "", "", "", "", 4.30759772*^8, "", "", 
  "", "", "", "", "", "", "", "", "", "", "", ""}, 
 {"OWID_SAM", "", "South America", "2020-10-01", 8.129021*^6, 64592., 
  55428.571, 307453., 4653., 2029.857, 18871.356, 149.949, 128.676, 713.746, 
  10.802, 4.712, "", "", "", "", "", "", "", "", "", "", "", "", "", "", "", 
  "", "", "", "", "", "", "", "", "", "", "", "", "", 4.30759772*^8, "", "", 
  "", "", "", "", "", "", "", "", "", "", "", ""}, 
 {"OWID_SAM", "", "South America", "2020-10-02", 8.158421*^6, 29400., 
  49587.857, 308331., 878., 1885.714, 18939.607, 68.251, 115.117, 715.784, 
  2.038, 4.378, "", "", "", "", "", "", "", "", "", "", "", "", "", "", "", 
  "", "", "", "", "", "", "", "", "", "", "", "", "", 4.30759772*^8, "", "", 
  "", "", "", "", "", "", "", "", "", "", "", ""}, 
 {"OWID_SAM", "", "South America", "2020-10-03", 8.243865*^6, 85444., 
  54257.143, 310366., 2035., 1922.714, 19137.964, 198.356, 125.957, 720.508, 
  4.724, 4.464, "", "", "", "", "", "", "", "", "", "", "", "", "", "", "", 
  "", "", "", "", "", "", "", "", "", "", "", "", "", 4.30759772*^8, "", "", 
  "", "", "", "", "", "", "", "", "", "", "", ""}, 
 {"OWID_SAM", "", "South America", "2020-10-04", 8.271267*^6, 27402., 
  52413.714, 311440., 1074., 1922.143, 19201.577, 63.613, 121.677, 723.002, 
  2.493, 4.462, "", "", "", "", "", "", "", "", "", "", "", "", "", "", "", 
  "", "", "", "", "", "", "", "", "", "", "", "", "", 4.30759772*^8, "", "", 
  "", "", "", "", "", "", "", "", "", "", "", ""}, 
 {"OWID_SAM", "", "South America", "2020-10-05", 8.311611*^6, 40344., 
  52579.714, 312674., 1234., 1937.714, 19295.235, 93.658, 122.063, 725.866, 
  2.865, 4.498, "", "", "", "", "", "", "", "", "", "", "", "", "", "", "", 
  "", "", "", "", "", "", "", "", "", "", "", "", "", 4.30759772*^8, "", "", 
  "", "", "", "", "", "", "", "", "", "", "", ""}, 
 {"OWID_SAM", "", "South America", "2020-10-06", 8.382019*^6, 70408., 
  54176.571, 314303., 1629., 1916.429, 19458.686, 163.451, 125.77, 729.648, 
  3.782, 4.449, "", "", "", "", "", "", "", "", "", "", "", "", "", "", "", 
  "", "", "", "", "", "", "", "", "", "", "", "", "", 4.30759772*^8, "", "", 
  "", "", "", "", "", "", "", "", "", "", "", ""}, 
 {"OWID_SAM", "", "South America", "2020-10-07", 8.445215*^6, 63196., 54398., 
  315903., 1600., 1871.857, 19605.394, 146.708, 126.284, 733.362, 3.714, 
  4.345, "", "", "", "", "", "", "", "", "", "", "", "", "", "", "", "", "", 
  "", "", "", "", "", "", "", "", "", "", "", 4.30759772*^8, "", "", "", "", 
  "", "", "", "", "", "", "", "", "", ""}, {"OWID_SAM", "", "South America", 
  "2020-10-08", 8.504578*^6, 59363., 53651., 317841., 1938., 1484., 
  19743.204, 137.81, 124.55, 737.861, 4.499, 3.445, "", "", "", "", "", "", 
  "", "", "", "", "", "", "", "", "", "", "", "", "", "", "", "", "", "", "", 
  "", "", "", 4.30759772*^8, "", "", "", "", "", "", "", "", "", "", "", "", 
  "", ""}, {"OWID_SAM", "", "South America", "2020-10-09", 8.562711*^6, 
  58133., 57755.714, 319666., 1825., 1619.286, 19878.158, 134.955, 134.079, 
  742.098, 4.237, 3.759, "", "", "", "", "", "", "", "", "", "", "", "", "", 
  "", "", "", "", "", "", "", "", "", "", "", "", "", "", "", 4.30759772*^8, 
  "", "", "", "", "", "", "", "", "", "", "", "", "", ""}, 
 {"OWID_SAM", "", "South America", "2020-10-10", 8.622379*^6, 59668., 
  54073.429, 321031., 1365., 1523.571, 20016.676, 138.518, 125.53, 745.267, 
  3.169, 3.537, "", "", "", "", "", "", "", "", "", "", "", "", "", "", "", 
  "", "", "", "", "", "", "", "", "", "", "", "", "", 4.30759772*^8, "", "", 
  "", "", "", "", "", "", "", "", "", "", "", ""}, 
 {"OWID_SAM", "", "South America", "2020-10-11", 8.660476*^6, 38097., 
  55601.286, 322019., 988., 1511.286, 20105.118, 88.441, 129.077, 747.561, 
  2.294, 3.508, "", "", "", "", "", "", "", "", "", "", "", "", "", "", "", 
  "", "", "", "", "", "", "", "", "", "", "", "", "", 4.30759772*^8, "", "", 
  "", "", "", "", "", "", "", "", "", "", "", ""}, 
 {"OWID_SAM", "", "South America", "2020-10-12", 8.691227*^6, 30751., 
  54230.857, 322956., 937., 1468.857, 20176.506, 71.388, 125.896, 749.736, 
  2.175, 3.41, "", "", "", "", "", "", "", "", "", "", "", "", "", "", "", 
  "", "", "", "", "", "", "", "", "", "", "", "", "", 4.30759772*^8, "", "", 
  "", "", "", "", "", "", "", "", "", "", "", ""}, 
 {"OWID_SAM", "", "South America", "2020-10-13", 8.72667*^6, 35443., 
  49235.857, 324038., 1082., 1390.714, 20258.786, 82.28, 114.3, 752.248, 
  2.512, 3.229, "", "", "", "", "", "", "", "", "", "", "", "", "", "", "", 
  "", "", "", "", "", "", "", "", "", "", "", "", "", 4.30759772*^8, "", "", 
  "", "", "", "", "", "", "", "", "", "", "", ""}, 
 {"OWID_SAM", "", "South America", "2020-10-14", 8.778469*^6, 51799., 
  47607.714, 325551., 1513., 1378.286, 20379.036, 120.25, 110.52, 755.76, 
  3.512, 3.2, "", "", "", "", "", "", "", "", "", "", "", "", "", "", "", "", 
  "", "", "", "", "", "", "", "", "", "", "", "", 4.30759772*^8, "", "", "", 
  "", "", "", "", "", "", "", "", "", "", ""}, 
 {"OWID_SAM", "", "South America", "2020-10-15", 8.840542*^6, 62073., 
  47994.857, 327092., 1541., 1321.571, 20523.137, 144.101, 111.419, 759.337, 
  3.577, 3.068, "", "", "", "", "", "", "", "", "", "", "", "", "", "", "", 
  "", "", "", "", "", "", "", "", "", "", "", "", "", 4.30759772*^8, "", "", 
  "", "", "", "", "", "", "", "", "", "", "", ""}, 
 {"OWID_SAM", "", "South America", "2020-10-16", 8.900889*^6, 60347., 
  48311.143, 328716., 1624., 1292.857, 20663.232, 140.094, 112.153, 763.107, 
  3.77, 3.001, "", "", "", "", "", "", "", "", "", "", "", "", "", "", "", 
  "", "", "", "", "", "", "", "", "", "", "", "", "", 4.30759772*^8, "", "", 
  "", "", "", "", "", "", "", "", "", "", "", ""}, 
 {"OWID_SAM", "", "South America", "2020-10-17", 8.952042*^6, 51153., 
  47094.714, 330019., 1303., 1284., 20781.982, 118.751, 109.329, 766.132, 
  3.025, 2.981, "", "", "", "", "", "", "", "", "", "", "", "", "", "", "", 
  "", "", "", "", "", "", "", "", "", "", "", "", "", 4.30759772*^8, "", "", 
  "", "", "", "", "", "", "", "", "", "", "", ""}, 
 {"OWID_SAM", "", "South America", "2020-10-18", 8.976738*^6, 24696., 
  45180.286, 330564., 545., 1220.714, 20839.314, 57.331, 104.885, 767.398, 
  1.265, 2.834, "", "", "", "", "", "", "", "", "", "", "", "", "", "", "", 
  "", "", "", "", "", "", "", "", "", "", "", "", "", 4.30759772*^8, "", "", 
  "", "", "", "", "", "", "", "", "", "", "", ""}, 
 {"OWID_SAM", "", "South America", "2020-10-19", 9.028111*^6, 51373., 
  48126.286, 331858., 1294., 1271.714, 20958.575, 119.261, 111.724, 770.402, 
  3.004, 2.952, "", "", "", "", "", "", "", "", "", "", "", "", "", "", "", 
  "", "", "", "", "", "", "", "", "", "", "", "", "", 4.30759772*^8, "", "", 
  "", "", "", "", "", "", "", "", "", "", "", ""}, 
 {"OWID_SAM", "", "South America", "2020-10-20", 9.081878*^6, 53767., 50744., 
  333312., 1454., 1324.857, 21083.394, 124.819, 117.801, 773.777, 3.375, 
  3.076, "", "", "", "", "", "", "", "", "", "", "", "", "", "", "", "", "", 
  "", "", "", "", "", "", "", "", "", "", "", 4.30759772*^8, "", "", "", "", 
  "", "", "", "", "", "", "", "", "", ""}, {"OWID_SAM", "", "South America", 
  "2020-10-21", 9.139922*^6, 58044., 51636.143, 334752., 1440., 1314.429, 
  21218.142, 134.748, 119.872, 777.12, 3.343, 3.051, "", "", "", "", "", "", 
  "", "", "", "", "", "", "", "", "", "", "", "", "", "", "", "", "", "", "", 
  "", "", "", 4.30759772*^8, "", "", "", "", "", "", "", "", "", "", "", "", 
  "", ""}, {"OWID_SAM", "", "South America", "2020-10-22", 9.19923*^6, 
  59308., 51241.143, 336153., 1401., 1294.429, 21355.824, 137.682, 118.955, 
  780.372, 3.252, 3.005, "", "", "", "", "", "", "", "", "", "", "", "", "", 
  "", "", "", "", "", "", "", "", "", "", "", "", "", "", "", 4.30759772*^8, 
  "", "", "", "", "", "", "", "", "", "", "", "", "", ""}, 
 {"OWID_SAM", "", "South America", "2020-10-23", 9.258481*^6, 59251., 
  51084.571, 337508., 1355., 1256., 21493.374, 137.55, 118.592, 783.518, 
  3.146, 2.916, "", "", "", "", "", "", "", "", "", "", "", "", "", "", "", 
  "", "", "", "", "", "", "", "", "", "", "", "", "", 4.30759772*^8, "", "", 
  "", "", "", "", "", "", "", "", "", "", "", ""}, 
 {"OWID_SAM", "", "South America", "2020-10-24", 9.313885*^6, 55404., 
  51691.857, 338630., 1122., 1230.143, 21621.994, 128.619, 120.002, 786.123, 
  2.605, 2.856, "", "", "", "", "", "", "", "", "", "", "", "", "", "", "", 
  "", "", "", "", "", "", "", "", "", "", "", "", "", 4.30759772*^8, "", "", 
  "", "", "", "", "", "", "", "", "", "", "", ""}, 
 {"OWID_SAM", "", "South America", "2020-10-25", 9.355071*^6, 41186., 
  54047.571, 339505., 875., 1277.286, 21717.606, 95.612, 125.47, 788.154, 
  2.031, 2.965, "", "", "", "", "", "", "", "", "", "", "", "", "", "", "", 
  "", "", "", "", "", "", "", "", "", "", "", "", "", 4.30759772*^8, "", "", 
  "", "", "", "", "", "", "", "", "", "", "", ""}, 
 {"OWID_SAM", "", "South America", "2020-10-26", 9.394884*^6, 39813., 
  52396.143, 340582., 1077., 1246.286, 21810.031, 92.425, 121.637, 790.654, 
  2.5, 2.893, "", "", "", "", "", "", "", "", "", "", "", "", "", "", "", "", 
  "", "", "", "", "", "", "", "", "", "", "", "", 4.30759772*^8, "", "", "", 
  "", "", "", "", "", "", "", "", "", "", ""}, 
 {"OWID_SAM", "", "South America", "2020-10-27", 9.452004*^6, 57120., 
  52875.143, 341970., 1388., 1236.857, 21942.634, 132.603, 122.749, 793.876, 
  3.222, 2.871, "", "", "", "", "", "", "", "", "", "", "", "", "", "", "", 
  "", "", "", "", "", "", "", "", "", "", "", "", "", 4.30759772*^8, "", "", 
  "", "", "", "", "", "", "", "", "", "", "", ""}, 
 {"OWID_SAM", "", "South America", "2020-10-28", 9.509407*^6, 57403., 
  52783.571, 343190., 1220., 1205.429, 22075.894, 133.26, 122.536, 796.709, 
  2.832, 2.798, "", "", "", "", "", "", "", "", "", "", "", "", "", "", "", 
  "", "", "", "", "", "", "", "", "", "", "", "", "", 4.30759772*^8, "", "", 
  "", "", "", "", "", "", "", "", "", "", "", ""}, 
 {"OWID_SAM", "", "South America", "2020-10-29", 9.566731*^6, 57324., 
  52500.143, 344498., 1308., 1192.143, 22208.97, 133.076, 121.878, 799.745, 
  3.036, 2.768, "", "", "", "", "", "", "", "", "", "", "", "", "", "", "", 
  "", "", "", "", "", "", "", "", "", "", "", "", "", 4.30759772*^8, "", "", 
  "", "", "", "", "", "", "", "", "", "", "", ""}, 
 {"OWID_SAM", "", "South America", "2020-10-30", 9.618542*^6, 51811., 
  51437.286, 345751., 1253., 1177.571, 22329.249, 120.278, 119.411, 802.654, 
  2.909, 2.734, "", "", "", "", "", "", "", "", "", "", "", "", "", "", "", 
  "", "", "", "", "", "", "", "", "", "", "", "", "", 4.30759772*^8, "", "", 
  "", "", "", "", "", "", "", "", "", "", "", ""}, 
 {"OWID_SAM", "", "South America", "2020-10-31", 9.664785*^6, 46243., 
  50128.571, 346791., 1040., 1165.857, 22436.601, 107.352, 116.372, 805.068, 
  2.414, 2.707, "", "", "", "", "", "", "", "", "", "", "", "", "", "", "", 
  "", "", "", "", "", "", "", "", "", "", "", "", "", 4.30759772*^8, "", "", 
  "", "", "", "", "", "", "", "", "", "", "", ""}, 
 {"OWID_SAM", "", "South America", "2020-11-01", 9.696576*^6, 31791., 
  48786.429, 347494., 703., 1141.286, 22510.403, 73.802, 113.257, 806.7, 
  1.632, 2.649, "", "", "", "", "", "", "", "", "", "", "", "", "", "", "", 
  "", "", "", "", "", "", "", "", "", "", "", "", "", 4.30759772*^8, "", "", 
  "", "", "", "", "", "", "", "", "", "", "", ""}, 
 {"OWID_SAM", "", "South America", "2020-11-02", 9.727141*^6, 30565., 
  47465.286, 348500., 1006., 1131.143, 22581.359, 70.956, 110.19, 809.036, 
  2.335, 2.626, "", "", "", "", "", "", "", "", "", "", "", "", "", "", "", 
  "", "", "", "", "", "", "", "", "", "", "", "", "", 4.30759772*^8, "", "", 
  "", "", "", "", "", "", "", "", "", "", "", ""}, 
 {"OWID_SAM", "", "South America", "2020-11-03", 9.759855*^6, 32714., 
  43978.714, 349522., 1022., 1078.857, 22657.304, 75.945, 102.096, 811.408, 
  2.373, 2.505, "", "", "", "", "", "", "", "", "", "", "", "", "", "", "", 
  "", "", "", "", "", "", "", "", "", "", "", "", "", 4.30759772*^8, "", "", 
  "", "", "", "", "", "", "", "", "", "", "", ""}, 
 {"OWID_SAM", "", "South America", "2020-11-04", 9.81589*^6, 56035., 
  43783.286, 350918., 1396., 1104., 22787.388, 130.084, 101.642, 814.649, 
  3.241, 2.563, "", "", "", "", "", "", "", "", "", "", "", "", "", "", "", 
  "", "", "", "", "", "", "", "", "", "", "", "", "", 4.30759772*^8, "", "", 
  "", "", "", "", "", "", "", "", "", "", "", ""}, 
 {"OWID_SAM", "", "South America", "2020-11-05", 9.842944*^6, 27054., 39459., 
  351600., 682., 1014.571, 22850.193, 62.805, 91.603, 816.232, 1.583, 2.355, 
  "", "", "", "", "", "", "", "", "", "", "", "", "", "", "", "", "", "", "", 
  "", "", "", "", "", "", "", "", "", 4.30759772*^8, "", "", "", "", "", "", 
  "", "", "", "", "", "", "", ""}, {"OWID_SAM", "", "South America", 
  "2020-11-06", 9.909531*^6, 66587., 41569.857, 353275., 1675., 1074.857, 
  23004.774, 154.58, 96.504, 820.121, 3.888, 2.495, "", "", "", "", "", "", 
  "", "", "", "", "", "", "", "", "", "", "", "", "", "", "", "", "", "", "", 
  "", "", "", 4.30759772*^8, "", "", "", "", "", "", "", "", "", "", "", "", 
  "", ""}, {"OWID_SAM", "", "South America", "2020-11-07", 9.95505*^6, 
  45519., 41466.429, 354163., 888., 1053.143, 23110.445, 105.671, 96.263, 
  822.182, 2.061, 2.445, "", "", "", "", "", "", "", "", "", "", "", "", "", 
  "", "", "", "", "", "", "", "", "", "", "", "", "", "", "", 4.30759772*^8, 
  "", "", "", "", "", "", "", "", "", "", "", "", "", ""}, 
 {"OWID_SAM", "", "South America", "2020-11-08", 9.984873*^6, 29823., 
  41185.286, 354868., 705., 1053.429, 23179.678, 69.233, 95.611, 823.819, 
  1.637, 2.446, "", "", "", "", "", "", "", "", "", "", "", "", "", "", "", 
  "", "", "", "", "", "", "", "", "", "", "", "", "", 4.30759772*^8, "", "", 
  "", "", "", "", "", "", "", "", "", "", "", ""}, 
 {"OWID_SAM", "", "South America", "2020-11-09", 1.0014059*^7, 29186., 
  40988.286, 355812., 944., 1044.571, 23247.433, 67.755, 95.153, 826.01, 
  2.191, 2.425, "", "", "", "", "", "", "", "", "", "", "", "", "", "", "", 
  "", "", "", "", "", "", "", "", "", "", "", "", "", 4.30759772*^8, "", "", 
  "", "", "", "", "", "", "", "", "", "", "", ""}, 
 {"OWID_SAM", "", "South America", "2020-11-10", 1.0059983*^7, 45924., 
  42875.429, 356583., 771., 1008.714, 23354.045, 106.612, 99.534, 827.8, 
  1.79, 2.342, "", "", "", "", "", "", "", "", "", "", "", "", "", "", "", 
  "", "", "", "", "", "", "", "", "", "", "", "", "", 4.30759772*^8, "", "", 
  "", "", "", "", "", "", "", "", "", "", "", ""}, 
 {"OWID_SAM", "", "South America", "2020-11-11", 1.0134411*^7, 74428., 
  45503., 357911., 1328., 999., 23526.828, 172.783, 105.634, 830.883, 3.083, 
  2.319, "", "", "", "", "", "", "", "", "", "", "", "", "", "", "", "", "", 
  "", "", "", "", "", "", "", "", "", "", "", 4.30759772*^8, "", "", "", "", 
  "", "", "", "", "", "", "", "", "", ""}, {"OWID_SAM", "", "South America", 
  "2020-11-12", 1.019447*^7, 60059., 50218., 359461., 1550., 1123., 
  23666.254, 139.426, 116.58, 834.481, 3.598, 2.607, "", "", "", "", "", "", 
  "", "", "", "", "", "", "", "", "", "", "", "", "", "", "", "", "", "", "", 
  "", "", "", 4.30759772*^8, "", "", "", "", "", "", "", "", "", "", "", "", 
  "", ""}, {"OWID_SAM", "", "South America", "2020-11-13", 1.0250445*^7, 
  55975., 48702., 360549., 1088., 1039.143, 23796.198, 129.945, 113.061, 
  837.007, 2.526, 2.412, "", "", "", "", "", "", "", "", "", "", "", "", "", 
  "", "", "", "", "", "", "", "", "", "", "", "", "", "", "", 4.30759772*^8, 
  "", "", "", "", "", "", "", "", "", "", "", "", "", ""}, 
 {"OWID_SAM", "", "South America", "2020-11-14", 1.0312596*^7, 62151., 
  51078., 362096., 1547., 1133.286, 23940.481, 144.282, 118.577, 840.598, 
  3.591, 2.631, "", "", "", "", "", "", "", "", "", "", "", "", "", "", "", 
  "", "", "", "", "", "", "", "", "", "", "", "", "", 4.30759772*^8, "", "", 
  "", "", "", "", "", "", "", "", "", "", "", ""}, 
 {"OWID_SAM", "", "South America", "2020-11-15", 1.0345096*^7, 32500., 
  51460.429, 362754., 658., 1126.571, 24015.929, 75.448, 119.464, 842.126, 
  1.528, 2.615, "", "", "", "", "", "", "", "", "", "", "", "", "", "", "", 
  "", "", "", "", "", "", "", "", "", "", "", "", "", 4.30759772*^8, "", "", 
  "", "", "", "", "", "", "", "", "", "", "", ""}, 
 {"OWID_SAM", "", "South America", "2020-11-16", 1.0377818*^7, 32722., 
  51965.571, 363605., 851., 1113.286, 24091.892, 75.963, 120.637, 844.102, 
  1.976, 2.584, "", "", "", "", "", "", "", "", "", "", "", "", "", "", "", 
  "", "", "", "", "", "", "", "", "", "", "", "", "", 4.30759772*^8, "", "", 
  "", "", "", "", "", "", "", "", "", "", "", ""}, 
 {"OWID_SAM", "", "South America", "2020-11-17", 1.0433629*^7, 55811., 
  53378., 364973., 1368., 1198.571, 24221.456, 129.564, 123.916, 847.277, 
  3.176, 2.782, "", "", "", "", "", "", "", "", "", "", "", "", "", "", "", 
  "", "", "", "", "", "", "", "", "", "", "", "", "", 4.30759772*^8, "", "", 
  "", "", "", "", "", "", "", "", "", "", "", ""}, 
 {"OWID_SAM", "", "South America", "2020-11-18", 1.0489978*^7, 56349., 
  50795.286, 366320., 1347., 1201.286, 24352.269, 130.813, 117.92, 850.404, 
  3.127, 2.789, "", "", "", "", "", "", "", "", "", "", "", "", "", "", "", 
  "", "", "", "", "", "", "", "", "", "", "", "", "", 4.30759772*^8, "", "", 
  "", "", "", "", "", "", "", "", "", "", "", ""}, 
 {"OWID_SAM", "", "South America", "2020-11-19", 1.0547433*^7, 57455., 
  50423.286, 367511., 1191., 1150., 24485.65, 133.381, 117.057, 853.169, 
  2.765, 2.67, "", "", "", "", "", "", "", "", "", "", "", "", "", "", "", 
  "", "", "", "", "", "", "", "", "", "", "", "", "", 4.30759772*^8, "", "", 
  "", "", "", "", "", "", "", "", "", "", "", ""}, 
 {"OWID_SAM", "", "South America", "2020-11-20", 1.0610692*^7, 63259., 
  51463.857, 368665., 1154., 1159.429, 24632.504, 146.854, 119.472, 855.848, 
  2.679, 2.692, "", "", "", "", "", "", "", "", "", "", "", "", "", "", "", 
  "", "", "", "", "", "", "", "", "", "", "", "", "", 4.30759772*^8, "", "", 
  "", "", "", "", "", "", "", "", "", "", "", ""}, 
 {"OWID_SAM", "", "South America", "2020-11-21", 1.0665727*^7, 55035., 
  50447.286, 369515., 850., 1059.857, 24760.267, 127.763, 117.112, 857.822, 
  1.973, 2.46, "", "", "", "", "", "", "", "", "", "", "", "", "", "", "", 
  "", "", "", "", "", "", "", "", "", "", "", "", "", 4.30759772*^8, "", "", 
  "", "", "", "", "", "", "", "", "", "", "", ""}, 
 {"OWID_SAM", "", "South America", "2020-11-22", 1.0699965*^7, 34238., 
  50695.571, 370210., 695., 1065.143, 24839.75, 79.483, 117.689, 859.435, 
  1.613, 2.473, "", "", "", "", "", "", "", "", "", "", "", "", "", "", "", 
  "", "", "", "", "", "", "", "", "", "", "", "", "", 4.30759772*^8, "", "", 
  "", "", "", "", "", "", "", "", "", "", "", ""}, 
 {"OWID_SAM", "", "South America", "2020-11-23", 1.0731375*^7, 31410., 
  50508.143, 370993., 783., 1055.429, 24912.668, 72.918, 117.254, 861.253, 
  1.818, 2.45, "", "", "", "", "", "", "", "", "", "", "", "", "", "", "", 
  "", "", "", "", "", "", "", "", "", "", "", "", "", 4.30759772*^8, "", "", 
  "", "", "", "", "", "", "", "", "", "", "", ""}, 
 {"OWID_SAM", "", "South America", "2020-11-24", 1.0780972*^7, 49597., 
  49620.429, 372327., 1334., 1050.571, 25027.806, 115.138, 115.193, 864.35, 
  3.097, 2.439, "", "", "", "", "", "", "", "", "", "", "", "", "", "", "", 
  "", "", "", "", "", "", "", "", "", "", "", "", "", 4.30759772*^8, "", "", 
  "", "", "", "", "", "", "", "", "", "", "", ""}, 
 {"OWID_SAM", "", "South America", "2020-11-25", 1.0851246*^7, 70274., 
  51609.714, 373604., 1277., 1040.571, 25190.946, 163.14, 119.811, 867.314, 
  2.965, 2.416, "", "", "", "", "", "", "", "", "", "", "", "", "", "", "", 
  "", "", "", "", "", "", "", "", "", "", "", "", "", 4.30759772*^8, "", "", 
  "", "", "", "", "", "", "", "", "", "", "", ""}, 
 {"OWID_SAM", "", "South America", "2020-11-26", 1.0911199*^7, 59953., 
  51966.571, 374923., 1319., 1058.857, 25330.125, 139.18, 120.639, 870.376, 
  3.062, 2.458, "", "", "", "", "", "", "", "", "", "", "", "", "", "", "", 
  "", "", "", "", "", "", "", "", "", "", "", "", "", 4.30759772*^8, "", "", 
  "", "", "", "", "", "", "", "", "", "", "", ""}, 
 {"OWID_SAM", "", "South America", "2020-11-27", 1.0971639*^7, 60440., 
  51563.857, 376117., 1194., 1064.571, 25470.436, 140.31, 119.704, 873.148, 
  2.772, 2.471, "", "", "", "", "", "", "", "", "", "", "", "", "", "", "", 
  "", "", "", "", "", "", "", "", "", "", "", "", "", 4.30759772*^8, "", "", 
  "", "", "", "", "", "", "", "", "", "", "", ""}, 
 {"OWID_SAM", "", "South America", "2020-11-28", 1.1047122*^7, 75483., 
  54485., 377162., 1045., 1092.429, 25645.668, 175.232, 126.486, 875.574, 
  2.426, 2.536, "", "", "", "", "", "", "", "", "", "", "", "", "", "", "", 
  "", "", "", "", "", "", "", "", "", "", "", "", "", 4.30759772*^8, "", "", 
  "", "", "", "", "", "", "", "", "", "", "", ""}, 
 {"OWID_SAM", "", "South America", "2020-11-29", 1.1091972*^7, 44850., 
  56001., 377965., 803., 1107.857, 25749.786, 104.118, 130.005, 877.438, 
  1.864, 2.572, "", "", "", "", "", "", "", "", "", "", "", "", "", "", "", 
  "", "", "", "", "", "", "", "", "", "", "", "", "", 4.30759772*^8, "", "", 
  "", "", "", "", "", "", "", "", "", "", "", ""}, 
 {"OWID_SAM", "", "South America", "2020-11-30", 1.1130276*^7, 38304., 
  56985.857, 378891., 926., 1128.286, 25838.708, 88.922, 132.292, 879.588, 
  2.15, 2.619, "", "", "", "", "", "", "", "", "", "", "", "", "", "", "", 
  "", "", "", "", "", "", "", "", "", "", "", "", "", 4.30759772*^8, "", "", 
  "", "", "", "", "", "", "", "", "", "", "", ""}, 
 {"OWID_SAM", "", "South America", "2020-12-01", 1.1201967*^7, 71691., 
  60142.143, 380152., 1261., 1117.857, 26005.137, 166.429, 139.619, 882.515, 
  2.927, 2.595, "", "", "", "", "", "", "", "", "", "", "", "", "", "", "", 
  "", "", "", "", "", "", "", "", "", "", "", "", "", 4.30759772*^8, "", "", 
  "", "", "", "", "", "", "", "", "", "", "", ""}, 
 {"OWID_SAM", "", "South America", "2020-12-02", 1.1272758*^7, 70791., 
  60216., 381459., 1307., 1122.143, 26169.477, 164.34, 139.79, 885.549, 
  3.034, 2.605, "", "", "", "", "", "", "", "", "", "", "", "", "", "", "", 
  "", "", "", "", "", "", "", "", "", "", "", "", "", 4.30759772*^8, "", "", 
  "", "", "", "", "", "", "", "", "", "", "", ""}, 
 {"OWID_SAM", "", "South America", "2020-12-03", 1.1348019*^7, 75261., 
  62402.857, 382819., 1360., 1128., 26344.194, 174.717, 144.867, 888.706, 
  3.157, 2.619, "", "", "", "", "", "", "", "", "", "", "", "", "", "", "", 
  "", "", "", "", "", "", "", "", "", "", "", "", "", 4.30759772*^8, "", "", 
  "", "", "", "", "", "", "", "", "", "", "", ""}, 
 {"OWID_SAM", "", "South America", "2020-12-04", 1.1415253*^7, 67234., 
  63373.429, 384112., 1293., 1142.143, 26500.276, 156.082, 147.12, 891.708, 
  3.002, 2.651, "", "", "", "", "", "", "", "", "", "", "", "", "", "", "", 
  "", "", "", "", "", "", "", "", "", "", "", "", "", 4.30759772*^8, "", "", 
  "", "", "", "", "", "", "", "", "", "", "", ""}, 
 {"OWID_SAM", "", "South America", "2020-12-05", 1.1480985*^7, 65732., 
  61980.429, 385288., 1176., 1160.857, 26652.872, 152.595, 143.886, 894.438, 
  2.73, 2.695, "", "", "", "", "", "", "", "", "", "", "", "", "", "", "", 
  "", "", "", "", "", "", "", "", "", "", "", "", "", 4.30759772*^8, "", "", 
  "", "", "", "", "", "", "", "", "", "", "", ""}, 
 {"OWID_SAM", "", "South America", "2020-12-06", 1.1525035*^7, 44050., 
  61866.143, 386094., 806., 1161.286, 26755.133, 102.261, 143.621, 896.309, 
  1.871, 2.696, "", "", "", "", "", "", "", "", "", "", "", "", "", "", "", 
  "", "", "", "", "", "", "", "", "", "", "", "", "", 4.30759772*^8, "", "", 
  "", "", "", "", "", "", "", "", "", "", "", ""}, 
 {"OWID_SAM", "", "South America", "2020-12-07", 1.1559429*^7, 34394., 
  61307.571, 386944., 850., 1150.429, 26834.978, 79.845, 142.324, 898.283, 
  1.973, 2.671, "", "", "", "", "", "", "", "", "", "", "", "", "", "", "", 
  "", "", "", "", "", "", "", "", "", "", "", "", "", 4.30759772*^8, "", "", 
  "", "", "", "", "", "", "", "", "", "", "", ""}, 
 {"OWID_SAM", "", "South America", "2020-12-08", 1.1625209*^7, 65780., 
  60463.143, 388238., 1294., 1155.143, 26987.685, 152.707, 140.364, 901.287, 
  3.004, 2.682, "", "", "", "", "", "", "", "", "", "", "", "", "", "", "", 
  "", "", "", "", "", "", "", "", "", "", "", "", "", 4.30759772*^8, "", "", 
  "", "", "", "", "", "", "", "", "", "", "", ""}, 
 {"OWID_SAM", "", "South America", "2020-12-09", 1.1697661*^7, 72452., 
  60700.429, 389578., 1340., 1159.857, 27155.881, 168.196, 140.915, 904.397, 
  3.111, 2.693, "", "", "", "", "", "", "", "", "", "", "", "", "", "", "", 
  "", "", "", "", "", "", "", "", "", "", "", "", "", 4.30759772*^8, "", "", 
  "", "", "", "", "", "", "", "", "", "", "", ""}, 
 {"OWID_SAM", "", "South America", "2020-12-10", 1.1773114*^7, 75453., 
  60727.857, 390978., 1400., 1165.571, 27331.043, 175.163, 140.978, 907.647, 
  3.25, 2.706, "", "", "", "", "", "", "", "", "", "", "", "", "", "", "", 
  "", "", "", "", "", "", "", "", "", "", "", "", "", 4.30759772*^8, "", "", 
  "", "", "", "", "", "", "", "", "", "", "", ""}, 
 {"OWID_SAM", "", "South America", "2020-12-11", 1.1847866*^7, 74752., 
  61801.857, 392152., 1174., 1148.571, 27504.579, 173.535, 143.472, 910.373, 
  2.725, 2.666, "", "", "", "", "", "", "", "", "", "", "", "", "", "", "", 
  "", "", "", "", "", "", "", "", "", "", "", "", "", 4.30759772*^8, "", "", 
  "", "", "", "", "", "", "", "", "", "", "", ""}, 
 {"OWID_SAM", "", "South America", "2020-12-12", 1.1911568*^7, 63702., 
  61511.857, 393315., 1163., 1146.714, 27652.461, 147.883, 142.799, 913.073, 
  2.7, 2.662, "", "", "", "", "", "", "", "", "", "", "", "", "", "", "", "", 
  "", "", "", "", "", "", "", "", "", "", "", "", 4.30759772*^8, "", "", "", 
  "", "", "", "", "", "", "", "", "", "", ""}, 
 {"OWID_SAM", "", "South America", "2020-12-13", 1.1950357*^7, 38789., 
  60760.286, 394068., 753., 1139.143, 27742.509, 90.048, 141.054, 914.821, 
  1.748, 2.644, "", "", "", "", "", "", "", "", "", "", "", "", "", "", "", 
  "", "", "", "", "", "", "", "", "", "", "", "", "", 4.30759772*^8, "", "", 
  "", "", "", "", "", "", "", "", "", "", "", ""}, 
 {"OWID_SAM", "", "South America", "2020-12-14", 1.199689*^7, 46533., 
  62494.429, 395102., 1034., 1165.429, 27850.535, 108.025, 145.08, 917.221, 
  2.4, 2.706, "", "", "", "", "", "", "", "", "", "", "", "", "", "", "", "", 
  "", "", "", "", "", "", "", "", "", "", "", "", 4.30759772*^8, "", "", "", 
  "", "", "", "", "", "", "", "", "", "", ""}, 
 {"OWID_SAM", "", "South America", "2020-12-15", 1.2062019*^7, 65129., 
  62401.429, 396579., 1477., 1191.571, 28001.73, 151.196, 144.864, 920.65, 
  3.429, 2.766, "", "", "", "", "", "", "", "", "", "", "", "", "", "", "", 
  "", "", "", "", "", "", "", "", "", "", "", "", "", 4.30759772*^8, "", "", 
  "", "", "", "", "", "", "", "", "", "", "", ""}, 
 {"OWID_SAM", "", "South America", "2020-12-16", 1.2156025*^7, 94006., 
  65480.571, 398047., 1468., 1209.857, 28219.963, 218.233, 152.012, 924.058, 
  3.408, 2.809, "", "", "", "", "", "", "", "", "", "", "", "", "", "", "", 
  "", "", "", "", "", "", "", "", "", "", "", "", "", 4.30759772*^8, "", "", 
  "", "", "", "", "", "", "", "", "", "", "", ""}, 
 {"OWID_SAM", "", "South America", "2020-12-17", 1.2253719*^7, 97694., 
  68657.857, 399738., 1691., 1251.429, 28446.758, 226.795, 159.388, 927.984, 
  3.926, 2.905, "", "", "", "", "", "", "", "", "", "", "", "", "", "", "", 
  "", "", "", "", "", "", "", "", "", "", "", "", "", 4.30759772*^8, "", "", 
  "", "", "", "", "", "", "", "", "", "", "", ""}, 
 {"OWID_SAM", "", "South America", "2020-12-18", 1.2332344*^7, 78625., 
  69211.143, 401144., 1406., 1284.571, 28629.284, 182.526, 160.672, 931.248, 
  3.264, 2.982, "", "", "", "", "", "", "", "", "", "", "", "", "", "", "", 
  "", "", "", "", "", "", "", "", "", "", "", "", "", 4.30759772*^8, "", "", 
  "", "", "", "", "", "", "", "", "", "", "", ""}, 
 {"OWID_SAM", "", "South America", "2020-12-19", 1.2407999*^7, 75655., 
  70918.714, 402398., 1254., 1297.571, 28804.916, 175.632, 164.636, 934.159, 
  2.911, 3.012, "", "", "", "", "", "", "", "", "", "", "", "", "", "", "", 
  "", "", "", "", "", "", "", "", "", "", "", "", "", 4.30759772*^8, "", "", 
  "", "", "", "", "", "", "", "", "", "", "", ""}, 
 {"OWID_SAM", "", "South America", "2020-12-20", 1.2459421*^7, 51422., 
  72723.429, 403275., 877., 1315.286, 28924.291, 119.375, 168.826, 936.195, 
  2.036, 3.053, "", "", "", "", "", "", "", "", "", "", "", "", "", "", "", 
  "", "", "", "", "", "", "", "", "", "", "", "", "", 4.30759772*^8, "", "", 
  "", "", "", "", "", "", "", "", "", "", "", ""}, 
 {"OWID_SAM", "", "South America", "2020-12-21", 1.2507404*^7, 47983., 
  72930.571, 404385., 1110., 1326.143, 29035.683, 111.392, 169.307, 938.772, 
  2.577, 3.079, "", "", "", "", "", "", "", "", "", "", "", "", "", "", "", 
  "", "", "", "", "", "", "", "", "", "", "", "", "", 4.30759772*^8, "", "", 
  "", "", "", "", "", "", "", "", "", "", "", ""}, 
 {"OWID_SAM", "", "South America", "2020-12-22", 1.2588038*^7, 80634., 
  75145.571, 406034., 1649., 1350.714, 29222.873, 187.19, 174.449, 942.6, 
  3.828, 3.136, "", "", "", "", "", "", "", "", "", "", "", "", "", "", "", 
  "", "", "", "", "", "", "", "", "", "", "", "", "", 4.30759772*^8, "", "", 
  "", "", "", "", "", "", "", "", "", "", "", ""}, 
 {"OWID_SAM", "", "South America", "2020-12-23", 1.266452*^7, 76482., 
  72642.143, 407494., 1460., 1349.571, 29400.424, 177.551, 168.637, 945.989, 
  3.389, 3.133, "", "", "", "", "", "", "", "", "", "", "", "", "", "", "", 
  "", "", "", "", "", "", "", "", "", "", "", "", "", 4.30759772*^8, "", "", 
  "", "", "", "", "", "", "", "", "", "", "", ""}, 
 {"OWID_SAM", "", "South America", "2020-12-24", 1.2745119*^7, 80599., 
  70200., 408792., 1298., 1293.429, 29587.533, 187.109, 162.968, 949.002, 
  3.013, 3.003, "", "", "", "", "", "", "", "", "", "", "", "", "", "", "", 
  "", "", "", 420., 420., "", "", "", 0., 0., "", "", "", 4.30759772*^8, "", 
  "", "", "", "", "", "", "", "", "", "", "", "", ""}, 
 {"OWID_SAM", "", "South America", "2020-12-25", 1.280356*^7, 58441., 
  67316.571, 409842., 1050., 1242.571, 29723.203, 135.67, 156.274, 951.44, 
  2.438, 2.885, "", "", "", "", "", "", "", "", "", "", "", "", "", "", "", 
  "", "", "", 5198., 5198., "", 4778., 4778., 0., 0., "", 11., "", 
  4.30759772*^8, "", "", "", "", "", "", "", "", "", "", "", "", "", ""}, 
 {"OWID_SAM", "", "South America", "2020-12-26", 1.2841097*^7, 37537., 
  61871.143, 410693., 851., 1185., 29810.344, 87.141, 143.633, 953.415, 
  1.976, 2.751, "", "", "", "", "", "", "", "", "", "", "", "", "", "", "", 
  "", "", "", 8338., 8338., "", 3140., 3959., 0., 0., "", 9., "", 
  4.30759772*^8, "", "", "", "", "", "", "", "", "", "", "", "", "", ""}, 
 {"OWID_SAM", "", "South America", "2020-12-27", 1.2877665*^7, 36568., 
  59749.143, 411629., 936., 1193.429, 29895.236, 84.892, 138.706, 955.588, 
  2.173, 2.771, "", "", "", "", "", "", "", "", "", "", "", "", "", "", "", 
  "", "", "", 8649., 8649., "", 311., 2743., 0., 0., "", 6., "", 
  4.30759772*^8, "", "", "", "", "", "", "", "", "", "", "", "", "", ""}, 
 {"OWID_SAM", "", "South America", "2020-12-28", 1.2921817*^7, 44152., 
  59201.857, 412648., 1019., 1180.429, 29997.734, 102.498, 137.436, 957.954, 
  2.366, 2.74, "", "", "", "", "", "", "", "", "", "", "", "", "", "", "", 
  "", "", "", 8649., 8649., "", 0., 2057., 0., 0., "", 5., "", 4.30759772*^8, 
  "", "", "", "", "", "", "", "", "", "", "", "", "", ""}, 
 {"OWID_SAM", "", "South America", "2020-12-29", 1.3010001*^7, 88184., 
  60280.429, 414408., 1760., 1196.286, 30202.451, 204.717, 139.94, 962.04, 
  4.086, 2.777, "", "", "", "", "", "", "", "", "", "", "", "", "", "", "", 
  "", "", "", 9349., 8649., "", 700., 1786., 0., 0., "", 4., "", 
  4.30759772*^8, "", "", "", "", "", "", "", "", "", "", "", "", "", ""}, 
 {"OWID_SAM", "", "South America", "2020-12-30", 1.3097978*^7, 87977., 
  61922.571, 416241., 1833., 1249.571, 30406.688, 204.237, 143.752, 966.295, 
  4.255, 2.901, "", "", "", "", "", "", "", "", "", "", "", "", "", "", "", 
  "", "", "", 9349., 8649., "", 0., 1488., 0., 0., "", 3., "", 4.30759772*^8, 
  "", "", "", "", "", "", "", "", "", "", "", "", "", ""}, 
 {"OWID_SAM", "", "South America", "2020-12-31", 1.3194159*^7, 96181., 
  64148.571, 418041., 1800., 1321.286, 30629.97, 223.282, 148.92, 970.474, 
  4.179, 3.067, "", "", "", "", "", "", "", "", "", "", "", "", "", "", "", 
  "", "", "", 40662., 8649., "", 31313., 5749., 0.01, 0., "", 13., "", 
  4.30759772*^8, "", "", "", "", "", "", "", "", "", "", "", "", "", ""}, 
 {"OWID_SAM", "", "South America", "2021-01-01", 1.3241727*^7, 47568., 
  62595.286, 419114., 1073., 1324.571, 30740.398, 110.428, 145.314, 972.965, 
  2.491, 3.075, "", "", "", "", "", "", "", "", "", "", "", "", "", "", "", 
  "", "", "", 40662., 8649., "", 0., 5066., 0.01, 0., "", 12., "", 
  4.30759772*^8, "", "", "", "", "", "", "", "", "", "", "", "", "", ""}, 
 {"OWID_SAM", "", "South America", "2021-01-02", 1.3281024*^7, 39297., 
  62846.714, 420010., 896., 1331., 30831.626, 91.227, 145.897, 975.045, 2.08, 
  3.09, "", "", "", "", "", "", "", "", "", "", "", "", "", "", "", "", "", 
  "", 40662., 8649., "", 0., 4618., 0.01, 0., "", 11., "", 4.30759772*^8, "", 
  "", "", "", "", "", "", "", "", "", "", "", "", ""}, 
 {"OWID_SAM", "", "South America", "2021-01-03", 1.3320726*^7, 39702., 
  63294.429, 420884., 874., 1322.143, 30923.793, 92.167, 146.937, 977.074, 
  2.029, 3.069, "", "", "", "", "", "", "", "", "", "", "", "", "", "", "", 
  "", "", "", 40662., 8649., "", 0., 4573., 0.01, 0., "", 11., "", 
  4.30759772*^8, "", "", "", "", "", "", "", "", "", "", "", "", "", ""}, 
 {"OWID_SAM", "", "South America", "2021-01-04", 1.3366232*^7, 45506., 
  63487.857, 422029., 1145., 1340.143, 31029.434, 105.641, 147.386, 979.732, 
  2.658, 3.111, "", "", "", "", "", "", "", "", "", "", "", "", "", "", "", 
  "", "", "", 48653., 9054., "", 7991., 5715., 0.01, 0., "", 13., "", 
  4.30759772*^8, "", "", "", "", "", "", "", "", "", "", "", "", "", ""}, 
 {"OWID_SAM", "", "South America", "2021-01-05", 1.3460578*^7, 94346., 
  64368.143, 423906., 1877., 1356.857, 31248.457, 219.022, 149.429, 984.089, 
  4.357, 3.15, "", "", "", "", "", "", "", "", "", "", "", "", "", "", "", 
  "", "", "", 50096., 10497., "", 1443., 5821., 0.01, 0., "", 14., "", 
  4.30759772*^8, "", "", "", "", "", "", "", "", "", "", "", "", "", ""}, 
 {"OWID_SAM", "", "South America", "2021-01-06", 1.3564354*^7, 103776., 
  66625.143, 425959., 2053., 1388.286, 31489.37, 240.914, 154.669, 988.855, 
  4.766, 3.223, "", "", "", "", "", "", "", "", "", "", "", "", "", "", "", 
  "", "", "", 50301., 10702., "", 205., 5850., 0.01, 0., "", 14., "", 
  4.30759772*^8, "", "", "", "", "", "", "", "", "", "", "", "", "", ""}, 
 {"OWID_SAM", "", "South America", "2021-01-07", 1.36927*^7, 128346., 
  71220.143, 428311., 2352., 1467.143, 31787.323, 297.953, 165.336, 994.315, 
  5.46, 3.406, "", "", "", "", "", "", "", "", "", "", "", "", "", "", "", 
  "", "", "", 50301., 10702., "", 0., 1377., 0.01, 0., "", 3., "", 
  4.30759772*^8, "", "", "", "", "", "", "", "", "", "", "", "", "", ""}, 
 {"OWID_SAM", "", "South America", "2021-01-08", 1.3789814*^7, 97114., 
  78298.143, 430124., 1813., 1572.857, 32012.771, 225.448, 181.768, 998.524, 
  4.209, 3.651, "", "", "", "", "", "", "", "", "", "", "", "", "", "", "", 
  "", "", "", 118244., 10702., "", 67943., 11083., 0.03, 0., "", 26., "", 
  4.30759772*^8, "", "", "", "", "", "", "", "", "", "", "", "", "", ""}, 
 {"OWID_SAM", "", "South America", "2021-01-09", 1.38885*^7, 98686., 
  86782.286, 432148., 2024., 1734., 32241.869, 229.098, 201.463, 1003.223, 
  4.699, 4.025, "", "", "", "", "", "", "", "", "", "", "", "", "", "", "", 
  "", "", "", 118244., 10702., "", 0., 11083., 0.03, 0., "", 26., "", 
  4.30759772*^8, "", "", "", "", "", "", "", "", "", "", "", "", "", ""}, 
 {"OWID_SAM", "", "South America", "2021-01-10", 1.3950087*^7, 61587., 
  89908.714, 433358., 1210., 1782., 32384.842, 142.973, 208.721, 1006.032, 
  2.809, 4.137, "", "", "", "", "", "", "", "", "", "", "", "", "", "", "", 
  "", "", "", 118244., 10702., "", 0., 11083., 0.03, 0., "", 26., "", 
  4.30759772*^8, "", "", "", "", "", "", "", "", "", "", "", "", "", ""}, 
 {"OWID_SAM", "", "South America", "2021-01-11", 1.4016377*^7, 66290., 
  92877.857, 434742., 1384., 1816.143, 32538.733, 153.891, 215.614, 1009.245, 
  3.213, 4.216, "", "", "", "", "", "", "", "", "", "", "", "", "", "", "", 
  "", "", "", 118244., 10702., "", 0., 9942., 0.03, 0., "", 23., "", 
  4.30759772*^8, "", "", "", "", "", "", "", "", "", "", "", "", "", ""}, 
 {"OWID_SAM", "", "South America", "2021-01-12", 1.4118802*^7, 102425., 
  94032., 436727., 1985., 1831.571, 32776.51, 237.778, 218.293, 1013.853, 
  4.608, 4.252, "", "", "", "", "", "", "", "", "", "", "", "", "", "", "", 
  "", "", "", 118244., 10702., "", 0., 9735., 0.03, 0., "", 23., "", 
  4.30759772*^8, "", "", "", "", "", "", "", "", "", "", "", "", "", ""}, 
 {"OWID_SAM", "", "South America", "2021-01-13", 1.4220655*^7, 101853., 
  93757.286, 438844., 2117., 1840.714, 33012.96, 236.45, 217.656, 1018.767, 
  4.915, 4.273, "", "", "", "", "", "", "", "", "", "", "", "", "", "", "", 
  "", "", "", 178565., 10703., 1029., 60321., 18323., 0.04, 0., 0., 43., "", 
  4.30759772*^8, "", "", "", "", "", "", "", "", "", "", "", "", "", ""}, 
 {"OWID_SAM", "", "South America", "2021-01-14", 1.433016*^7, 109505., 
  91065.714, 440970., 2126., 1808.429, 33267.173, 254.214, 211.407, 1023.703, 
  4.935, 4.198, "", "", "", "", "", "", "", "", "", "", "", "", "", "", "", 
  "", "", "", 185479., 12821., 5825., 6914., 19311., 0.04, 0., 0., 45., "", 
  4.30759772*^8, "", "", "", "", "", "", "", "", "", "", "", "", "", ""}, 
 {"OWID_SAM", "", "South America", "2021-01-15", 1.4459181*^7, 129021., 
  95623.857, 443048., 2078., 1846.286, 33566.693, 299.52, 221.989, 1028.527, 
  4.824, 4.286, "", "", "", "", "", "", "", "", "", "", "", "", "", "", "", 
  "", "", "", 222836., 13778., 8299., 37357., 14942., 0.05, 0., 0., 35., "", 
  4.30759772*^8, "", "", "", "", "", "", "", "", "", "", "", "", "", ""}, 
 {"OWID_SAM", "", "South America", "2021-01-16", 1.4563019*^7, 103838., 
  96359.857, 445051., 2003., 1843.286, 33807.751, 241.058, 223.697, 1033.177, 
  4.65, 4.279, "", "", "", "", "", "", "", "", "", "", "", "", "", "", "", 
  "", "", "", 222926., 13801., 8366., 90., 14955., 0.05, 0., 0., 35., "", 
  4.30759772*^8, "", "", "", "", "", "", "", "", "", "", "", "", "", ""}, 
 {"OWID_SAM", "", "South America", "2021-01-17", 1.4633595*^7, 70576., 
  97644., 446553., 1502., 1885., 33971.591, 163.841, 226.679, 1036.664, 
  3.487, 4.376, "", "", "", "", "", "", "", "", "", "", "", "", "", "", "", 
  "", "", "", 223038., 13913., 8366., 112., 14971., 0.05, 0., 0., 35., "", 
  4.30759772*^8, "", "", "", "", "", "", "", "", "", "", "", "", "", ""}, 
 {"OWID_SAM", "", "South America", "2021-01-18", 1.4687474*^7, 53879., 
  95871., 448273., 1720., 1933., 34096.67, 125.079, 222.563, 1040.657, 3.993, 
  4.487, "", "", "", "", "", "", "", "", "", "", "", "", "", "", "", "", "", 
  "", 235071., 25946., 8366., 12033., 16690., 0.05, 0.01, 0., 39., "", 
  4.30759772*^8, "", "", "", "", "", "", "", "", "", "", "", "", "", ""}, 
 {"OWID_SAM", "", "South America", "2021-01-19", 1.4786461*^7, 98987., 
  95379.857, 450650., 2377., 1989., 34326.467, 229.796, 221.422, 1046.175, 
  5.518, 4.617, "", "", "", "", "", "", "", "", "", "", "", "", "", "", "", 
  "", "", "", 264788., 55662., 8367., 29717., 20935., 0.06, 0.01, 0., 49., 
  "", 4.30759772*^8, "", "", "", "", "", "", "", "", "", "", "", "", "", ""}, 
 {"OWID_SAM", "", "South America", "2021-01-20", 1.4904153*^7, 117692., 
  97642.571, 453101., 2451., 2036.714, 34599.686, 273.22, 226.675, 1051.865, 
  5.69, 4.728, "", "", "", "", "", "", "", "", "", "", "", "", "", "", "", 
  "", "", "", 338338., 325577., 12761., 73550., 22825., 0.08, 0.08, 0., 53., 
  "", 4.30759772*^8, "", "", "", "", "", "", "", "", "", "", "", "", "", ""}, 
 {"OWID_SAM", "", "South America", "2021-01-21", 1.500141*^7, 97257., 
  95892.857, 455622., 2521., 2093.143, 34825.466, 225.78, 222.613, 1057.717, 
  5.852, 4.859, "", "", "", "", "", "", "", "", "", "", "", "", "", "", "", 
  "", "", "", 467165., 442446., 24719., 128827., 40241., 0.11, 0.1, 0.01, 
  93., "", 4.30759772*^8, "", "", "", "", "", "", "", "", "", "", "", "", "", 
  ""}, {"OWID_SAM", "", "South America", "2021-01-22", 1.5103979*^7, 102569., 
  92114., 457992., 2370., 2134.857, 35063.578, 238.112, 213.841, 1063.219, 
  5.502, 4.956, "", "", "", "", "", "", "", "", "", "", "", "", "", "", "", 
  "", "", "", 590921., 557408., 33513., 123756., 52584., 0.14, 0.13, 0.01, 
  122., "", 4.30759772*^8, "", "", "", "", "", "", "", "", "", "", "", "", 
  "", ""}, {"OWID_SAM", "", "South America", "2021-01-23", 1.5199705*^7, 
  95726., 90955.143, 460386., 2394., 2190.714, 35285.804, 222.226, 211.151, 
  1068.777, 5.558, 5.086, "", "", "", "", "", "", "", "", "", "", "", "", "", 
  "", "", "", "", "", 891280., 853725., 37555., 300359., 95479., 0.21, 0.2, 
  0.01, 222., "", 4.30759772*^8, "", "", "", "", "", "", "", "", "", "", "", 
  "", "", ""}, {"OWID_SAM", "", "South America", "2021-01-24", 1.5267011*^7, 
  67306., 90488., 462151., 1765., 2228.286, 35442.054, 156.25, 210.066, 
  1072.874, 4.097, 5.173, "", "", "", "", "", "", "", "", "", "", "", "", "", 
  "", "", "", "", "", 962187., 921833., 40354., 70907., 105593., 0.22, 0.21, 
  0.01, 245., "", 4.30759772*^8, "", "", "", "", "", "", "", "", "", "", "", 
  "", "", ""}, {"OWID_SAM", "", "South America", "2021-01-25", 1.5321389*^7, 
  54378., 90559.286, 464008., 1857., 2247.857, 35568.291, 126.237, 210.232, 
  1077.185, 4.311, 5.218, "", "", "", "", "", "", "", "", "", "", "", "", "", 
  "", "", "", "", "", 1.059856*^6, 1.017822*^6, 42034., 97669., 117826., 
  0.25, 0.24, 0.01, 274., "", 4.30759772*^8, "", "", "", "", "", "", "", "", 
  "", "", "", "", "", ""}, {"OWID_SAM", "", "South America", "2021-01-26", 
  1.542913*^7, 107741., 91809.857, 466769., 2761., 2302.714, 35818.41, 
  250.119, 213.135, 1083.595, 6.41, 5.346, "", "", "", "", "", "", "", "", 
  "", "", "", "", "", "", "", "", "", "", 1.222241*^6, 1.172965*^6, 49276., 
  162385., 136779., 0.28, 0.27, 0.01, 318., "", 4.30759772*^8, "", "", "", 
  "", "", "", "", "", "", "", "", "", "", ""}, 
 {"OWID_SAM", "", "South America", "2021-01-27", 1.5527042*^7, 97912., 
  88984.143, 469283., 2514., 2311.714, 36045.71, 227.301, 206.575, 1089.431, 
  5.836, 5.367, "", "", "", "", "", "", "", "", "", "", "", "", "", "", "", 
  "", "", "", 1.518305*^6, 1.462196*^6, 56109., 296064., 168567., 0.35, 0.34, 
  0.01, 391., "", 4.30759772*^8, "", "", "", "", "", "", "", "", "", "", "", 
  "", "", ""}, {"OWID_SAM", "", "South America", "2021-01-28", 1.5628556*^7, 
  101514., 89592.286, 471811., 2528., 2312.714, 36281.373, 235.663, 207.987, 
  1095.3, 5.869, 5.369, "", "", "", "", "", "", "", "", "", "", "", "", "", 
  "", "", "", "", "", 1.849286*^6, 1.787436*^6, 61850., 330981., 197446., 
  0.43, 0.41, 0.01, 458., "", 4.30759772*^8, "", "", "", "", "", "", "", "", 
  "", "", "", "", "", ""}, {"OWID_SAM", "", "South America", "2021-01-29", 
  1.5724104*^7, 95548., 88589.286, 474443., 2632., 2350.143, 36503.186, 
  221.813, 205.658, 1101.41, 6.11, 5.456, "", "", "", "", "", "", "", "", "", 
  "", "", "", "", "", "", "", "", "", 2.08247*^6, 1.99529*^6, 75987., 
  233184., 213078., 0.48, 0.46, 0.02, 495., "", 4.30759772*^8, "", "", "", 
  "", "", "", "", "", "", "", "", "", "", ""}, 
 {"OWID_SAM", "", "South America", "2021-01-30", 1.5823179*^7, 99075., 
  89067.714, 476775., 2332., 2341.286, 36733.186, 230.001, 206.769, 1106.823, 
  5.414, 5.435, "", "", "", "", "", "", "", "", "", "", "", "", "", "", "", 
  "", "", "", 2.440027*^6, 2.264825*^6, 95765., 357557., 221250., 0.57, 0.53, 
  0.02, 514., "", 4.30759772*^8, "", "", "", "", "", "", "", "", "", "", "", 
  "", "", ""}, {"OWID_SAM", "", "South America", "2021-01-31", 1.5877836*^7, 
  54657., 87260.714, 478634., 1859., 2354.714, 36860.072, 126.885, 202.574, 
  1111.139, 4.316, 5.466, "", "", "", "", "", "", "", "", "", "", "", "", "", 
  "", "", "", "", "", 2.510903*^6, 2.387535*^6, 95765., 70876., 221245., 
  0.58, 0.55, 0.02, 514., "", 4.30759772*^8, "", "", "", "", "", "", "", "", 
  "", "", "", "", "", ""}, {"OWID_SAM", "", "South America", "2021-02-01", 
  1.5925451*^7, 47615., 86294.571, 480463., 1829., 2350.714, 36970.609, 
  110.537, 200.331, 1115.385, 4.246, 5.457, "", "", "", "", "", "", "", "", 
  "", "", "", "", "", "", "", "", "", "", 2.571121*^6, 2.44919*^6, 104678., 
  60218., 215895., 0.6, 0.57, 0.02, 501., "", 4.30759772*^8, "", "", "", "", 
  "", "", "", "", "", "", "", "", "", ""}, {"OWID_SAM", "", "South America", 
  "2021-02-02", 1.6011095*^7, 85644., 83137.857, 482918., 2455., 2307., 
  37169.43, 198.821, 193.003, 1121.084, 5.699, 5.356, "", "", "", "", "", "", 
  "", "", "", "", "", "", "", "", "", "", "", "", 2.753576*^6, 2.647299*^6, 
  104684., 182455., 218762., 0.64, 0.61, 0.02, 508., "", 4.30759772*^8, "", 
  "", "", "", "", "", "", "", "", "", "", "", "", ""}, 
 {"OWID_SAM", "", "South America", "2021-02-03", 1.6110634*^7, 99539., 
  83370.286, 485473., 2555., 2312.857, 37400.507, 231.078, 193.542, 1127.016, 
  5.931, 5.369, "", "", "", "", "", "", "", "", "", "", "", "", "", "", "", 
  "", "", "", 3.175766*^6, 3.04943*^6, 122776., 422190., 236780., 0.74, 0.71, 
  0.03, 550., "", 4.30759772*^8, "", "", "", "", "", "", "", "", "", "", "", 
  "", "", ""}, {"OWID_SAM", "", "South America", "2021-02-04", 1.6194464*^7, 
  83830., 80844., 487772., 2299., 2280.143, 37595.117, 194.61, 187.678, 
  1132.353, 5.337, 5.293, "", "", "", "", "", "", "", "", "", "", "", "", "", 
  "", "", "", "", "", 3.953953*^6, 3.791574*^6, 158819., 778187., 300667., 
  0.92, 0.88, 0.04, 698., "", 4.30759772*^8, "", "", "", "", "", "", "", "", 
  "", "", "", "", "", ""}, {"OWID_SAM", "", "South America", "2021-02-05", 
  1.6277157*^7, 82693., 79007.571, 490576., 2804., 2304.714, 37787.087, 
  191.97, 183.414, 1138.862, 6.509, 5.35, "", "", "", "", "", "", "", "", "", 
  "", "", "", "", "", "", "", "", "", 4.125139*^6, 3.96209*^6, 159489., 
  171186., 291810., 0.96, 0.92, 0.04, 677., "", 4.30759772*^8, "", "", "", 
  "", "", "", "", "", "", "", "", "", "", ""}, 
 {"OWID_SAM", "", "South America", "2021-02-06", 1.6309078*^7, 31921., 
  69414.143, 491624., 1048., 2121.286, 37861.191, 74.104, 161.144, 1141.295, 
  2.433, 4.925, "", "", "", "", "", "", "", "", "", "", "", "", "", "", "", 
  "", "", "", 4.506835*^6, 4.324238*^6, 179037., 381696., 295258., 1.05, 1., 
  0.04, 685., "", 4.30759772*^8, "", "", "", "", "", "", "", "", "", "", "", 
  "", "", ""}, {"OWID_SAM", "", "South America", "2021-02-07", 1.6417234*^7, 
  108156., 77056.857, 494232., 2608., 2228.286, 38112.273, 251.082, 178.886, 
  1147.349, 6.054, 5.173, "", "", "", "", "", "", "", "", "", "", "", "", "", 
  "", "", "", "", "", 4.697538*^6, 4.47927*^6, 214708., 190703., 312376., 
  1.09, 1.04, 0.05, 725., "", 4.30759772*^8, "", "", "", "", "", "", "", "", 
  "", "", "", "", "", ""}, {"OWID_SAM", "", "South America", "2021-02-08", 
  1.6433349*^7, 16115., 72556.857, 495598., 1366., 2162.143, 38149.684, 
  37.411, 168.439, 1150.521, 3.171, 5.019, "", "", "", "", "", "", "", "", 
  "", "", "", "", "", "", "", "", "", "", 4.99306*^6, 4.749585*^6, 239915., 
  295522., 345991., 1.16, 1.1, 0.06, 803., "", 4.30759772*^8, "", "", "", "", 
  "", "", "", "", "", "", "", "", "", ""}, {"OWID_SAM", "", "South America", 
  "2021-02-09", 1.6539064*^7, 105715., 75424.143, 498992., 3394., 2296.286, 
  38395.099, 245.415, 175.096, 1158.4, 7.879, 5.331, "", "", "", "", "", "", 
  "", "", "", "", "", "", "", "", "", "", "", "", 5.475005*^6, 5.203288*^6, 
  268157., 481945., 388776., 1.27, 1.21, 0.06, 903., "", 4.30759772*^8, "", 
  "", "", "", "", "", "", "", "", "", "", "", "", ""}, 
 {"OWID_SAM", "", "South America", "2021-02-10", 1.6619362*^7, 80298., 
  72675.429, 501330., 2338., 2265.286, 38581.509, 186.41, 168.715, 1163.827, 
  5.428, 5.259, "", "", "", "", "", "", "", "", "", "", "", "", "", "", "", 
  "", "", "", 6.094697*^6, 5.790277*^6, 300860., 619692., 416990., 1.41, 
  1.34, 0.07, 968., "", 4.30759772*^8, "", "", "", "", "", "", "", "", "", 
  "", "", "", "", ""}, {"OWID_SAM", "", "South America", "2021-02-11", 
  1.6703528*^7, 84166., 72723.429, 504089., 2759., 2331., 38776.899, 195.39, 
  168.826, 1170.232, 6.405, 5.411, "", "", "", "", "", "", "", "", "", "", 
  "", "", "", "", "", "", "", "", 6.71372*^6, 6.356956*^6, 346597., 619023., 
  394252., 1.56, 1.48, 0.08, 915., "", 4.30759772*^8, "", "", "", "", "", "", 
  "", "", "", "", "", "", "", ""}, {"OWID_SAM", "", "South America", 
  "2021-02-12", 1.6785159*^7, 81631., 72571.714, 506645., 2556., 2295.571, 
  38966.403, 189.505, 168.474, 1176.166, 5.934, 5.329, "", "", "", "", "", 
  "", "", "", "", "", "", "", "", "", "", "", "", "", 7.283461*^6, 
  6.884051*^6, 389243., 569741., 451189., 1.69, 1.6, 0.09, 1047., "", 
  4.30759772*^8, "", "", "", "", "", "", "", "", "", "", "", "", "", ""}, 
 {"OWID_SAM", "", "South America", "2021-02-13", 1.6857776*^7, 72617., 
  78385.429, 509035., 2390., 2487.286, 39134.982, 168.579, 181.97, 1181.714, 
  5.548, 5.774, "", "", "", "", "", "", "", "", "", "", "", "", "", "", "", 
  "", "", "", 7.775505*^6, 7.296452*^6, 468886., 492044., 466953., 1.81, 
  1.69, 0.11, 1084., "", 4.30759772*^8, "", "", "", "", "", "", "", "", "", 
  "", "", "", "", ""}, {"OWID_SAM", "", "South America", "2021-02-14", 
  1.6914015*^7, 56239., 70968.714, 510875., 1840., 2377.571, 39265.54, 
  130.558, 164.752, 1185.986, 4.272, 5.519, "", "", "", "", "", "", "", "", 
  "", "", "", "", "", "", "", "", "", "", 7.900243*^6, 7.402561*^6, 487515., 
  124738., 457529., 1.83, 1.72, 0.11, 1062., "", 4.30759772*^8, "", "", "", 
  "", "", "", "", "", "", "", "", "", "", ""}, 
 {"OWID_SAM", "", "South America", "2021-02-15", 1.6962278*^7, 48263., 
  75561.286, 512541., 1666., 2420.429, 39377.581, 112.042, 175.414, 1189.853, 
  3.868, 5.619, "", "", "", "", "", "", "", "", "", "", "", "", "", "", "", 
  "", "", "", 8.237012*^6, 7.715564*^6, 511281., 336769., 463422., 1.91, 
  1.79, 0.12, 1076., "", 4.30759772*^8, "", "", "", "", "", "", "", "", "", 
  "", "", "", "", ""}, {"OWID_SAM", "", "South America", "2021-02-16", 
  1.7030908*^7, 68630., 70263.429, 514786., 2245., 2256.286, 39536.905, 
  159.323, 163.115, 1195.065, 5.212, 5.238, "", "", "", "", "", "", "", "", 
  "", "", "", "", "", "", "", "", "", "", 8.781798*^6, 8.192282*^6, 579349., 
  544786., 472399., 2.04, 1.9, 0.13, 1097., "", 4.30759772*^8, "", "", "", 
  "", "", "", "", "", "", "", "", "", "", ""}, 
 {"OWID_SAM", "", "South America", "2021-02-17", 1.7110254*^7, 79346., 
  70127.429, 517115., 2329., 2255., 39721.105, 184.2, 162.799, 1200.472, 
  5.407, 5.235, "", "", "", "", "", "", "", "", "", "", "", "", "", "", "", 
  "", "", "", 9.250487*^6, 8.386675*^6, 853627., 468689., 450827., 2.15, 
  1.95, 0.2, 1047., "", 4.30759772*^8, "", "", "", "", "", "", "", "", "", 
  "", "", "", "", ""}, {"OWID_SAM", "", "South America", "2021-02-18", 
  1.719094*^7, 80686., 69630.286, 519904., 2789., 2259.286, 39908.416, 
  187.311, 161.645, 1206.947, 6.475, 5.245, "", "", "", "", "", "", "", "", 
  "", "", "", "", "", "", "", "", "", "", 9.76938*^6, 8.724564*^6, 
  1.024714*^6, 518893., 436523., 2.27, 2.03, 0.24, 1013., "", 4.30759772*^8, 
  "", "", "", "", "", "", "", "", "", "", "", "", "", ""}, 
 {"OWID_SAM", "", "South America", "2021-02-19", 1.7274971*^7, 84031., 
  69973.143, 522562., 2658., 2273.857, 40103.492, 195.076, 162.441, 1213.117, 
  6.17, 5.279, "", "", "", "", "", "", "", "", "", "", "", "", "", "", "", 
  "", "", "", 1.0314445*^7, 9.076827*^6, 1.206144*^6, 545065., 432998., 2.39, 
  2.11, 0.28, 1005., "", 4.30759772*^8, "", "", "", "", "", "", "", "", "", 
  "", "", "", "", ""}, {"OWID_SAM", "", "South America", "2021-02-20", 
  1.7357779*^7, 82808., 71429., 524804., 2242., 2252.714, 40295.729, 192.237, 
  165.821, 1218.322, 5.205, 5.23, "", "", "", "", "", "", "", "", "", "", "", 
  "", "", "", "", "", "", "", 1.0678328*^7, 9.258905*^6, 1.376116*^6, 
  363883., 414689., 2.48, 2.15, 0.32, 963., "", 4.30759772*^8, "", "", "", 
  "", "", "", "", "", "", "", "", "", "", ""}, 
 {"OWID_SAM", "", "South America", "2021-02-21", 1.7416393*^7, 58614., 
  71768.286, 526612., 1808., 2248.143, 40431.8, 136.071, 166.609, 1222.519, 
  4.197, 5.219, "", "", "", "", "", "", "", "", "", "", "", "", "", "", "", 
  "", "", "", 1.084145*^7, 9.337449*^6, 1.454007*^6, 163122., 420172., 2.52, 
  2.17, 0.34, 975., "", 4.30759772*^8, "", "", "", "", "", "", "", "", "", 
  "", "", "", "", ""}, {"OWID_SAM", "", "South America", "2021-02-22", 
  1.7458845*^7, 42452., 70938.143, 528188., 1576., 2235.286, 40530.352, 
  98.551, 164.681, 1226.178, 3.659, 5.189, "", "", "", "", "", "", "", "", 
  "", "", "", "", "", "", "", "", "", "", 1.1065018*^7, 9.517201*^6, 
  1.492484*^6, 223568., 404001., 2.57, 2.21, 0.35, 938., "", 4.30759772*^8, 
  "", "", "", "", "", "", "", "", "", "", "", "", "", ""}, 
 {"OWID_SAM", "", "South America", "2021-02-23", 1.7543007*^7, 84162., 
  73157., 530682., 2494., 2270.857, 40725.732, 195.38, 169.832, 1231.967, 
  5.79, 5.272, "", "", "", "", "", "", "", "", "", "", "", "", "", "", "", 
  "", "", "", 1.1482493*^7, 9.807226*^6, 1.61695*^6, 417475., 385814., 2.67, 
  2.28, 0.38, 896., "", 4.30759772*^8, "", "", "", "", "", "", "", "", "", 
  "", "", "", "", ""}, {"OWID_SAM", "", "South America", "2021-02-24", 
  1.7637855*^7, 94848., 75371.571, 533199., 2517., 2297.714, 40945.92, 
  220.188, 174.974, 1237.811, 5.843, 5.334, "", "", "", "", "", "", "", "", 
  "", "", "", "", "", "", "", "", "", "", 1.1898687*^7, 1.0075586*^7, 
  1.76241*^6, 416194., 378314., 2.76, 2.34, 0.41, 878., "", 4.30759772*^8, 
  "", "", "", "", "", "", "", "", "", "", "", "", "", ""}, 
 {"OWID_SAM", "", "South America", "2021-02-25", 1.7733606*^7, 95751., 
  77523.714, 535926., 2727., 2288.857, 41168.204, 222.284, 179.97, 1244.141, 
  6.331, 5.314, "", "", "", "", "", "", "", "", "", "", "", "", "", "", "", 
  "", "", "", 1.2313043*^7, 1.0308874*^7, 1.927845*^6, 414356., 363380., 
  2.86, 2.39, 0.45, 844., "", 4.30759772*^8, "", "", "", "", "", "", "", "", 
  "", "", "", "", "", ""}, {"OWID_SAM", "", "South America", "2021-02-26", 
  1.7832798*^7, 99192., 79689.571, 538538., 2612., 2282.286, 41398.476, 
  230.272, 184.998, 1250.205, 6.064, 5.298, "", "", "", "", "", "", "", "", 
  "", "", "", "", "", "", "", "", "", "", 1.2799353*^7, 1.0609538*^7, 
  2.098315*^6, 486310., 354987., 2.97, 2.46, 0.49, 824., "", 4.30759772*^8, 
  "", "", "", "", "", "", "", "", "", "", "", "", "", ""}, 
 {"OWID_SAM", "", "South America", "2021-02-27", 1.7919846*^7, 87048., 
  80295.286, 541000., 2462., 2313.714, 41600.556, 202.08, 186.404, 1255.92, 
  5.715, 5.371, "", "", "", "", "", "", "", "", "", "", "", "", "", "", "", 
  "", "", "", 1.3150513*^7, 1.0791652*^7, 2.234652*^6, 351160., 353169., 
  3.05, 2.51, 0.52, 820., "", 4.30759772*^8, "", "", "", "", "", "", "", "", 
  "", "", "", "", "", ""}, {"OWID_SAM", "", "South America", "2021-02-28", 
  1.7968065*^7, 48219., 78810.286, 542707., 1707., 2299.286, 41712.495, 
  111.939, 182.956, 1259.883, 3.963, 5.338, "", "", "", "", "", "", "", "", 
  "", "", "", "", "", "", "", "", "", "", 1.3320034*^7, 1.0910896*^7, 
  2.268393*^6, 169521., 354083., 3.09, 2.53, 0.53, 822., "", 4.30759772*^8, 
  "", "", "", "", "", "", "", "", "", "", "", "", "", ""}, 
 {"OWID_SAM", "", "South America", "2021-03-01", 1.8026103*^7, 58038., 
  81036.857, 544713., 2006., 2360.714, 41847.229, 134.734, 188.125, 1264.54, 
  4.657, 5.48, "", "", "", "", "", "", "", "", "", "", "", "", "", "", "", 
  "", "", "", 1.3577045*^7, 1.1137642*^7, 2.280103*^6, 257011., 358861., 
  3.15, 2.59, 0.53, 833., "", 4.30759772*^8, "", "", "", "", "", "", "", "", 
  "", "", "", "", "", ""}, {"OWID_SAM", "", "South America", "2021-03-02", 
  1.8111492*^7, 85389., 81212.143, 547020., 2307., 2334., 42045.458, 198.229, 
  188.532, 1269.896, 5.356, 5.418, "", "", "", "", "", "", "", "", "", "", 
  "", "", "", "", "", "", "", "", 1.4254496*^7, 1.1660881*^7, 2.423996*^6, 
  677451., 396000., 3.31, 2.71, 0.56, 919., "", 4.30759772*^8, "", "", "", 
  "", "", "", "", "", "", "", "", "", "", ""}, 
 {"OWID_SAM", "", "South America", "2021-03-03", 1.8203448*^7, 91956., 
  80799., 550142., 3122., 2420.429, 42258.932, 213.474, 187.573, 1277.143, 
  7.248, 5.619, "", "", "", "", "", "", "", "", "", "", "", "", "", "", "", 
  "", "", "", 1.5119999*^7, 1.2205994*^7, 2.722525*^6, 865503., 460187., 
  3.51, 2.83, 0.63, 1068., "", 4.30759772*^8, "", "", "", "", "", "", "", "", 
  "", "", "", "", "", ""}, {"OWID_SAM", "", "South America", "2021-03-04", 
  1.8304962*^7, 101514., 81622.286, 553076., 2934., 2450., 42494.595, 
  235.663, 189.484, 1283.955, 6.811, 5.688, "", "", "", "", "", "", "", "", 
  "", "", "", "", "", "", "", "", "", "", 1.6048938*^7, 1.2763109*^7, 
  3.079354*^6, 928939., 533699., 3.73, 2.96, 0.71, 1239., "", 4.30759772*^8, 
  "", "", "", "", "", "", "", "", "", "", "", "", "", ""}, 
 {"OWID_SAM", "", "South America", "2021-03-05", 1.8407118*^7, 102156., 
  82045.714, 556199., 3123., 2523., 42731.748, 237.153, 190.467, 1291.205, 
  7.25, 5.857, "", "", "", "", "", "", "", "", "", "", "", "", "", "", "", 
  "", "", "", 1.6971853*^7, 1.3297176*^7, 3.434826*^6, 922915., 596071., 
  3.94, 3.09, 0.8, 1384., "", 4.30759772*^8, "", "", "", "", "", "", "", "", 
  "", "", "", "", "", ""}, {"OWID_SAM", "", "South America", "2021-03-06", 
  1.8504072*^7, 96954., 83460.857, 558553., 2354., 2507.571, 42956.825, 
  225.077, 193.753, 1296.669, 5.465, 5.821, "", "", "", "", "", "", "", "", 
  "", "", "", "", "", "", "", "", "", "", 1.7140981*^7, 1.3395848*^7, 
  3.474722*^6, 169128., 570067., 3.98, 3.11, 0.81, 1323., "", 4.30759772*^8, 
  "", "", "", "", "", "", "", "", "", "", "", "", "", ""}, 
 {"OWID_SAM", "", "South America", "2021-03-07", 1.8607163*^7, 103091., 
  91299.714, 560701., 2148., 2570.571, 43196.148, 239.324, 211.95, 1301.656, 
  4.987, 5.968, "", "", "", "", "", "", "", "", "", "", "", "", "", "", "", 
  "", "", "", 1.7349389*^7, 1.3550145*^7, 3.499844*^6, 208408., 575622., 
  4.03, 3.15, 0.81, 1336., "", 4.30759772*^8, "", "", "", "", "", "", "", "", 
  "", "", "", "", "", ""}, {"OWID_SAM", "", "South America", "2021-03-08", 
  1.8661411*^7, 54248., 90758.286, 562579., 1878., 2552.286, 43322.084, 
  125.936, 210.694, 1306.016, 4.36, 5.925, "", "", "", "", "", "", "", "", 
  "", "", "", "", "", "", "", "", "", "", 1.7804302*^7, 1.3761653*^7, 
  3.72657*^6, 454913., 603894., 4.13, 3.19, 0.87, 1402., "", 4.30759772*^8, 
  "", "", "", "", "", "", "", "", "", "", "", "", "", ""}, 
 {"OWID_SAM", "", "South America", "2021-03-09", 1.8760289*^7, 98878., 
  92685.286, 565826., 3247., 2686.571, 43551.627, 229.543, 215.167, 1313.553, 
  7.538, 6.237, "", "", "", "", "", "", "", "", "", "", "", "", "", "", "", 
  "", "", "", 1.842602*^7, 1.4048381*^7, 3.974544*^6, 621718., 595932., 4.28, 
  3.26, 0.92, 1383., "", 4.30759772*^8, "", "", "", "", "", "", "", "", "", 
  "", "", "", "", ""}, {"OWID_SAM", "", "South America", "2021-03-10", 
  1.886097*^7, 100681., 93931.714, 568814., 2988., 2667.429, 43785.356, 
  233.729, 218.061, 1320.49, 6.937, 6.192, "", "", "", "", "", "", "", "", 
  "", "", "", "", "", "", "", "", "", "", 1.9274638*^7, 1.4504249*^7, 
  4.290139*^6, 848618., 593520., 4.47, 3.37, 1., 1378., "", 4.30759772*^8, 
  "", "", "", "", "", "", "", "", "", "", "", "", "", ""}, 
 {"OWID_SAM", "", "South America", "2021-03-11", 1.8968131*^7, 107161., 
  94738.429, 572132., 3318., 2722.286, 44034.128, 248.772, 219.933, 1328.193, 
  7.703, 6.32, "", "", "", "", "", "", "", "", "", "", "", "", "", "", "", 
  "", "", "", 2.0387816*^7, 1.5114512*^7, 4.684096*^6, 1.113178*^6, 619840., 
  4.73, 3.51, 1.09, 1439., "", 4.30759772*^8, "", "", "", "", "", "", "", "", 
  "", "", "", "", "", ""}, {"OWID_SAM", "", "South America", "2021-03-12", 
  1.9084874*^7, 116743., 96822.286, 575407., 3275., 2744., 44305.145, 
  271.016, 224.771, 1335.796, 7.603, 6.37, "", "", "", "", "", "", "", "", 
  "", "", "", "", "", "", "", "", "", "", 2.1537843*^7, 1.575554*^7, 
  5.088813*^6, 1.150027*^6, 652284., 5., 3.66, 1.18, 1514., "", 
  4.30759772*^8, "", "", "", "", "", "", "", "", "", "", "", "", "", ""}, 
 {"OWID_SAM", "", "South America", "2021-03-13", 1.9191051*^7, 106177., 
  98139.857, 578384., 2977., 2833., 44551.632, 246.488, 227.83, 1342.707, 
  6.911, 6.577, "", "", "", "", "", "", "", "", "", "", "", "", "", "", "", 
  "", "", "", 2.2149679*^7, 1.685957*^7, 5.290109*^6, 611836., 715528., 5.14, 
  3.91, 1.23, 1661., "", 4.30759772*^8, "", "", "", "", "", "", "", "", "", 
  "", "", "", "", ""}, {"OWID_SAM", "", "South America", "2021-03-14", 
  1.9258187*^7, 67136., 93003.429, 580446., 2062., 2820.714, 44707.487, 
  155.855, 215.906, 1347.494, 4.787, 6.548, "", "", "", "", "", "", "", "", 
  "", "", "", "", "", "", "", "", "", "", 2.2369835*^7, 1.7025189*^7, 
  5.344646*^6, 220156., 717207., 5.19, 3.95, 1.24, 1665., "", 4.30759772*^8, 
  "", "", "", "", "", "", "", "", "", "", "", "", "", ""}, 
 {"OWID_SAM", "", "South America", "2021-03-15", 1.9317552*^7, 59365., 
  93734.429, 582745., 2299., 2880.857, 44845.302, 137.815, 217.603, 1352.831, 
  5.337, 6.688, "", "", "", "", "", "", "", "", "", "", "", "", "", "", "", 
  "", "", "", 2.342879*^7, 1.7660759*^7, 5.768031*^6, 1.058955*^6, 803498., 
  5.44, 4.1, 1.34, 1865., "", 4.30759772*^8, "", "", "", "", "", "", "", "", 
  "", "", "", "", "", ""}, {"OWID_SAM", "", "South America", "2021-03-16", 
  1.9429272*^7, 111720., 95569., 586868., 4123., 3006., 45104.658, 259.356, 
  221.861, 1362.402, 9.571, 6.978, "", "", "", "", "", "", "", "", "", "", 
  "", "", "", "", "", "", "", "", 2.4095485*^7, 1.8032426*^7, 6.063059*^6, 
  666695., 809924., 5.59, 4.19, 1.41, 1880., "", 4.30759772*^8, "", "", "", 
  "", "", "", "", "", "", "", "", "", "", ""}, 
 {"OWID_SAM", "", "South America", "2021-03-17", 1.9560848*^7, 131576., 
  99982.571, 590520., 3652., 3100.857, 45410.109, 305.451, 232.107, 1370.88, 
  8.478, 7.199, "", "", "", "", "", "", "", "", "", "", "", "", "", "", "", 
  "", "", "", 2.5482541*^7, 1.8898162*^7, 6.584379*^6, 1.387056*^6, 886843., 
  5.92, 4.39, 1.53, 2059., "", 4.30759772*^8, "", "", "", "", "", "", "", "", 
  "", "", "", "", "", ""}, {"OWID_SAM", "", "South America", "2021-03-18", 
  1.9676311*^7, 115463., 101168.571, 594277., 3757., 3163.571, 45678.154, 
  268.045, 234.861, 1379.602, 8.722, 7.344, "", "", "", "", "", "", "", "", 
  "", "", "", "", "", "", "", "", "", "", 2.6421385*^7, 1.9542113*^7, 
  6.879272*^6, 938844., 861938., 6.13, 4.54, 1.6, 2001., "", 4.30759772*^8, 
  "", "", "", "", "", "", "", "", "", "", "", "", "", ""}, 
 {"OWID_SAM", "", "South America", "2021-03-19", 1.9810464*^7, 134153., 
  103655.714, 598639., 4362., 3318.857, 45989.587, 311.433, 240.635, 
  1389.728, 10.126, 7.705, "", "", "", "", "", "", "", "", "", "", "", "", 
  "", "", "", "", "", "", 2.7333552*^7, 2.0175492*^7, 7.15806*^6, 912167., 
  827958., 6.35, 4.68, 1.66, 1922., "", 4.30759772*^8, "", "", "", "", "", 
  "", "", "", "", "", "", "", "", ""}, {"OWID_SAM", "", "South America", 
  "2021-03-20", 1.9916872*^7, 106408., 103688.714, 602100., 3461., 3388., 
  46236.611, 247.024, 240.711, 1397.763, 8.035, 7.865, "", "", "", "", "", 
  "", "", "", "", "", "", "", "", "", "", "", "", "", 2.7727526*^7, 
  2.0500568*^7, 7.226958*^6, 393974., 796835., 6.44, 4.76, 1.68, 1850., "", 
  4.30759772*^8, "", "", "", "", "", "", "", "", "", "", "", "", "", ""}, 
 {"OWID_SAM", "", "South America", "2021-03-21", 2.0002228*^7, 85356., 
  106291.571, 604087., 1987., 3377.286, 46434.763, 198.152, 246.754, 
  1402.376, 4.613, 7.84, "", "", "", "", "", "", "", "", "", "", "", "", "", 
  "", "", "", "", "", 2.794423*^7, 2.0665733*^7, 7.278497*^6, 216704., 
  796342., 6.49, 4.8, 1.69, 1849., "", 4.30759772*^8, "", "", "", "", "", "", 
  "", "", "", "", "", "", "", ""}, {"OWID_SAM", "", "South America", 
  "2021-03-22", 2.0075425*^7, 73197., 108267.571, 606448., 2361., 3386.143, 
  46604.689, 169.925, 251.341, 1407.857, 5.481, 7.861, "", "", "", "", "", 
  "", "", "", "", "", "", "", "", "", "", "", "", "", 2.8879789*^7, 
  2.1343841*^7, 7.535948*^6, 935559., 778714., 6.7, 4.95, 1.75, 1808., "", 
  4.30759772*^8, "", "", "", "", "", "", "", "", "", "", "", "", "", ""}, 
 {"OWID_SAM", "", "South America", "2021-03-23", 2.0198149*^7, 122724., 
  109839.571, 610799., 4351., 3418.714, 46889.59, 284.901, 254.99, 1417.957, 
  10.101, 7.936, "", "", "", "", "", "", "", "", "", "", "", "", "", "", "", 
  "", "", "", 3.0456968*^7, 2.2647388*^7, 7.80958*^6, 1.577179*^6, 908783., 
  7.07, 5.26, 1.81, 2110., "", 4.30759772*^8, "", "", "", "", "", "", "", "", 
  "", "", "", "", "", ""}, {"OWID_SAM", "", "South America", "2021-03-24", 
  2.0316853*^7, 118704., 108000.714, 613905., 3106., 3340.714, 47165.159, 
  275.569, 250.721, 1425.168, 7.211, 7.755, "", "", "", "", "", "", "", "", 
  "", "", "", "", "", "", "", "", "", "", 3.167627*^7, 2.3610213*^7, 
  8.066057*^6, 1.219302*^6, 884818., 7.35, 5.48, 1.87, 2054., "", 
  4.30759772*^8, "", "", "", "", "", "", "", "", "", "", "", "", "", ""}, 
 {"OWID_SAM", "", "South America", "2021-03-25", 2.0465329*^7, 148476., 
  112716.857, 617915., 4010., 3376.857, 47509.843, 344.684, 261.67, 1434.477, 
  9.309, 7.839, "", "", "", "", "", "", "", "", "", "", "", "", "", "", "", 
  "", "", "", 3.2715705*^7, 2.4409283*^7, 8.306422*^6, 1.039435*^6, 899189., 
  7.59, 5.67, 1.93, 2087., "", 4.30759772*^8, "", "", "", "", "", "", "", "", 
  "", "", "", "", "", ""}, {"OWID_SAM", "", "South America", "2021-03-26", 
  2.0598716*^7, 133387., 112607.429, 622915., 5000., 3468., 47819.498, 
  309.655, 261.416, 1446.084, 11.607, 8.051, "", "", "", "", "", "", "", "", 
  "", "", "", "", "", "", "", "", "", "", 3.3771188*^7, 2.5267266*^7, 
  8.503922*^6, 1.055483*^6, 919662., 7.84, 5.87, 1.97, 2135., "", 
  4.30759772*^8, "", "", "", "", "", "", "", "", "", "", "", "", "", ""}, 
 {"OWID_SAM", "", "South America", "2021-03-27", 2.0726934*^7, 128218., 
  115723.143, 627347., 4432., 3606.714, 48117.153, 297.655, 268.649, 
  1456.373, 10.289, 8.373, "", "", "", "", "", "", "", "", "", "", "", "", 
  "", "", "", "", "", "", 3.4539899*^7, 2.5934399*^7, 8.60547*^6, 768711., 
  973196., 8.02, 6.02, 2., 2259., "", 4.30759772*^8, "", "", "", "", "", "", 
  "", "", "", "", "", "", "", ""}, {"OWID_SAM", "", "South America", 
  "2021-03-28", 2.0809231*^7, 82297., 115286.143, 630505., 3158., 3774., 
  48308.204, 191.051, 267.634, 1463.704, 7.331, 8.761, "", "", "", "", "", 
  "", "", "", "", "", "", "", "", "", "", "", "", "", 3.4880843*^7, 
  2.6236509*^7, 8.644334*^6, 340944., 990945., 8.1, 6.09, 2.01, 2300., "", 
  4.30759772*^8, "", "", "", "", "", "", "", "", "", "", "", "", "", ""}, 
 {"OWID_SAM", "", "South America", "2021-03-29", 2.0886319*^7, 77088., 
  115842., 633545., 3040., 3871., 48487.162, 178.958, 268.925, 1470.762, 
  7.057, 8.986, "", "", "", "", "", "", "", "", "", "", "", "", "", "", "", 
  "", "", "", 3.5786331*^7, 2.6906469*^7, 8.879862*^6, 905488., 986649., 
  8.31, 6.25, 2.06, 2290., "", 4.30759772*^8, "", "", "", "", "", "", "", "", 
  "", "", "", "", "", ""}, {"OWID_SAM", "", "South America", "2021-03-30", 
  2.1003564*^7, 117245., 115059.286, 638336., 4791., 3933.857, 48759.344, 
  272.182, 267.108, 1481.884, 11.122, 9.132, "", "", "", "", "", "", "", "", 
  "", "", "", "", "", "", "", "", "", "", 3.6554549*^7, 2.7432699*^7, 
  9.12185*^6, 768218., 871083., 8.49, 6.37, 2.12, 2022., "", 4.30759772*^8, 
  "", "", "", "", "", "", "", "", "", "", "", "", "", ""}, 
 {"OWID_SAM", "", "South America", "2021-03-31", 2.114954*^7, 145976., 
  118955.286, 643640., 5304., 4247.857, 49098.225, 338.88, 276.152, 1494.197, 
  12.313, 9.861, "", "", "", "", "", "", "", "", "", "", "", "", "", "", "", 
  "", "", "", 3.8154348*^7, 2.8680602*^7, 9.473746*^6, 1.599799*^6, 925440., 
  8.86, 6.66, 2.2, 2148., "", 4.30759772*^8, "", "", "", "", "", "", "", "", 
  "", "", "", "", "", ""}, {"OWID_SAM", "", "South America", "2021-04-01", 
  2.1295479*^7, 145939., 118592.857, 648714., 5074., 4399.857, 49437.019, 
  338.794, 275.311, 1505.976, 11.779, 10.214, "", "", "", "", "", "", "", "", 
  "", "", "", "", "", "", "", "", "", "", 3.875233*^7, 2.9024102*^7, 
  9.728228*^6, 597982., 862375., 9., 6.74, 2.26, 2002., "", 4.30759772*^8, 
  "", "", "", "", "", "", "", "", "", "", "", "", "", ""}, 
 {"OWID_SAM", "", "South America", "2021-04-02", 2.1408858*^7, 113379., 
  115734.571, 652716., 4002., 4257.286, 49700.226, 263.207, 268.675, 
  1515.267, 9.291, 9.883, "", "", "", "", "", "", "", "", "", "", "", "", "", 
  "", "", "", "", "", 4.0512092*^7, 3.0435929*^7, 1.0076163*^7, 1.759762*^6, 
  962986., 9.4, 7.07, 2.34, 2236., "", 4.30759772*^8, "", "", "", "", "", "", 
  "", "", "", "", "", "", "", ""}, {"OWID_SAM", "", "South America", 
  "2021-04-03", 2.1492739*^7, 83881., 109400.714, 656201., 3485., 4122., 
  49894.954, 194.728, 253.972, 1523.357, 8.09, 9.569, "", "", "", "", "", "", 
  "", "", "", "", "", "", "", "", "", "", "", "", 4.0970473*^7, 3.0812038*^7, 
  1.0158435*^7, 458381., 918653., 9.51, 7.15, 2.36, 2133., "", 4.30759772*^8, 
  "", "", "", "", "", "", "", "", "", "", "", "", "", ""}, 
 {"OWID_SAM", "", "South America", "2021-04-04", 2.1569264*^7, 76525., 
  108576.143, 658659., 2458., 4022., 50072.605, 177.651, 252.057, 1529.063, 
  5.706, 9.337, "", "", "", "", "", "", "", "", "", "", "", "", "", "", "", 
  "", "", "", 4.1187516*^7, 3.098691*^7, 1.0200606*^7, 217043., 900953., 
  9.56, 7.19, 2.37, 2092., "", 4.30759772*^8, "", "", "", "", "", "", "", "", 
  "", "", "", "", "", ""}, {"OWID_SAM", "", "South America", "2021-04-05", 
  2.1642108*^7, 72844., 107969.857, 661175., 2516., 3947.143, 50241.711, 
  169.106, 250.65, 1534.904, 5.841, 9.163, "", "", "", "", "", "", "", "", 
  "", "", "", "", "", "", "", "", "", "", 4.2565649*^7, 3.1843558*^7, 
  1.0722091*^7, 1.378133*^6, 968474., 9.88, 7.39, 2.49, 2248., "", 
  4.30759772*^8, "", "", "", "", "", "", "", "", "", "", "", "", "", ""}, 
 {"OWID_SAM", "", "South America", "2021-04-06", 2.177612*^7, 134012., 
  110365.143, 666774., 5599., 4062.571, 50552.817, 311.106, 256.21, 1547.902, 
  12.998, 9.431, "", "", "", "", "", "", "", "", "", "", "", "", "", "", "", 
  "", "", "", 4.3951227*^7, 3.2798172*^7, 1.1153055*^7, 1.385578*^6, 
  1.056668*^6, 10.2, 7.61, 2.59, 2453., "", 4.30759772*^8, "", "", "", "", 
  "", "", "", "", "", "", "", "", "", ""}, {"OWID_SAM", "", "South America", 
  "2021-04-07", 2.1926285*^7, 150165., 110963.571, 672058., 5284., 4059.714, 
  50901.422, 348.605, 257.6, 1560.169, 12.267, 9.425, "", "", "", "", "", "", 
  "", "", "", "", "", "", "", "", "", "", "", "", 4.601324*^7, 3.4266845*^7, 
  1.1746395*^7, 2.062013*^6, 1.122699*^6, 10.68, 7.95, 2.73, 2606., "", 
  4.30759772*^8, "", "", "", "", "", "", "", "", "", "", "", "", "", ""}, 
 {"OWID_SAM", "", "South America", "2021-04-08", 2.2087381*^7, 161096., 
  113128.857, 677977., 5919., 4180.429, 51275.403, 373.981, 262.626, 1573.91, 
  13.741, 9.705, "", "", "", "", "", "", "", "", "", "", "", "", "", "", "", 
  "", "", "", 4.748088*^7, 3.5156295*^7, 1.2324585*^7, 1.46764*^6, 
  1.246936*^6, 11.02, 8.16, 2.86, 2895., "", 4.30759772*^8, "", "", "", "", 
  "", "", "", "", "", "", "", "", "", ""}, {"OWID_SAM", "", "South America", 
  "2021-04-09", 2.22503*^7, 162919., 120206., 683292., 5315., 4368., 
  51653.616, 378.213, 279.056, 1586.248, 12.339, 10.14, "", "", "", "", "", 
  "", "", "", "", "", "", "", "", "", "", "", "", "", 4.8873327*^7, 
  3.5987399*^7, 1.2885928*^7, 1.392447*^6, 1.194462*^6, 11.35, 8.35, 2.99, 
  2773., "", 4.30759772*^8, "", "", "", "", "", "", "", "", "", "", "", "", 
  "", ""}, {"OWID_SAM", "", "South America", "2021-04-10", 2.238499*^7, 
  134690., 127464.429, 687723., 4431., 4503.143, 51966.296, 312.68, 295.906, 
  1596.535, 10.286, 10.454, "", "", "", "", "", "", "", "", "", "", "", "", 
  "", "", "", "", "", "", 5.0099921*^7, 3.6917285*^7, 1.3182636*^7, 
  1.226594*^6, 1.304207*^6, 11.63, 8.57, 3.06, 3028., "", 4.30759772*^8, "", 
  "", "", "", "", "", "", "", "", "", "", "", "", ""}, 
 {"OWID_SAM", "", "South America", "2021-04-11", 2.247916*^7, 94170., 
  129985.143, 691286., 3563., 4661., 52184.91, 218.614, 301.758, 1604.806, 
  8.271, 10.82, "", "", "", "", "", "", "", "", "", "", "", "", "", "", "", 
  "", "", "", 5.0431267*^7, 3.7190152*^7, 1.3241115*^7, 331346., 1.320536*^6, 
  11.71, 8.63, 3.07, 3066., "", 4.30759772*^8, "", "", "", "", "", "", "", 
  "", "", "", "", "", "", ""}, {"OWID_SAM", "", "South America", 
  "2021-04-12", 2.257017*^7, 91010., 132580.286, 694425., 3139., 4750., 
  52396.188, 211.278, 307.782, 1612.093, 7.287, 11.027, "", "", "", "", "", 
  "", "", "", "", "", "", "", "", "", "", "", "", "", 5.1808453*^7, 
  3.8010695*^7, 1.3797758*^7, 1.377186*^6, 1.320401*^6, 12.03, 8.82, 3.2, 
  3065., "", 4.30759772*^8, "", "", "", "", "", "", "", "", "", "", "", "", 
  "", ""}, {"OWID_SAM", "", "South America", "2021-04-13", 2.271568*^7, 
  145510., 134222.857, 699814., 5389., 4720., 52733.986, 337.798, 311.596, 
  1624.604, 12.51, 10.957, "", "", "", "", "", "", "", "", "", "", "", "", 
  "", "", "", "", "", "", 5.5876345*^7, 4.0935373*^7, 1.4940972*^7, 
  4.067892*^6, 1.703588*^6, 12.97, 9.5, 3.47, 3955., "", 4.30759772*^8, "", 
  "", "", "", "", "", "", "", "", "", "", "", "", ""}, 
 {"OWID_SAM", "", "South America", "2021-04-14", 2.2854434*^7, 138754., 
  132592.714, 705106., 5292., 4721.143, 53056.101, 322.115, 307.811, 
  1636.889, 12.285, 10.96, "", "", "", "", "", "", "", "", "", "", "", "", 
  "", "", "", "", "", "", 5.7521488*^7, 4.1997204*^7, 1.5524284*^7, 
  1.645143*^6, 1.644035*^6, 13.35, 9.75, 3.6, 3817., "", 4.30759772*^8, "", 
  "", "", "", "", "", "", "", "", "", "", "", "", ""}, 
 {"OWID_SAM", "", "South America", "2021-04-15", 2.2990913*^7, 136479., 
  129076., 710448., 5342., 4638.714, 53372.934, 316.833, 299.647, 1649.291, 
  12.401, 10.769, "", "", "", "", "", "", "", "", "", "", "", "", "", "", "", 
  "", "", "", 5.8039693*^7, 4.2293077*^7, 1.5746616*^7, 518205., 1.508402*^6, 
  13.47, 9.82, 3.66, 3502., "", 4.30759772*^8, "", "", "", "", "", "", "", 
  "", "", "", "", "", "", ""}, {"OWID_SAM", "", "South America", 
  "2021-04-16", 2.3150047*^7, 159134., 128535.286, 715332., 4884., 4577.143, 
  53742.361, 369.426, 298.392, 1660.629, 11.338, 10.626, "", "", "", "", "", 
  "", "", "", "", "", "", "", "", "", "", "", "", "", 5.8685506*^7, 
  4.2670158*^7, 1.6015348*^7, 645813., 1.40174*^6, 13.62, 9.91, 3.72, 3254., 
  "", 4.30759772*^8, "", "", "", "", "", "", "", "", "", "", "", "", "", ""}, 
 {"OWID_SAM", "", "South America", "2021-04-17", 2.3288379*^7, 138332., 
  129055.571, 720346., 5014., 4660.429, 54063.496, 321.135, 299.6, 1672.269, 
  11.64, 10.819, "", "", "", "", "", "", "", "", "", "", "", "", "", "", "", 
  "", "", "", 5.9075523*^7, 4.2964243*^7, 1.611128*^7, 390017., 1.282229*^6, 
  13.71, 9.97, 3.74, 2977., "", 4.30759772*^8, "", "", "", "", "", "", "", 
  "", "", "", "", "", "", ""}, {"OWID_SAM", "", "South America", 
  "2021-04-18", 2.3381531*^7, 93152., 128910.143, 723246., 2900., 4565.714, 
  54279.746, 216.25, 299.262, 1679.001, 6.732, 10.599, "", "", "", "", "", 
  "", "", "", "", "", "", "", "", "", "", "", "", "", 6.050443*^7, 
  4.3271002*^7, 1.7233428*^7, 1.428907*^6, 1.439023*^6, 14.05, 10.05, 4., 
  3341., "", 4.30759772*^8, "", "", "", "", "", "", "", "", "", "", "", "", 
  "", ""}, {"OWID_SAM", "", "South America", "2021-04-19", 2.3470911*^7, 
  89380., 128677.286, 726654., 3408., 4604.143, 54487.24, 207.494, 298.722, 
  1686.912, 7.912, 10.688, "", "", "", "", "", "", "", "", "", "", "", "", 
  "", "", "", "", "", "", 6.1741666*^7, 4.3898769*^7, 1.7842897*^7, 
  1.237236*^6, 1.41903*^6, 14.33, 10.19, 4.14, 3294., "", 4.30759772*^8, "", 
  "", "", "", "", "", "", "", "", "", "", "", "", ""}, 
 {"OWID_SAM", "", "South America", "2021-04-20", 2.3610671*^7, 139760., 
  127855.857, 731514., 4860., 4528.571, 54811.69, 324.45, 296.815, 1698.195, 
  11.282, 10.513, "", "", "", "", "", "", "", "", "", "", "", "", "", "", "", 
  "", "", "", 6.2297549*^7, 4.4179434*^7, 1.8118115*^7, 555883., 917315., 
  14.46, 10.26, 4.21, 2130., "", 4.30759772*^8, "", "", "", "", "", "", "", 
  "", "", "", "", "", "", ""}, {"OWID_SAM", "", "South America", 
  "2021-04-21", 2.374903*^7, 138359., 127799.429, 736844., 5330., 4534., 
  55132.887, 321.198, 296.684, 1710.568, 12.373, 10.526, "", "", "", "", "", 
  "", "", "", "", "", "", "", "", "", "", "", "", "", 6.3123864*^7, 
  4.4598115*^7, 1.8525749*^7, 826315., 800339., 14.65, 10.35, 4.3, 1858., "", 
  4.30759772*^8, "", "", "", "", "", "", "", "", "", "", "", "", "", ""}, 
 {"OWID_SAM", "", "South America", "2021-04-22", 2.3874505*^7, 125475., 
  126227.429, 741172., 4328., 4389.143, 55424.175, 291.288, 293.034, 
  1720.616, 10.047, 10.189, "", "", "", "", "", "", "", "", "", "", "", "", 
  "", "", "", "", "", "", 6.4644983*^7, 4.5325747*^7, 1.9319236*^7, 
  1.521119*^6, 943613., 15.01, 10.52, 4.48, 2191., "", 4.30759772*^8, "", "", 
  "", "", "", "", "", "", "", "", "", "", "", ""}, 
 {"OWID_SAM", "", "South America", "2021-04-23", 2.4025461*^7, 150956., 
  125059.143, 746700., 5528., 4481.143, 55774.616, 350.441, 290.322, 
  1733.449, 12.833, 10.403, "", "", "", "", "", "", "", "", "", "", "", "", 
  "", "", "", "", "", "", 6.7307499*^7, 4.6715585*^7, 2.0591914*^7, 
  2.662516*^6, 1.231713*^6, 15.63, 10.84, 4.78, 2859., "", 4.30759772*^8, "", 
  "", "", "", "", "", "", "", "", "", "", "", "", ""}, 
 {"OWID_SAM", "", "South America", "2021-04-24", 2.4159002*^7, 133541., 
  124374.714, 751321., 4621., 4425., 56084.629, 310.013, 288.733, 1744.176, 
  10.728, 10.273, "", "", "", "", "", "", "", "", "", "", "", "", "", "", "", 
  "", "", "", 6.8318596*^7, 4.7317304*^7, 2.1001292*^7, 1.011097*^6, 
  1.320439*^6, 15.86, 10.98, 4.88, 3065., "", 4.30759772*^8, "", "", "", "", 
  "", "", "", "", "", "", "", "", "", ""}, {"OWID_SAM", "", "South America", 
  "2021-04-25", 2.424448*^7, 85478., 123278.429, 754610., 3289., 4480.571, 
  56283.064, 198.435, 286.188, 1751.812, 7.635, 10.402, "", "", "", "", "", 
  "", "", "", "", "", "", "", "", "", "", "", "", "", 6.8815325*^7, 
  4.7676574*^7, 2.1138751*^7, 496729., 1.187271*^6, 15.98, 11.07, 4.91, 
  2756., "", 4.30759772*^8, "", "", "", "", "", "", "", "", "", "", "", "", 
  "", ""}, {"OWID_SAM", "", "South America", "2021-04-26", 2.4325791*^7, 
  81311., 122125.714, 757874., 3264., 4460., 56471.826, 188.762, 283.512, 
  1759.389, 7.577, 10.354, "", "", "", "", "", "", "", "", "", "", "", "", 
  "", "", "", "", "", "", 7.0178315*^7, 4.8341725*^7, 2.183659*^7, 
  1.36299*^6, 1.205236*^6, 16.29, 11.22, 5.07, 2798., "", 4.30759772*^8, "", 
  "", "", "", "", "", "", "", "", "", "", "", "", ""}, 
 {"OWID_SAM", "", "South America", "2021-04-27", 2.4453775*^7, 127984., 
  120443.429, 762703., 4829., 4455.571, 56768.938, 297.112, 279.607, 
  1770.599, 11.21, 10.344, "", "", "", "", "", "", "", "", "", "", "", "", 
  "", "", "", "", "", "", 7.2041086*^7, 4.9330027*^7, 2.2711059*^7, 
  1.862771*^6, 1.391934*^6, 16.72, 11.45, 5.27, 3231., "", 4.30759772*^8, "", 
  "", "", "", "", "", "", "", "", "", "", "", "", ""}, 
 {"OWID_SAM", "", "South America", "2021-04-28", 2.4607245*^7, 153470., 
  122602.143, 768091., 5388., 4463.857, 57125.216, 356.277, 284.618, 
  1783.108, 12.508, 10.363, "", "", "", "", "", "", "", "", "", "", "", "", 
  "", "", "", "", "", "", 7.3491947*^7, 5.0113828*^7, 2.3378119*^7, 
  1.450861*^6, 1.481155*^6, 17.06, 11.63, 5.43, 3438., "", 4.30759772*^8, "", 
  "", "", "", "", "", "", "", "", "", "", "", "", ""}, 
 {"OWID_SAM", "", "South America", "2021-04-29", 2.4736782*^7, 129537., 
  123182.429, 773357., 5266., 4597.857, 57425.933, 300.717, 285.965, 
  1795.332, 12.225, 10.674, "", "", "", "", "", "", "", "", "", "", "", "", 
  "", "", "", "", "", "", 7.5071024*^7, 5.093204*^7, 2.4138984*^7, 
  1.579077*^6, 1.489434*^6, 17.43, 11.82, 5.6, 3458., "", 4.30759772*^8, "", 
  "", "", "", "", "", "", "", "", "", "", "", "", ""}, 
 {"OWID_SAM", "", "South America", "2021-04-30", 2.4878216*^7, 141434., 
  121822.143, 777639., 4282., 4419.857, 57754.27, 328.336, 282.808, 1805.273, 
  9.941, 10.261, "", "", "", "", "", "", "", "", "", "", "", "", "", "", "", 
  "", "", "", 7.6397696*^7, 5.1708478*^7, 2.4689218*^7, 1.326672*^6, 
  1.2986*^6, 17.74, 12., 5.73, 3015., "", 4.30759772*^8, "", "", "", "", "", 
  "", "", "", "", "", "", "", "", ""}, {"OWID_SAM", "", "South America", 
  "2021-05-01", 2.499653*^7, 118314., 119646.857, 781915., 4276., 4370.571, 
  58028.933, 274.664, 277.758, 1815.2, 9.927, 10.146, "", "", "", "", "", "", 
  "", "", "", "", "", "", "", "", "", "", "", "", 7.7171481*^7, 5.2200687*^7, 
  2.4970794*^7, 773785., 1.264698*^6, 17.92, 12.12, 5.8, 2936., "", 
  4.30759772*^8, "", "", "", "", "", "", "", "", "", "", "", "", "", ""}, 
 {"OWID_SAM", "", "South America", "2021-05-02", 2.5078677*^7, 82147., 
  119171., 784772., 2857., 4308.857, 58219.636, 190.703, 276.653, 1821.832, 
  6.632, 10.003, "", "", "", "", "", "", "", "", "", "", "", "", "", "", "", 
  "", "", "", 7.7522595*^7, 5.2427051*^7, 2.5095544*^7, 351114., 1.243896*^6, 
  18., 12.17, 5.83, 2888., "", 4.30759772*^8, "", "", "", "", "", "", "", "", 
  "", "", "", "", "", ""}, {"OWID_SAM", "", "South America", "2021-05-03", 
  2.5146545*^7, 67868., 117250.571, 788258., 3486., 4340.571, 58377.19, 
  157.554, 272.195, 1829.925, 8.093, 10.077, "", "", "", "", "", "", "", "", 
  "", "", "", "", "", "", "", "", "", "", 7.8636767*^7, 5.3073862*^7, 
  2.5562905*^7, 1.114172*^6, 1.20835*^6, 18.26, 12.32, 5.93, 2805., "", 
  4.30759772*^8, "", "", "", "", "", "", "", "", "", "", "", "", "", ""}, 
 {"OWID_SAM", "", "South America", "2021-05-04", 2.5281788*^7, 135243., 
  118287.571, 792854., 4596., 4307.286, 58691.154, 313.964, 274.602, 
  1840.594, 10.67, 9.999, "", "", "", "", "", "", "", "", "", "", "", "", "", 
  "", "", "", "", "", 8.0445332*^7, 5.4180952*^7, 2.626438*^7, 1.808565*^6, 
  1.200607*^6, 18.68, 12.58, 6.1, 2787., "", 4.30759772*^8, "", "", "", "", 
  "", "", "", "", "", "", "", "", "", ""}, {"OWID_SAM", "", "South America", 
  "2021-05-05", 2.5407492*^7, 125704., 114321., 797656., 4802., 4223.571, 
  58982.973, 291.819, 265.394, 1851.742, 11.148, 9.805, "", "", "", "", "", 
  "", "", "", "", "", "", "", "", "", "", "", "", "", 8.1861779*^7, 
  5.5079551*^7, 2.6782228*^7, 1.416447*^6, 1.19569*^6, 19., 12.79, 6.22, 
  2776., "", 4.30759772*^8, "", "", "", "", "", "", "", "", "", "", "", "", 
  "", ""}, {"OWID_SAM", "", "South America", "2021-05-06", 2.5547287*^7, 
  139795., 115786.429, 802217., 4561., 4122.857, 59307.504, 324.531, 268.796, 
  1862.33, 10.588, 9.571, "", "", "", "", "", "", "", "", "", "", "", "", "", 
  "", "", "", "", "", 8.2743386*^7, 5.5668084*^7, 2.7075302*^7, 881607., 
  1.096052*^6, 19.21, 12.92, 6.29, 2544., "", 4.30759772*^8, "", "", "", "", 
  "", "", "", "", "", "", "", "", "", ""}, {"OWID_SAM", "", "South America", 
  "2021-05-07", 2.5681088*^7, 133801., 114696., 806429., 4212., 4112.857, 
  59618.121, 310.616, 266.264, 1872.108, 9.778, 9.548, "", "", "", "", "", 
  "", "", "", "", "", "", "", "", "", "", "", "", "", 8.4457637*^7, 
  5.6628753*^7, 2.7828884*^7, 1.714251*^6, 1.15142*^6, 19.61, 13.15, 6.46, 
  2673., "", 4.30759772*^8, "", "", "", "", "", "", "", "", "", "", "", "", 
  "", ""}, {"OWID_SAM", "", "South America", "2021-05-08", 2.5817951*^7, 
  136863., 117345.857, 810634., 4205., 4102.714, 59935.845, 317.725, 272.416, 
  1881.87, 9.762, 9.524, "", "", "", "", "", "", "", "", "", "", "", "", "", 
  "", "", "", "", "", 8.4762352*^7, 5.6821333*^7, 2.7941019*^7, 304715., 
  1.08441*^6, 19.68, 13.19, 6.49, 2517., "", 4.30759772*^8, "", "", "", "", 
  "", "", "", "", "", "", "", "", "", ""}, {"OWID_SAM", "", "South America", 
  "2021-05-09", 2.5902706*^7, 84755., 117718.429, 813350., 2716., 4082.571, 
  60132.602, 196.757, 273.281, 1888.175, 6.305, 9.478, "", "", "", "", "", 
  "", "", "", "", "", "", "", "", "", "", "", "", "", 8.494793*^7, 
  5.6925781*^7, 2.8022149*^7, 185578., 1.060762*^6, 19.72, 13.22, 6.51, 
  2463., "", 4.30759772*^8, "", "", "", "", "", "", "", "", "", "", "", "", 
  "", ""}, {"OWID_SAM", "", "South America", "2021-05-10", 2.5971551*^7, 
  68845., 117858., 815855., 2505., 3942.429, 60292.424, 159.822, 273.605, 
  1893.991, 5.815, 9.152, "", "", "", "", "", "", "", "", "", "", "", "", "", 
  "", "", "", "", "", 8.6154809*^7, 5.7682584*^7, 2.8472225*^7, 1.206879*^6, 
  1.074006*^6, 20., 13.39, 6.61, 2493., "", 4.30759772*^8, "", "", "", "", 
  "", "", "", "", "", "", "", "", "", ""}, {"OWID_SAM", "", "South America", 
  "2021-05-11", 2.6102109*^7, 130558., 117188.714, 820213., 4358., 3908.429, 
  60595.512, 303.088, 272.051, 1904.108, 10.117, 9.073, "", "", "", "", "", 
  "", "", "", "", "", "", "", "", "", "", "", "", "", 8.7654681*^7, 
  5.8620382*^7, 2.9034299*^7, 1.499872*^6, 1.029907*^6, 20.35, 13.61, 6.74, 
  2391., "", 4.30759772*^8, "", "", "", "", "", "", "", "", "", "", "", "", 
  "", ""}, {"OWID_SAM", "", "South America", "2021-05-12", 2.624701*^7, 
  144901., 119931.143, 824496., 4283., 3834.286, 60931.897, 336.385, 278.418, 
  1914.051, 9.943, 8.901, "", "", "", "", "", "", "", "", "", "", "", "", "", 
  "", "", "", "", "", 8.9306786*^7, 5.9673721*^7, 2.9633065*^7, 1.652105*^6, 
  1.063572*^6, 20.73, 13.85, 6.88, 2469., "", 4.30759772*^8, "", "", "", "", 
  "", "", "", "", "", "", "", "", "", ""}, {"OWID_SAM", "", "South America", 
  "2021-05-13", 2.6384475*^7, 137465., 119598.286, 828833., 4337., 3802.286, 
  61251.019, 319.122, 277.645, 1924.119, 10.068, 8.827, "", "", "", "", "", 
  "", "", "", "", "", "", "", "", "", "", "", "", "", 9.1144037*^7, 
  6.083666*^7, 3.0307377*^7, 1.837251*^6, 1.200093*^6, 21.16, 14.12, 7.04, 
  2786., "", 4.30759772*^8, "", "", "", "", "", "", "", "", "", "", "", "", 
  "", ""}, {"OWID_SAM", "", "South America", "2021-05-14", 2.6544779*^7, 
  160304., 123384.429, 833170., 4337., 3820.143, 61623.162, 372.142, 286.434, 
  1934.187, 10.068, 8.868, "", "", "", "", "", "", "", "", "", "", "", "", 
  "", "", "", "", "", "", 9.3500864*^7, 6.2465168*^7, 3.1035696*^7, 
  2.356827*^6, 1.29189*^6, 21.71, 14.5, 7.2, 2999., "", 4.30759772*^8, "", 
  "", "", "", "", "", "", "", "", "", "", "", "", ""}, 
 {"OWID_SAM", "", "South America", "2021-05-15", 2.6669175*^7, 124396., 
  121603.429, 837138., 3968., 3786.286, 61911.944, 288.783, 282.3, 1943.399, 
  9.212, 8.79, "", "", "", "", "", "", "", "", "", "", "", "", "", "", "", 
  "", "", "", 9.4702284*^7, 6.3174119*^7, 3.1528165*^7, 1.20142*^6, 
  1.41999*^6, 21.98, 14.67, 7.32, 3296., "", 4.30759772*^8, "", "", "", "", 
  "", "", "", "", "", "", "", "", "", ""}, {"OWID_SAM", "", "South America", 
  "2021-05-16", 2.6767811*^7, 98636., 123586.429, 839837., 2699., 3783.857, 
  62140.926, 228.981, 286.903, 1949.664, 6.266, 8.784, "", "", "", "", "", 
  "", "", "", "", "", "", "", "", "", "", "", "", "", 9.5067951*^7, 
  6.3383372*^7, 3.1684579*^7, 365667., 1.445717*^6, 22.07, 14.71, 7.36, 
  3356., "", 4.30759772*^8, "", "", "", "", "", "", "", "", "", "", "", "", 
  "", ""}, {"OWID_SAM", "", "South America", "2021-05-17", 2.6853935*^7, 
  86124., 126054.857, 842608., 2771., 3821.857, 62340.861, 199.935, 292.634, 
  1956.097, 6.433, 8.872, "", "", "", "", "", "", "", "", "", "", "", "", "", 
  "", "", "", "", "", 9.6407156*^7, 6.4270791*^7, 3.2136365*^7, 1.339205*^6, 
  1.464621*^6, 22.38, 14.92, 7.46, 3400., "", 4.30759772*^8, "", "", "", "", 
  "", "", "", "", "", "", "", "", "", ""}, {"OWID_SAM", "", "South America", 
  "2021-05-18", 2.6993962*^7, 140027., 127407.571, 846855., 4247., 3806., 
  62665.931, 325.07, 295.774, 1965.957, 9.859, 8.836, "", "", "", "", "", "", 
  "", "", "", "", "", "", "", "", "", "", "", "", 9.7915762*^7, 6.5290496*^7, 
  3.2625266*^7, 1.508606*^6, 1.465869*^6, 22.73, 15.16, 7.57, 3403., "", 
  4.30759772*^8, "", "", "", "", "", "", "", "", "", "", "", "", "", ""}, 
 {"OWID_SAM", "", "South America", "2021-05-19", 2.715616*^7, 162198., 
  129878.571, 851612., 4757., 3873.714, 63042.47, 376.539, 301.51, 1977., 
  11.043, 8.993, "", "", "", "", "", "", "", "", "", "", "", "", "", "", "", 
  "", "", "", 9.9433926*^7, 6.6386498*^7, 3.3047428*^7, 1.518164*^6, 
  1.446734*^6, 23.08, 15.41, 7.67, 3359., "", 4.30759772*^8, "", "", "", "", 
  "", "", "", "", "", "", "", "", "", ""}, {"OWID_SAM", "", "South America", 
  "2021-05-20", 2.731192*^7, 155760., 132492.143, 855651., 4039., 3831.143, 
  63404.064, 361.594, 307.578, 1986.376, 9.376, 8.894, "", "", "", "", "", 
  "", "", "", "", "", "", "", "", "", "", "", "", "", 1.01052466*^8, 
  6.7492094*^7, 3.3560372*^7, 1.61854*^6, 1.41549*^6, 23.46, 15.67, 7.79, 
  3286., "", 4.30759772*^8, "", "", "", "", "", "", "", "", "", "", "", "", 
  "", ""}, {"OWID_SAM", "", "South America", "2021-05-21", 2.7466766*^7, 
  154846., 131712.429, 859973., 4322., 3829., 63763.535, 359.472, 305.768, 
  1996.41, 10.033, 8.889, "", "", "", "", "", "", "", "", "", "", "", "", "", 
  "", "", "", "", "", 1.01587177*^8, 6.7886684*^7, 3.3700493*^7, 534711., 
  1.155188*^6, 23.58, 15.76, 7.82, 2682., "", 4.30759772*^8, "", "", "", "", 
  "", "", "", "", "", "", "", "", "", ""}, {"OWID_SAM", "", "South America", 
  "2021-05-22", 2.7624543*^7, 157777., 136481.143, 863851., 3878., 3816.143, 
  64129.812, 366.276, 316.838, 2005.412, 9.003, 8.859, "", "", "", "", "", 
  "", "", "", "", "", "", "", "", "", "", "", "", "", 1.02409322*^8, 
  6.8437954*^7, 3.3971368*^7, 822145., 1.101005*^6, 23.77, 15.89, 7.89, 
  2556., "", 4.30759772*^8, "", "", "", "", "", "", "", "", "", "", "", "", 
  "", ""}, {"OWID_SAM", "", "South America", "2021-05-23", 2.7729564*^7, 
  105021., 137393.286, 866488., 2637., 3807.286, 64373.616, 243.804, 318.956, 
  2011.534, 6.122, 8.839, "", "", "", "", "", "", "", "", "", "", "", "", "", 
  "", "", "", "", "", 1.02737803*^8, 6.8652827*^7, 3.4084976*^7, 328481., 
  1.095693*^6, 23.85, 15.94, 7.91, 2544., "", 4.30759772*^8, "", "", "", "", 
  "", "", "", "", "", "", "", "", "", ""}, {"OWID_SAM", "", "South America", 
  "2021-05-24", 2.7819555*^7, 89991., 137945.714, 868625., 2137., 3716.714, 
  64582.528, 208.912, 320.238, 2016.495, 4.961, 8.628, "", "", "", "", "", 
  "", "", "", "", "", "", "", "", "", "", "", "", "", 1.03379111*^8, 
  6.9106748*^7, 3.4272363*^7, 641308., 995994., 24., 16.04, 7.96, 2312., "", 
  4.30759772*^8, "", "", "", "", "", "", "", "", "", "", "", "", "", ""}, 
 {"OWID_SAM", "", "South America", "2021-05-25", 2.796539*^7, 145835., 
  138775.429, 873080., 4455., 3746.429, 64921.081, 338.553, 322.164, 
  2026.837, 10.342, 8.697, "", "", "", "", "", "", "", "", "", "", "", "", 
  "", "", "", "", "", "", 1.12034459*^8, 7.4531363*^7, 3.7503096*^7, 
  8.655348*^6, 2.016957*^6, 26.01, 17.3, 8.71, 4682., "", 4.30759772*^8, "", 
  "", "", "", "", "", "", "", "", "", "", "", "", ""}, 
 {"OWID_SAM", "", "South America", "2021-05-26", 2.8128926*^7, 163536., 
  138966.571, 877119., 4039., 3643.857, 65300.726, 379.645, 322.608, 
  2036.214, 9.376, 8.459, "", "", "", "", "", "", "", "", "", "", "", "", "", 
  "", "", "", "", "", 1.13591429*^8, 7.5677976*^7, 3.7913453*^7, 1.55697*^6, 
  2.0225*^6, 26.37, 17.57, 8.8, 4695., "", 4.30759772*^8, "", "", "", "", "", 
  "", "", "", "", "", "", "", "", ""}, {"OWID_SAM", "", "South America", 
  "2021-05-27", 2.8288479*^7, 159553., 139508.429, 881373., 4254., 3674.571, 
  65671.125, 370.399, 323.866, 2046.089, 9.876, 8.53, "", "", "", "", "", "", 
  "", "", "", "", "", "", "", "", "", "", "", "", 1.14950164*^8, 
  7.6618469*^7, 3.8331695*^7, 1.358735*^6, 1.985385*^6, 26.69, 17.79, 8.9, 
  4609., "", 4.30759772*^8, "", "", "", "", "", "", "", "", "", "", "", "", 
  "", ""}, {"OWID_SAM", "", "South America", "2021-05-28", 2.8419647*^7, 
  131168., 136125.857, 885481., 4108., 3644., 65975.629, 304.504, 316.013, 
  2055.626, 9.537, 8.459, "", "", "", "", "", "", "", "", "", "", "", "", "", 
  "", "", "", "", "", 1.16790595*^8, 7.7919322*^7, 3.8871273*^7, 1.840431*^6, 
  2.171917*^6, 27.11, 18.09, 9.02, 5042., "", 4.30759772*^8, "", "", "", "", 
  "", "", "", "", "", "", "", "", "", ""}, {"OWID_SAM", "", "South America", 
  "2021-05-29", 2.8577096*^7, 157449., 136079., 889309., 3828., 3636.857, 
  66341.144, 365.515, 315.905, 2064.513, 8.887, 8.443, "", "", "", "", "", 
  "", "", "", "", "", "", "", "", "", "", "", "", "", 1.18569496*^8, 
  7.9333334*^7, 3.9236162*^7, 1.778901*^6, 2.308596*^6, 27.53, 18.42, 9.11, 
  5359., "", 4.30759772*^8, "", "", "", "", "", "", "", "", "", "", "", "", 
  "", ""}, {"OWID_SAM", "", "South America", "2021-05-30", 2.8680035*^7, 
  102939., 135781.571, 891846., 2537., 3622.571, 66580.115, 238.971, 315.214, 
  2070.402, 5.89, 8.41, "", "", "", "", "", "", "", "", "", "", "", "", "", 
  "", "", "", "", "", 1.19185607*^8, 7.9814424*^7, 3.9371183*^7, 616111., 
  2.349686*^6, 27.67, 18.53, 9.14, 5455., "", 4.30759772*^8, "", "", "", "", 
  "", "", "", "", "", "", "", "", "", ""}, {"OWID_SAM", "", "South America", 
  "2021-05-31", 2.8786883*^7, 106848., 138189.714, 894636., 2790., 3715.857, 
  66828.16, 248.045, 320.805, 2076.879, 6.477, 8.626, "", "", "", "", "", "", 
  "", "", "", "", "", "", "", "", "", "", "", "", 1.20388356*^8, 
  8.0771075*^7, 3.9617353*^7, 1.202749*^6, 2.429892*^6, 27.95, 18.75, 9.2, 
  5641., "", 4.30759772*^8, "", "", "", "", "", "", "", "", "", "", "", "", 
  "", ""}, {"OWID_SAM", "", "South America", "2021-06-01", 2.8945334*^7, 
  158451., 139992., 898853., 4217., 3681.857, 67196.001, 367.841, 324.989, 
  2086.669, 9.79, 8.547, "", "", "", "", "", "", "", "", "", "", "", "", "", 
  "", "", "", "", "", 1.22258656*^8, 8.2155471*^7, 4.0113355*^7, 1.8703*^6, 
  1.4606*^6, 28.38, 19.07, 9.31, 3391., "", 4.30759772*^8, "", "", "", "", 
  "", "", "", "", "", "", "", "", "", ""}, {"OWID_SAM", "", "South America", 
  "2021-06-02", 2.9131361*^7, 186027., 143205., 903750., 3976., 3672.857, 
  67627.859, 431.858, 332.447, 2098.037, 9.23, 8.526, "", "", "", "", "", "", 
  "", "", "", "", "", "", "", "", "", "", "", "", 1.24016721*^8, 8.3575*^7, 
  4.0474838*^7, 1.758065*^6, 1.489327*^6, 28.79, 19.4, 9.4, 3457., "", 
  4.30759772*^8, "", "", "", "", "", "", "", "", "", "", "", "", "", ""}, 
 {"OWID_SAM", "", "South America", "2021-06-03", 2.929495*^7, 163589., 
  143781.571, 907064., 3314., 3538.571, 68007.627, 379.769, 333.786, 
  2105.731, 7.693, 8.215, "", "", "", "", "", "", "", "", "", "", "", "", "", 
  "", "", "", "", "", 1.26340409*^8, 8.5412661*^7, 4.1000165*^7, 2.323688*^6, 
  1.627178*^6, 29.33, 19.83, 9.52, 3777., "", 4.30759772*^8, "", "", "", "", 
  "", "", "", "", "", "", "", "", "", ""}, {"OWID_SAM", "", "South America", 
  "2021-06-04", 2.9425952*^7, 131002., 143757.857, 910865., 3801., 3494.714, 
  68311.746, 304.118, 333.731, 2114.554, 8.824, 8.113, "", "", "", "", "", 
  "", "", "", "", "", "", "", "", "", "", "", "", "", 1.27632043*^8, 
  8.6459673*^7, 4.1278596*^7, 1.291634*^6, 1.548778*^6, 29.63, 20.07, 9.58, 
  3595., "", 4.30759772*^8, "", "", "", "", "", "", "", "", "", "", "", "", 
  "", ""}, {"OWID_SAM", "", "South America", "2021-06-05", 2.9569633*^7, 
  143681., 141791., 914237., 3372., 3429.571, 68645.298, 333.553, 329.165, 
  2122.382, 7.828, 7.962, "", "", "", "", "", "", "", "", "", "", "", "", "", 
  "", "", "", "", "", 1.32040795*^8, 9.0453687*^7, 4.1530456*^7, 4.408752*^6, 
  1.924471*^6, 30.65, 21., 9.64, 4468., "", 4.30759772*^8, "", "", "", "", 
  "", "", "", "", "", "", "", "", "", ""}, {"OWID_SAM", "", "South America", 
  "2021-06-06", 2.9667474*^7, 97841., 141062.714, 916414., 2177., 3378.143, 
  68872.434, 227.136, 327.474, 2127.436, 5.054, 7.842, "", "", "", "", "", 
  "", "", "", "", "", "", "", "", "", "", "", "", "", 1.32680553*^8, 
  9.1030933*^7, 4.1594667*^7, 639758., 1.927849*^6, 30.8, 21.13, 9.66, 4475., 
  "", 4.30759772*^8, "", "", "", "", "", "", "", "", "", "", "", "", "", ""}, 
 {"OWID_SAM", "", "South America", "2021-06-07", 2.9766127*^7, 98653., 
  139892., 919460., 3046., 3414.714, 69101.455, 229.021, 324.756, 2134.508, 
  7.071, 7.927, "", "", "", "", "", "", "", "", "", "", "", "", "", "", "", 
  "", "", "", 1.33014129*^8, 9.130317*^7, 4.1656546*^7, 333576., 1.803682*^6, 
  30.88, 21.2, 9.67, 4187., "", 4.30759772*^8, "", "", "", "", "", "", "", 
  "", "", "", "", "", "", ""}, {"KOR", "Asia", "South Korea", "2020-01-21", 
  "", "", "", "", "", "", "", "", "", "", "", "", "", "", "", "", "", "", "", 
  "", "", "", 11., 0., "", "", "", "", "", "people tested", "", "", "", "", 
  "", "", "", "", "", 0., 5.1269183*^7, 527.967, 43.4, 13.914, 8.622, 
  35938.374, 0.2, 85.998, 6.8, 6.2, 40.9, "", 12.27, 83.03, 0.916}, 
 {"KOR", "Asia", "South Korea", "2020-01-22", 1., "", "", "", "", "", 0.02, 
  "", "", "", "", "", "", "", "", "", "", "", "", "", "", 5., 16., 0., 0., 
  "", "", "", "", "people tested", "", "", "", "", "", "", "", "", "", 0., 
  5.1269183*^7, 527.967, 43.4, 13.914, 8.622, 35938.374, 0.2, 85.998, 6.8, 
  6.2, 40.9, "", 12.27, 83.03, 0.916}, {"KOR", "Asia", "South Korea", 
  "2020-01-23", 1., 0., "", "", "", "", 0.02, 0., "", "", "", "", "", "", "", 
  "", "", "", "", "", "", "", "", "", "", "", "", "", "", "people tested", 
  "", "", "", "", "", "", "", "", "", 0., 5.1269183*^7, 527.967, 43.4, 
  13.914, 8.622, 35938.374, 0.2, 85.998, 6.8, 6.2, 40.9, "", 12.27, 83.03, 
  0.916}, {"KOR", "Asia", "South Korea", "2020-01-24", 2., 1., "", "", "", 
  "", 0.039, 0.02, "", "", "", "", "", "", "", "", "", "", "", "", "", "", 
  25., 0., "", "", "", "", "", "people tested", "", "", "", "", "", "", "", 
  "", "", 0., 5.1269183*^7, 527.967, 43.4, 13.914, 8.622, 35938.374, 0.2, 
  85.998, 6.8, 6.2, 40.9, "", 12.27, 83.03, 0.916}, 
 {"KOR", "Asia", "South Korea", "2020-01-25", 2., 0., "", "", "", "", 0.039, 
  0., "", "", "", "", "", "", "", "", "", "", "", "", "", "", "", "", "", "", 
  "", "", "", "people tested", "", "", "", "", "", "", "", "", "", 0., 
  5.1269183*^7, 527.967, 43.4, 13.914, 8.622, 35938.374, 0.2, 85.998, 6.8, 
  6.2, 40.9, "", 12.27, 83.03, 0.916}, {"KOR", "Asia", "South Korea", 
  "2020-01-26", 3., 1., "", "", "", "", 0.059, 0.02, "", "", "", "", "", "", 
  "", "", "", "", "", "", "", "", 48., 0.001, "", "", "", "", "", 
  "people tested", "", "", "", "", "", "", "", "", "", 0., 5.1269183*^7, 
  527.967, 43.4, 13.914, 8.622, 35938.374, 0.2, 85.998, 6.8, 6.2, 40.9, "", 
  12.27, 83.03, 0.916}, {"KOR", "Asia", "South Korea", "2020-01-27", 4., 1., 
  "", "", "", "", 0.078, 0.02, "", "", "", "", "", "", "", "", "", "", "", 
  "", "", 9., 57., 0.001, 0., "", "", "", "", "people tested", "", "", "", 
  "", "", "", "", "", "", 0., 5.1269183*^7, 527.967, 43.4, 13.914, 8.622, 
  35938.374, 0.2, 85.998, 6.8, 6.2, 40.9, "", 12.27, 83.03, 0.916}, 
 {"KOR", "Asia", "South Korea", "2020-01-28", 4., 0., 0.429, "", "", 0., 
  0.078, 0., 0.008, "", "", 0., "", "", "", "", "", "", "", "", "", 130., 
  187., 0.004, 0.003, 25., 0., 0.017, 58.3, "people tested", "", "", "", "", 
  "", "", "", "", "", 0., 5.1269183*^7, 527.967, 43.4, 13.914, 8.622, 
  35938.374, 0.2, 85.998, 6.8, 6.2, 40.9, "", 12.27, 83.03, 0.916}, 
 {"KOR", "Asia", "South Korea", "2020-01-29", 4., 0., 0.429, "", "", 0., 
  0.078, 0., 0.008, "", "", 0., "", "", "", "", "", "", "", "", "", "", "", 
  "", "", 28., 0.001, 0.015, 65.3, "people tested", "", "", "", "", "", "", 
  "", "", "", 0., 5.1269183*^7, 527.967, 43.4, 13.914, 8.622, 35938.374, 0.2, 
  85.998, 6.8, 6.2, 40.9, "", 12.27, 83.03, 0.916}, 
 {"KOR", "Asia", "South Korea", "2020-01-30", 4., 0., 0.429, "", "", 0., 
  0.078, 0., 0.008, "", "", 0., "", "", "", "", "", "", "", "", "", "", 244., 
  0.005, "", 32., 0.001, 0.013, 74.6, "people tested", "", "", "", "", "", 
  "", "", "", "", 0., 5.1269183*^7, 527.967, 43.4, 13.914, 8.622, 35938.374, 
  0.2, 85.998, 6.8, 6.2, 40.9, "", 12.27, 83.03, 0.916}, 
 {"KOR", "Asia", "South Korea", "2020-01-31", 11., 7., 1.286, "", "", 0., 
  0.215, 0.137, 0.025, "", "", 0., "", "", "", "", "", "", "", "", "", "", 
  "", "", "", 40., 0.001, 0.032, 31.1, "people tested", "", "", "", "", "", 
  "", "", "", "", 2.78, 5.1269183*^7, 527.967, 43.4, 13.914, 8.622, 
  35938.374, 0.2, 85.998, 6.8, 6.2, 40.9, "", 12.27, 83.03, 0.916}, 
 {"KOR", "Asia", "South Korea", "2020-02-01", 12., 1., 1.429, "", "", 0., 
  0.234, 0.02, 0.028, "", "", 0., "", "", "", "", "", "", "", "", "", "", 
  371., 0.007, "", 48., 0.001, 0.03, 33.6, "people tested", "", "", "", "", 
  "", "", "", "", "", 13.89, 5.1269183*^7, 527.967, 43.4, 13.914, 8.622, 
  35938.374, 0.2, 85.998, 6.8, 6.2, 40.9, "", 12.27, 83.03, 0.916}, 
 {"KOR", "Asia", "South Korea", "2020-02-02", 15., 3., 1.714, "", "", 0., 
  0.293, 0.059, 0.033, "", "", 0., "", "", "", "", "", "", "", "", "", 58., 
  429., 0.008, 0.001, 54., 0.001, 0.032, 31.5, "people tested", "", "", "", 
  "", "", "", "", "", "", 13.89, 5.1269183*^7, 527.967, 43.4, 13.914, 8.622, 
  35938.374, 0.2, 85.998, 6.8, 6.2, 40.9, "", 12.27, 83.03, 0.916}, 
 {"KOR", "Asia", "South Korea", "2020-02-03", 15., 0., 1.571, "", "", 0., 
  0.293, 0., 0.031, "", "", 0., "", "", "", "", "", "", "", "", "", "", "", 
  "", "", 66., 0.001, 0.024, 42., "people tested", "", "", "", "", "", "", 
  "", "", "", 23.15, 5.1269183*^7, 527.967, 43.4, 13.914, 8.622, 35938.374, 
  0.2, 85.998, 6.8, 6.2, 40.9, "", 12.27, 83.03, 0.916}, 
 {"KOR", "Asia", "South Korea", "2020-02-04", 16., 1., 1.714, "", "", 0., 
  0.312, 0.02, 0.033, "", "", 0., "", "", "", "", "", "", "", "", "", "", 
  607., 0.012, "", 60., 0.001, 0.029, 35., "people tested", "", "", "", "", 
  "", "", "", "", "", 31.48, 5.1269183*^7, 527.967, 43.4, 13.914, 8.622, 
  35938.374, 0.2, 85.998, 6.8, 6.2, 40.9, "", 12.27, 83.03, 0.916}, 
 {"KOR", "Asia", "South Korea", "2020-02-05", 19., 3., 2.143, "", "", 0., 
  0.371, 0.059, 0.042, "", "", 0., "", "", "", "", "", "", "", "", "", 107., 
  714., 0.014, 0.002, 71., 0.001, 0.03, 33.1, "people tested", "", "", "", 
  "", "", "", "", "", "", 31.48, 5.1269183*^7, 527.967, 43.4, 13.914, 8.622, 
  35938.374, 0.2, 85.998, 6.8, 6.2, 40.9, "", 12.27, 83.03, 0.916}, 
 {"KOR", "Asia", "South Korea", "2020-02-06", 23., 4., 2.714, "", "", 0., 
  0.449, 0.078, 0.053, "", "", 0., "", "", "", "", "", "", "", "", "", 171., 
  885., 0.017, 0.003, 92., 0.002, 0.029, 33.9, "people tested", "", "", "", 
  "", "", "", "", "", "", 31.48, 5.1269183*^7, 527.967, 43.4, 13.914, 8.622, 
  35938.374, 0.2, 85.998, 6.8, 6.2, 40.9, "", 12.27, 83.03, 0.916}, 
 {"KOR", "Asia", "South Korea", "2020-02-07", 24., 1., 1.857, "", "", 0., 
  0.468, 0.02, 0.036, "", "", 0., "", "", "", "", "", "", "", "", "", 245., 
  1130., 0.022, 0.005, 118., 0.002, 0.016, 63.5, "people tested", "", "", "", 
  "", "", "", "", "", "", 31.48, 5.1269183*^7, 527.967, 43.4, 13.914, 8.622, 
  35938.374, 0.2, 85.998, 6.8, 6.2, 40.9, "", 12.27, 83.03, 0.916}, 
 {"KOR", "Asia", "South Korea", "2020-02-08", 24., 0., 1.714, "", "", 0., 
  0.468, 0., 0.033, "", "", 0., "", "", "", "", "", "", "", "", "", 571., 
  1701., 0.033, 0.011, 190., 0.004, 0.009, 110.9, "people tested", "", "", 
  "", "", "", "", "", "", "", 31.48, 5.1269183*^7, 527.967, 43.4, 13.914, 
  8.622, 35938.374, 0.2, 85.998, 6.8, 6.2, 40.9, "", 12.27, 83.03, 0.916}, 
 {"KOR", "Asia", "South Korea", "2020-02-09", 25., 1., 1.429, "", "", 0., 
  0.488, 0.02, 0.028, "", "", 0., "", "", "", "", "", "", "", "", "", 639., 
  2340., 0.046, 0.012, 273., 0.005, 0.005, 191., "people tested", "", "", "", 
  "", "", "", "", "", "", 31.48, 5.1269183*^7, 527.967, 43.4, 13.914, 8.622, 
  35938.374, 0.2, 85.998, 6.8, 6.2, 40.9, "", 12.27, 83.03, 0.916}, 
 {"KOR", "Asia", "South Korea", "2020-02-10", 27., 2., 1.714, "", "", 0., 
  0.527, 0.039, 0.033, "", "", 0., "", "", "", "", "", "", "", "", "", 436., 
  2776., 0.054, 0.009, 323., 0.006, 0.005, 188.4, "people tested", "", "", 
  "", "", "", "", "", "", "", 31.48, 5.1269183*^7, 527.967, 43.4, 13.914, 
  8.622, 35938.374, 0.2, 85.998, 6.8, 6.2, 40.9, "", 12.27, 83.03, 0.916}, 
 {"KOR", "Asia", "South Korea", "2020-02-11", 28., 1., 1.714, "", "", 0., 
  0.546, 0.02, 0.033, "", "", 0., "", "", "", "", "", "", "", "", "", 853., 
  3629., 0.071, 0.017, 432., 0.008, 0.004, 252., "people tested", "", "", "", 
  "", "", "", "", "", "", 31.48, 5.1269183*^7, 527.967, 43.4, 13.914, 8.622, 
  35938.374, 0.2, 85.998, 6.8, 6.2, 40.9, "", 12.27, 83.03, 0.916}, 
 {"KOR", "Asia", "South Korea", "2020-02-12", 28., 0., 1.286, "", "", 0., 
  0.546, 0., 0.025, "", "", 0., "", "", "", "", "", "", "", "", "", 1445., 
  5074., 0.099, 0.028, 623., 0.012, 0.002, 484.4, "people tested", "", "", 
  "", "", "", "", "", "", "", 31.48, 5.1269183*^7, 527.967, 43.4, 13.914, 
  8.622, 35938.374, 0.2, 85.998, 6.8, 6.2, 40.9, "", 12.27, 83.03, 0.916}, 
 {"KOR", "Asia", "South Korea", "2020-02-13", 28., 0., 0.714, "", "", 0., 
  0.546, 0., 0.014, "", "", 0., "", "", "", "", "", "", "", "", "", 723., 
  5797., 0.113, 0.014, 702., 0.014, 0.001, 983.2, "people tested", "", "", 
  "", "", "", "", "", "", "", 31.48, 5.1269183*^7, 527.967, 43.4, 13.914, 
  8.622, 35938.374, 0.2, 85.998, 6.8, 6.2, 40.9, "", 12.27, 83.03, 0.916}, 
 {"KOR", "Asia", "South Korea", "2020-02-14", 28., 0., 0.571, "", "", 0., 
  0.546, 0., 0.011, "", "", 0., "", "", "", "", "", "", "", "", "", 1057., 
  6854., 0.134, 0.021, 818., 0.016, 0.001, 1432.6, "people tested", "", "", 
  "", "", "", "", "", "", "", 31.48, 5.1269183*^7, 527.967, 43.4, 13.914, 
  8.622, 35938.374, 0.2, 85.998, 6.8, 6.2, 40.9, "", 12.27, 83.03, 0.916}, 
 {"KOR", "Asia", "South Korea", "2020-02-15", 28., 0., 0.571, "", "", 0., 
  0.546, 0., 0.011, "", "", 0., "", "", "", "", "", "", "", "", "", 665., 
  7519., 0.147, 0.013, 831., 0.016, 0.001, 1455.3, "people tested", "", "", 
  "", "", "", "", "", "", "", 31.48, 5.1269183*^7, 527.967, 43.4, 13.914, 
  8.622, 35938.374, 0.2, 85.998, 6.8, 6.2, 40.9, "", 12.27, 83.03, 0.916}, 
 {"KOR", "Asia", "South Korea", "2020-02-16", 29., 1., 0.571, "", "", 0., 
  0.566, 0.02, 0.011, "", "", 0., "", "", "", "", "", "", "", "", "", 400., 
  7919., 0.154, 0.008, 797., 0.016, 0.001, 1395.8, "people tested", "", "", 
  "", "", "", "", "", "", "", 31.48, 5.1269183*^7, 527.967, 43.4, 13.914, 
  8.622, 35938.374, 0.2, 85.998, 6.8, 6.2, 40.9, "", 12.27, 83.03, 0.916}, 
 {"KOR", "Asia", "South Korea", "2020-02-17", 30., 1., 0.429, "", "", 0., 
  0.585, 0.02, 0.008, "", "", 0., "", "", "", "", "", "", "", "", "", 252., 
  8171., 0.159, 0.005, 771., 0.015, 0.001, 1797.2, "people tested", "", "", 
  "", "", "", "", "", "", "", 31.48, 5.1269183*^7, 527.967, 43.4, 13.914, 
  8.622, 35938.374, 0.2, 85.998, 6.8, 6.2, 40.9, "", 12.27, 83.03, 0.916}, 
 {"KOR", "Asia", "South Korea", "2020-02-18", 31., 1., 0.429, "", "", 0., 
  0.605, 0.02, 0.008, "", "", 0., "", "", "", "", "", "", "", "", "", 1094., 
  9265., 0.181, 0.021, 805., 0.016, 0.001, 1876.5, "people tested", "", "", 
  "", "", "", "", "", "", "", 31.48, 5.1269183*^7, 527.967, 43.4, 13.914, 
  8.622, 35938.374, 0.2, 85.998, 6.8, 6.2, 40.9, "", 12.27, 83.03, 0.916}, 
 {"KOR", "Asia", "South Korea", "2020-02-19", 31., 0., 0.429, "", "", 0., 
  0.605, 0., 0.008, "", "", 0., "", "", "", "", "", "", "", "", "", 1146., 
  10411., 0.203, 0.022, 762., 0.015, 0.001, 1776.2, "people tested", "", "", 
  "", "", "", "", "", "", "", 31.48, 5.1269183*^7, 527.967, 43.4, 13.914, 
  8.622, 35938.374, 0.2, 85.998, 6.8, 6.2, 40.9, "", 12.27, 83.03, 0.916}, 
 {"KOR", "Asia", "South Korea", "2020-02-20", 104., 73., 10.857, 1., 1., 
  0.143, 2.029, 1.424, 0.212, 0.02, 0.02, 0.003, "", "", "", "", "", "", "", 
  "", "", 1750., 12161., 0.237, 0.034, 909., 0.018, 0.012, 83.7, 
  "people tested", "", "", "", "", "", "", "", "", "", 31.48, 5.1269183*^7, 
  527.967, 43.4, 13.914, 8.622, 35938.374, 0.2, 85.998, 6.8, 6.2, 40.9, "", 
  12.27, 83.03, 0.916}, {"KOR", "Asia", "South Korea", "2020-02-21", 204., 
  100., 25.143, 2., 1., 0.286, 3.979, 1.95, 0.49, 0.039, 0.02, 0.006, 5.83, 
  "", "", "", "", "", "", "", "", 2655., 14816., 0.289, 0.052, 1137., 0.022, 
  0.022, 45.2, "people tested", "", "", "", "", "", "", "", "", "", 45.37, 
  5.1269183*^7, 527.967, 43.4, 13.914, 8.622, 35938.374, 0.2, 85.998, 6.8, 
  6.2, 40.9, "", 12.27, 83.03, 0.916}, {"KOR", "Asia", "South Korea", 
  "2020-02-22", 433., 229., 57.857, 2., 0., 0.286, 8.446, 4.467, 1.128, 
  0.039, 0., 0.006, 5.56, "", "", "", "", "", "", "", "", 4805., 19621., 
  0.383, 0.094, 1729., 0.034, 0.033, 29.9, "people tested", "", "", "", "", 
  "", "", "", "", "", 45.37, 5.1269183*^7, 527.967, 43.4, 13.914, 8.622, 
  35938.374, 0.2, 85.998, 6.8, 6.2, 40.9, "", 12.27, 83.03, 0.916}, 
 {"KOR", "Asia", "South Korea", "2020-02-23", 602., 169., 81.857, 6., 4., 
  0.857, 11.742, 3.296, 1.597, 0.117, 0.078, 0.017, 4.48, "", "", "", "", "", 
  "", "", "", 3012., 22633., 0.441, 0.059, 2102., 0.041, 0.039, 25.7, 
  "people tested", "", "", "", "", "", "", "", "", "", 50., 5.1269183*^7, 
  527.967, 43.4, 13.914, 8.622, 35938.374, 0.2, 85.998, 6.8, 6.2, 40.9, "", 
  12.27, 83.03, 0.916}, {"KOR", "Asia", "South Korea", "2020-02-24", 833., 
  231., 114.714, 8., 2., 1.143, 16.248, 4.506, 2.237, 0.156, 0.039, 0.022, 
  3.71, "", "", "", "", "", "", "", "", 5982., 28615., 0.558, 0.117, 2921., 
  0.057, 0.039, 25.5, "people tested", "", "", "", "", "", "", "", "", "", 
  55.56, 5.1269183*^7, 527.967, 43.4, 13.914, 8.622, 35938.374, 0.2, 85.998, 
  6.8, 6.2, 40.9, "", 12.27, 83.03, 0.916}, {"KOR", "Asia", "South Korea", 
  "2020-02-25", 977., 144., 135.143, 10., 2., 1.429, 19.056, 2.809, 2.636, 
  0.195, 0.039, 0.028, 3.11, "", "", "", "", "", "", "", "", 8101., 36716., 
  0.716, 0.158, 3922., 0.076, 0.034, 29., "people tested", "", "", "", "", 
  "", "", "", "", "", 55.56, 5.1269183*^7, 527.967, 43.4, 13.914, 8.622, 
  35938.374, 0.2, 85.998, 6.8, 6.2, 40.9, "", 12.27, 83.03, 0.916}, 
 {"KOR", "Asia", "South Korea", "2020-02-26", 1261., 284., 175.714, 12., 2., 
  1.714, 24.596, 5.539, 3.427, 0.234, 0.039, 0.033, 3.08, "", "", "", "", "", 
  "", "", "", 9411., 46127., 0.9, 0.184, 5102., 0.1, 0.034, 29., 
  "people tested", "", "", "", "", "", "", "", "", "", 55.56, 5.1269183*^7, 
  527.967, 43.4, 13.914, 8.622, 35938.374, 0.2, 85.998, 6.8, 6.2, 40.9, "", 
  12.27, 83.03, 0.916}, {"KOR", "Asia", "South Korea", "2020-02-27", 1766., 
  505., 237.429, 13., 1., 1.714, 34.446, 9.85, 4.631, 0.254, 0.02, 0.033, 
  3.12, "", "", "", "", "", "", "", "", 11863., 57990., 1.131, 0.231, 6547., 
  0.128, 0.036, 27.6, "people tested", "", "", "", "", "", "", "", "", "", 
  55.56, 5.1269183*^7, 527.967, 43.4, 13.914, 8.622, 35938.374, 0.2, 85.998, 
  6.8, 6.2, 40.9, "", 12.27, 83.03, 0.916}, {"KOR", "Asia", "South Korea", 
  "2020-02-28", 2337., 571., 304.714, 13., 0., 1.571, 45.583, 11.137, 5.943, 
  0.254, 0., 0.031, 2.86, "", "", "", "", "", "", "", "", 12950., 70940., 
  1.384, 0.253, 8018., 0.156, 0.038, 26.3, "people tested", "", "", "", "", 
  "", "", "", "", "", 55.56, 5.1269183*^7, 527.967, 43.4, 13.914, 8.622, 
  35938.374, 0.2, 85.998, 6.8, 6.2, 40.9, "", 12.27, 83.03, 0.916}, 
 {"KOR", "Asia", "South Korea", "2020-02-29", 3150., 813., 388.143, 16., 3., 
  2., 61.44, 15.857, 7.571, 0.312, 0.059, 0.039, 2.55, "", "", "", "", "", 
  "", "", "", 14753., 85693., 1.671, 0.288, 9439., 0.184, 0.041, 24.3, 
  "people tested", "", "", "", "", "", "", "", "", "", 55.56, 5.1269183*^7, 
  527.967, 43.4, 13.914, 8.622, 35938.374, 0.2, 85.998, 6.8, 6.2, 40.9, "", 
  12.27, 83.03, 0.916}, {"KOR", "Asia", "South Korea", "2020-03-01", 3736., 
  586., 447.714, 17., 1., 1.571, 72.87, 11.43, 8.733, 0.332, 0.02, 0.031, 
  2.35, "", "", "", "", "", "", "", "", 11292., 96985., 1.892, 0.22, 10622., 
  0.207, 0.042, 23.7, "people tested", "", "", "", "", "", "", "", "", "", 
  55.56, 5.1269183*^7, 527.967, 43.4, 13.914, 8.622, 35938.374, 0.2, 85.998, 
  6.8, 6.2, 40.9, "", 12.27, 83.03, 0.916}, {"KOR", "Asia", "South Korea", 
  "2020-03-02", 4335., 599., 500.286, 28., 11., 2.857, 84.554, 11.683, 9.758, 
  0.546, 0.215, 0.056, 2.11, "", "", "", "", "", "", "", "", 12606., 109591., 
  2.138, 0.246, 11568., 0.226, 0.043, 23.1, "people tested", "", "", "", "", 
  "", "", "", "", "", 55.56, 5.1269183*^7, 527.967, 43.4, 13.914, 8.622, 
  35938.374, 0.2, 85.998, 6.8, 6.2, 40.9, "", 12.27, 83.03, 0.916}, 
 {"KOR", "Asia", "South Korea", "2020-03-03", 5186., 851., 601.286, 28., 0., 
  2.571, 101.152, 16.599, 11.728, 0.546, 0., 0.05, 1.93, "", "", "", "", "", 
  "", "", "", 16260., 125851., 2.455, 0.317, 12734., 0.248, 0.047, 21.2, 
  "people tested", "", "", "", "", "", "", "", "", "", 55.56, 5.1269183*^7, 
  527.967, 43.4, 13.914, 8.622, 35938.374, 0.2, 85.998, 6.8, 6.2, 40.9, "", 
  12.27, 83.03, 0.916}, {"KOR", "Asia", "South Korea", "2020-03-04", 5621., 
  435., 622.857, 35., 7., 3.286, 109.637, 8.485, 12.149, 0.683, 0.137, 0.064, 
  1.42, "", "", "", "", "", "", "", "", 10856., 136707., 2.666, 0.212, 
  12940., 0.252, 0.048, 20.8, "people tested", "", "", "", "", "", "", "", 
  "", "", 55.56, 5.1269183*^7, 527.967, 43.4, 13.914, 8.622, 35938.374, 0.2, 
  85.998, 6.8, 6.2, 40.9, "", 12.27, 83.03, 0.916}, 
 {"KOR", "Asia", "South Korea", "2020-03-05", 6088., 467., 617.429, 35., 0., 
  3.143, 118.746, 9.109, 12.043, 0.683, 0., 0.061, 1.08, "", "", "", "", "", 
  "", "", "", 9834., 146541., 2.858, 0.192, 12650., 0.247, 0.049, 20.5, 
  "people tested", "", "", "", "", "", "", "", "", "", 55.56, 5.1269183*^7, 
  527.967, 43.4, 13.914, 8.622, 35938.374, 0.2, 85.998, 6.8, 6.2, 40.9, "", 
  12.27, 83.03, 0.916}, {"KOR", "Asia", "South Korea", "2020-03-06", 6593., 
  505., 608., 42., 7., 4.143, 128.596, 9.85, 11.859, 0.819, 0.137, 0.081, 
  0.87, "", "", "", "", "", "", "", "", 18199., 164740., 3.213, 0.355, 
  13400., 0.261, 0.045, 22., "people tested", "", "", "", "", "", "", "", "", 
  "", 55.56, 5.1269183*^7, 527.967, 43.4, 13.914, 8.622, 35938.374, 0.2, 
  85.998, 6.8, 6.2, 40.9, "", 12.27, 83.03, 0.916}, 
 {"KOR", "Asia", "South Korea", "2020-03-07", 7041., 448., 555.857, 44., 2., 
  4., 137.334, 8.738, 10.842, 0.858, 0.039, 0.078, 0.68, "", "", "", "", "", 
  "", "", "", 13449., 178189., 3.476, 0.262, 13214., 0.258, 0.042, 23.8, 
  "people tested", "", "", "", "", "", "", "", "", "", 55.56, 5.1269183*^7, 
  527.967, 43.4, 13.914, 8.622, 35938.374, 0.2, 85.998, 6.8, 6.2, 40.9, "", 
  12.27, 83.03, 0.916}, {"KOR", "Asia", "South Korea", "2020-03-08", 7314., 
  273., 511.143, 50., 6., 4.714, 142.659, 5.325, 9.97, 0.975, 0.117, 0.092, 
  0.72, "", "", "", "", "", "", "", "", 10329., 188518., 3.677, 0.201, 
  13076., 0.255, 0.039, 25.6, "people tested", "", "", "", "", "", "", "", 
  "", "", 55.56, 5.1269183*^7, 527.967, 43.4, 13.914, 8.622, 35938.374, 0.2, 
  85.998, 6.8, 6.2, 40.9, "", 12.27, 83.03, 0.916}, 
 {"KOR", "Asia", "South Korea", "2020-03-09", 7478., 164., 449., 53., 3., 
  3.571, 145.858, 3.199, 8.758, 1.034, 0.059, 0.07, 0.65, "", "", "", "", "", 
  "", "", "", 8100., 196618., 3.835, 0.158, 12432., 0.242, 0.036, 27.7, 
  "people tested", "", "", "", "", "", "", "", "", "", 55.56, 5.1269183*^7, 
  527.967, 43.4, 13.914, 8.622, 35938.374, 0.2, 85.998, 6.8, 6.2, 40.9, "", 
  12.27, 83.03, 0.916}, {"KOR", "Asia", "South Korea", "2020-03-10", 7513., 
  35., 332.429, 54., 1., 3.714, 146.54, 0.683, 6.484, 1.053, 0.02, 0.072, 
  0.56, "", "", "", "", "", "", "", "", 13526., 210144., 4.099, 0.264, 
  12042., 0.235, 0.028, 36.2, "people tested", "", "", "", "", "", "", "", 
  "", "", 55.56, 5.1269183*^7, 527.967, 43.4, 13.914, 8.622, 35938.374, 0.2, 
  85.998, 6.8, 6.2, 40.9, "", 12.27, 83.03, 0.916}, 
 {"KOR", "Asia", "South Korea", "2020-03-11", 7755., 242., 304.857, 60., 6., 
  3.571, 151.26, 4.72, 5.946, 1.17, 0.117, 0.07, 0.52, "", "", "", "", "", 
  "", "", "", 12251., 222395., 4.338, 0.239, 12241., 0.239, 0.025, 40.2, 
  "people tested", "", "", "", "", "", "", "", "", "", 55.56, 5.1269183*^7, 
  527.967, 43.4, 13.914, 8.622, 35938.374, 0.2, 85.998, 6.8, 6.2, 40.9, "", 
  12.27, 83.03, 0.916}, {"KOR", "Asia", "South Korea", "2020-03-12", 7869., 
  114., 254.429, 66., 6., 4.429, 153.484, 2.224, 4.963, 1.287, 0.117, 0.086, 
  0.35, "", "", "", "", "", "", "", "", "", "", "", "", 11430., 0.223, 0.022, 
  44.9, "people tested", "", "", "", "", "", "", "", "", "", 55.56, 
  5.1269183*^7, 527.967, 43.4, 13.914, 8.622, 35938.374, 0.2, 85.998, 6.8, 
  6.2, 40.9, "", 12.27, 83.03, 0.916}, {"KOR", "Asia", "South Korea", 
  "2020-03-13", 7979., 110., 198., 66., 0., 3.429, 155.63, 2.146, 3.862, 
  1.287, 0., 0.067, 0.26, "", "", "", "", "", "", "", "", "", 230707., 4.5, 
  "", 9424., 0.184, 0.021, 47.6, "people tested", "", "", "", "", "", "", "", 
  "", "", 55.56, 5.1269183*^7, 527.967, 43.4, 13.914, 8.622, 35938.374, 0.2, 
  85.998, 6.8, 6.2, 40.9, "", 12.27, 83.03, 0.916}, 
 {"KOR", "Asia", "South Korea", "2020-03-14", 8086., 107., 149.286, 72., 6., 
  4., 157.717, 2.087, 2.912, 1.404, 0.117, 0.078, 0.23, "", "", "", "", "", 
  "", "", "", "", "", "", "", 8875., 0.173, 0.017, 59.4, "people tested", "", 
  "", "", "", "", "", "", "", "", 55.56, 5.1269183*^7, 527.967, 43.4, 13.914, 
  8.622, 35938.374, 0.2, 85.998, 6.8, 6.2, 40.9, "", 12.27, 83.03, 0.916}, 
 {"KOR", "Asia", "South Korea", "2020-03-15", 8162., 76., 121.143, 75., 3., 
  3.571, 159.199, 1.482, 2.363, 1.463, 0.059, 0.07, 0.39, "", "", "", "", "", 
  "", "", "", "", "", "", "", 8772., 0.171, 0.014, 72.4, "people tested", "", 
  "", "", "", "", "", "", "", "", 55.56, 5.1269183*^7, 527.967, 43.4, 13.914, 
  8.622, 35938.374, 0.2, 85.998, 6.8, 6.2, 40.9, "", 12.27, 83.03, 0.916}, 
 {"KOR", "Asia", "South Korea", "2020-03-16", 8236., 74., 108.286, 75., 0., 
  3.143, 160.642, 1.443, 2.112, 1.463, 0., 0.061, 0.54, "", "", "", "", "", 
  "", "", "", "", 259533., 5.062, "", 8988., 0.175, 0.012, 83., 
  "people tested", "", "", "", "", "", "", "", "", "", 55.56, 5.1269183*^7, 
  527.967, 43.4, 13.914, 8.622, 35938.374, 0.2, 85.998, 6.8, 6.2, 40.9, "", 
  12.27, 83.03, 0.916}, {"KOR", "Asia", "South Korea", "2020-03-17", 8320., 
  84., 115.286, 81., 6., 3.857, 162.281, 1.638, 2.249, 1.58, 0.117, 0.075, 
  0.59, "", "", "", "", "", "", "", "", "", "", "", "", 8560., 0.167, 0.013, 
  74.3, "people tested", "", "", "", "", "", "", "", "", "", 55.56, 
  5.1269183*^7, 527.967, 43.4, 13.914, 8.622, 35938.374, 0.2, 85.998, 6.8, 
  6.2, 40.9, "", 12.27, 83.03, 0.916}, {"KOR", "Asia", "South Korea", 
  "2020-03-18", 8413., 93., 94., 84., 3., 3.429, 164.095, 1.814, 1.833, 
  1.638, 0.059, 0.067, 0.59, "", "", "", "", "", "", "", "", "", "", "", "", 
  8314., 0.162, 0.011, 88.4, "people tested", "", "", "", "", "", "", "", "", 
  "", 55.56, 5.1269183*^7, 527.967, 43.4, 13.914, 8.622, 35938.374, 0.2, 
  85.998, 6.8, 6.2, 40.9, "", 12.27, 83.03, 0.916}, 
 {"KOR", "Asia", "South Korea", "2020-03-19", 8565., 152., 99.429, 91., 7., 
  3.571, 167.059, 2.965, 1.939, 1.775, 0.137, 0.07, 0.6, "", "", "", "", "", 
  "", "", "", "", 291120., 5.678, "", 9224., 0.18, 0.011, 92.8, 
  "people tested", "", "", "", "", "", "", "", "", "", 55.56, 5.1269183*^7, 
  527.967, 43.4, 13.914, 8.622, 35938.374, 0.2, 85.998, 6.8, 6.2, 40.9, "", 
  12.27, 83.03, 0.916}, {"KOR", "Asia", "South Korea", "2020-03-20", 8652., 
  87., 96.143, 94., 3., 4., 168.756, 1.697, 1.875, 1.833, 0.059, 0.078, 0.56, 
  "", "", "", "", "", "", "", "", 10019., 301139., 5.874, 0.195, 10062., 
  0.196, 0.01, 104.7, "people tested", "", "", "", "", "", "", "", "", "", 
  55.56, 5.1269183*^7, 527.967, 43.4, 13.914, 8.622, 35938.374, 0.2, 85.998, 
  6.8, 6.2, 40.9, "", 12.27, 83.03, 0.916}, {"KOR", "Asia", "South Korea", 
  "2020-03-21", 8799., 147., 101.857, 102., 8., 4.286, 171.624, 2.867, 1.987, 
  1.989, 0.156, 0.084, 0.61, "", "", "", "", "", "", "", "", 10666., 311805., 
  6.082, 0.208, 10213., 0.199, 0.01, 100.3, "people tested", "", "", "", "", 
  "", "", "", "", "", 69.44, 5.1269183*^7, 527.967, 43.4, 13.914, 8.622, 
  35938.374, 0.2, 85.998, 6.8, 6.2, 40.9, "", 12.27, 83.03, 0.916}, 
 {"KOR", "Asia", "South Korea", "2020-03-22", 8961., 162., 114.143, 111., 9., 
  5.143, 174.783, 3.16, 2.226, 2.165, 0.176, 0.1, 0.72, "", "", "", "", "", 
  "", "", "", 5435., 317240., 6.188, 0.106, 9617., 0.188, 0.012, 84.3, 
  "people tested", "", "", "", "", "", "", "", "", "", 75.93, 5.1269183*^7, 
  527.967, 43.4, 13.914, 8.622, 35938.374, 0.2, 85.998, 6.8, 6.2, 40.9, "", 
  12.27, 83.03, 0.916}, {"KOR", "Asia", "South Korea", "2020-03-23", 8961., 
  0., 103.571, 111., 0., 5.143, 174.783, 0., 2.02, 2.165, 0., 0.1, 0.66, "", 
  "", "", "", "", "", "", "", 7168., 324408., 6.328, 0.14, 9268., 0.181, 
  0.011, 89.5, "people tested", "", "", "", "", "", "", "", "", "", 75.93, 
  5.1269183*^7, 527.967, 43.4, 13.914, 8.622, 35938.374, 0.2, 85.998, 6.8, 
  6.2, 40.9, "", 12.27, 83.03, 0.916}, {"KOR", "Asia", "South Korea", 
  "2020-03-24", 9037., 76., 102.429, 120., 9., 5.571, 176.266, 1.482, 1.998, 
  2.341, 0.176, 0.109, 0.71, "", "", "", "", "", "", "", "", 8734., 333142., 
  6.498, 0.17, 9011., 0.176, 0.011, 88., "people tested", "", "", "", "", "", 
  "", "", "", "", 75.93, 5.1269183*^7, 527.967, 43.4, 13.914, 8.622, 
  35938.374, 0.2, 85.998, 6.8, 6.2, 40.9, "", 12.27, 83.03, 0.916}, 
 {"KOR", "Asia", "South Korea", "2020-03-25", 9137., 100., 103.429, 126., 6., 
  6., 178.216, 1.95, 2.017, 2.458, 0.117, 0.117, 0.76, "", "", "", "", "", 
  "", "", "", 10476., 343618., 6.702, 0.204, 9004., 0.176, 0.011, 87.1, 
  "people tested", "", "", "", "", "", "", "", "", "", 75.93, 5.1269183*^7, 
  527.967, 43.4, 13.914, 8.622, 35938.374, 0.2, 85.998, 6.8, 6.2, 40.9, "", 
  12.27, 83.03, 0.916}, {"KOR", "Asia", "South Korea", "2020-03-26", 9241., 
  104., 96.571, 131., 5., 5.714, 180.245, 2.029, 1.884, 2.555, 0.098, 0.111, 
  0.76, "", "", "", "", "", "", "", "", 6955., 350573., 6.838, 0.136, 8493., 
  0.166, 0.011, 87.9, "people tested", "", "", "", "", "", "", "", "", "", 
  75.93, 5.1269183*^7, 527.967, 43.4, 13.914, 8.622, 35938.374, 0.2, 85.998, 
  6.8, 6.2, 40.9, "", 12.27, 83.03, 0.916}, {"KOR", "Asia", "South Korea", 
  "2020-03-27", 9332., 91., 97.143, 139., 8., 6.429, 182.02, 1.775, 1.895, 
  2.711, 0.156, 0.125, 0.77, "", "", "", "", "", "", "", "", 11169., 361742., 
  7.056, 0.218, 8658., 0.169, 0.011, 89.1, "people tested", "", "", "", "", 
  "", "", "", "", "", 75.93, 5.1269183*^7, 527.967, 43.4, 13.914, 8.622, 
  35938.374, 0.2, 85.998, 6.8, 6.2, 40.9, "", 12.27, 83.03, 0.916}, 
 {"KOR", "Asia", "South Korea", "2020-03-28", 9478., 146., 97., 144., 5., 6., 
  184.867, 2.848, 1.892, 2.809, 0.098, 0.117, 0.85, "", "", "", "", "", "", 
  "", "", 9619., 371361., 7.243, 0.188, 8508., 0.166, 0.011, 87.7, 
  "people tested", "", "", "", "", "", "", "", "", "", 75.93, 5.1269183*^7, 
  527.967, 43.4, 13.914, 8.622, 35938.374, 0.2, 85.998, 6.8, 6.2, 40.9, "", 
  12.27, 83.03, 0.916}, {"KOR", "Asia", "South Korea", "2020-03-29", 9583., 
  105., 88.857, 152., 8., 5.857, 186.915, 2.048, 1.733, 2.965, 0.156, 0.114, 
  0.9, "", "", "", "", "", "", "", "", "", "", "", "", 8467., 0.165, 0.01, 
  95.3, "people tested", "", "", "", "", "", "", "", "", "", 75.93, 
  5.1269183*^7, 527.967, 43.4, 13.914, 8.622, 35938.374, 0.2, 85.998, 6.8, 
  6.2, 40.9, "", 12.27, 83.03, 0.916}, {"KOR", "Asia", "South Korea", 
  "2020-03-30", 9661., 78., 100., 158., 6., 6.714, 188.437, 1.521, 1.95, 
  3.082, 0.117, 0.131, 0.97, "", "", "", "", "", "", "", "", "", 381663., 
  7.444, "", 8179., 0.16, 0.012, 81.8, "people tested", "", "", "", "", "", 
  "", "", "", "", 75.93, 5.1269183*^7, 527.967, 43.4, 13.914, 8.622, 
  35938.374, 0.2, 85.998, 6.8, 6.2, 40.9, "", 12.27, 83.03, 0.916}, 
 {"KOR", "Asia", "South Korea", "2020-03-31", 9786., 125., 107., 162., 4., 
  6., 190.875, 2.438, 2.087, 3.16, 0.078, 0.117, 1., "", "", "", "", "", "", 
  "", "", 12009., 393672., 7.679, 0.234, 8647., 0.169, 0.012, 80.8, 
  "people tested", "", "", "", "", "", "", "", "", "", 75.93, 5.1269183*^7, 
  527.967, 43.4, 13.914, 8.622, 35938.374, 0.2, 85.998, 6.8, 6.2, 40.9, "", 
  12.27, 83.03, 0.916}, {"KOR", "Asia", "South Korea", "2020-04-01", 9887., 
  101., 107.143, 165., 3., 5.571, 192.845, 1.97, 2.09, 3.218, 0.059, 0.109, 
  0.9, "", "", "", "", "", "", "", "", 11290., 404962., 7.899, 0.22, 8763., 
  0.171, 0.012, 81.8, "people tested", "", "", "", "", "", "", "", "", "", 
  75.93, 5.1269183*^7, 527.967, 43.4, 13.914, 8.622, 35938.374, 0.2, 85.998, 
  6.8, 6.2, 40.9, "", 12.27, 83.03, 0.916}, {"KOR", "Asia", "South Korea", 
  "2020-04-02", 9976., 89., 105., 169., 4., 5.429, 194.581, 1.736, 2.048, 
  3.296, 0.078, 0.106, 0.79, "", "", "", "", "", "", "", "", 8896., 413858., 
  8.072, 0.174, 9041., 0.176, 0.012, 86.1, "people tested", "", "", "", "", 
  "", "", "", "", "", 75.93, 5.1269183*^7, 527.967, 43.4, 13.914, 8.622, 
  35938.374, 0.2, 85.998, 6.8, 6.2, 40.9, "", 12.27, 83.03, 0.916}, 
 {"KOR", "Asia", "South Korea", "2020-04-03", 10062., 86., 104.286, 174., 5., 
  5., 196.258, 1.677, 2.034, 3.394, 0.098, 0.098, 0.73, "", "", "", "", "", 
  "", "", "", 10507., 424365., 8.277, 0.205, 8946., 0.174, 0.012, 85.8, 
  "people tested", "", "", "", "", "", "", "", "", "", 75.93, 5.1269183*^7, 
  527.967, 43.4, 13.914, 8.622, 35938.374, 0.2, 85.998, 6.8, 6.2, 40.9, "", 
  12.27, 83.03, 0.916}, {"KOR", "Asia", "South Korea", "2020-04-04", 10156., 
  94., 96.857, 177., 3., 4.714, 198.092, 1.833, 1.889, 3.452, 0.059, 0.092, 
  0.7, "", "", "", "", "", "", "", "", "", "", "", "", 8808., 0.172, 0.011, 
  90.9, "people tested", "", "", "", "", "", "", "", "", "", 78.7, 
  5.1269183*^7, 527.967, 43.4, 13.914, 8.622, 35938.374, 0.2, 85.998, 6.8, 
  6.2, 40.9, "", 12.27, 83.03, 0.916}, {"KOR", "Asia", "South Korea", 
  "2020-04-05", 10237., 81., 93.429, 183., 6., 4.429, 199.672, 1.58, 1.822, 
  3.569, 0.117, 0.086, 0.71, "", "", "", "", "", "", "", "", "", 441662., 
  8.615, "", 9307., 0.182, 0.01, 99.6, "people tested", "", "", "", "", "", 
  "", "", "", "", 78.7, 5.1269183*^7, 527.967, 43.4, 13.914, 8.622, 
  35938.374, 0.2, 85.998, 6.8, 6.2, 40.9, "", 12.27, 83.03, 0.916}, 
 {"KOR", "Asia", "South Korea", "2020-04-06", 10284., 47., 89., 186., 3., 4., 
  200.588, 0.917, 1.736, 3.628, 0.059, 0.078, 0.69, "", "", "", "", "", "", 
  "", "", 5847., 447509., 8.729, 0.114, 9407., 0.183, 0.009, 105.7, 
  "people tested", "", "", "", "", "", "", "", "", "", 82.41, 5.1269183*^7, 
  527.967, 43.4, 13.914, 8.622, 35938.374, 0.2, 85.998, 6.8, 6.2, 40.9, "", 
  12.27, 83.03, 0.916}, {"KOR", "Asia", "South Korea", "2020-04-07", 10331., 
  47., 77.857, 192., 6., 4.286, 201.505, 0.917, 1.519, 3.745, 0.117, 0.084, 
  0.63, "", "", "", "", "", "", "", "", 9145., 456654., 8.907, 0.178, 8997., 
  0.175, 0.009, 115.6, "people tested", "", "", "", "", "", "", "", "", "", 
  82.41, 5.1269183*^7, 527.967, 43.4, 13.914, 8.622, 35938.374, 0.2, 85.998, 
  6.8, 6.2, 40.9, "", 12.27, 83.03, 0.916}, {"KOR", "Asia", "South Korea", 
  "2020-04-08", 10384., 53., 71., 200., 8., 5., 202.539, 1.034, 1.385, 3.901, 
  0.156, 0.098, 0.56, "", "", "", "", "", "", "", "", 11491., 468145., 9.131, 
  0.224, 9026., 0.176, 0.008, 127.1, "people tested", "", "", "", "", "", "", 
  "", "", "", 82.41, 5.1269183*^7, 527.967, 43.4, 13.914, 8.622, 35938.374, 
  0.2, 85.998, 6.8, 6.2, 40.9, "", 12.27, 83.03, 0.916}, 
 {"KOR", "Asia", "South Korea", "2020-04-09", 10423., 39., 63.857, 204., 4., 
  5., 203.3, 0.761, 1.246, 3.979, 0.078, 0.098, 0.46, "", "", "", "", "", "", 
  "", "", 11057., 479202., 9.347, 0.216, 9335., 0.182, 0.007, 146.2, 
  "people tested", "", "", "", "", "", "", "", "", "", 82.41, 5.1269183*^7, 
  527.967, 43.4, 13.914, 8.622, 35938.374, 0.2, 85.998, 6.8, 6.2, 40.9, "", 
  12.27, 83.03, 0.916}, {"KOR", "Asia", "South Korea", "2020-04-10", 10450., 
  27., 55.429, 208., 4., 4.857, 203.826, 0.527, 1.081, 4.057, 0.078, 0.095, 
  0.38, "", "", "", "", "", "", "", "", 8551., 487753., 9.514, 0.167, 9055., 
  0.177, 0.006, 163.4, "people tested", "", "", "", "", "", "", "", "", "", 
  82.41, 5.1269183*^7, 527.967, 43.4, 13.914, 8.622, 35938.374, 0.2, 85.998, 
  6.8, 6.2, 40.9, "", 12.27, 83.03, 0.916}, {"KOR", "Asia", "South Korea", 
  "2020-04-11", 10480., 30., 46.286, 211., 3., 4.857, 204.411, 0.585, 0.903, 
  4.116, 0.059, 0.095, 0.38, "", "", "", "", "", "", "", "", 8656., 496409., 
  9.682, 0.169, 9056., 0.177, 0.005, 195.7, "people tested", "", "", "", "", 
  "", "", "", "", "", 82.41, 5.1269183*^7, 527.967, 43.4, 13.914, 8.622, 
  35938.374, 0.2, 85.998, 6.8, 6.2, 40.9, "", 12.27, 83.03, 0.916}, 
 {"KOR", "Asia", "South Korea", "2020-04-12", 10512., 32., 39.286, 214., 3., 
  4.429, 205.035, 0.624, 0.766, 4.174, 0.059, 0.086, 0.47, "", "", "", "", 
  "", "", "", "", 4424., 500833., 9.769, 0.086, 8453., 0.165, 0.005, 215.2, 
  "people tested", "", "", "", "", "", "", "", "", "", 82.41, 5.1269183*^7, 
  527.967, 43.4, 13.914, 8.622, 35938.374, 0.2, 85.998, 6.8, 6.2, 40.9, "", 
  12.27, 83.03, 0.916}, {"KOR", "Asia", "South Korea", "2020-04-13", 10537., 
  25., 36.143, 217., 3., 4.429, 205.523, 0.488, 0.705, 4.233, 0.059, 0.086, 
  0.54, "", "", "", "", "", "", "", "", 4519., 505352., 9.857, 0.088, 8263., 
  0.161, 0.004, 228.6, "people tested", "", "", "", "", "", "", "", "", "", 
  82.41, 5.1269183*^7, 527.967, 43.4, 13.914, 8.622, 35938.374, 0.2, 85.998, 
  6.8, 6.2, 40.9, "", 12.27, 83.03, 0.916}, {"KOR", "Asia", "South Korea", 
  "2020-04-14", 10564., 27., 33.286, 222., 5., 4.286, 206.05, 0.527, 0.649, 
  4.33, 0.098, 0.084, 0.55, "", "", "", "", "", "", "", "", 7435., 512787., 
  10.002, 0.145, 8019., 0.156, 0.004, 240.9, "people tested", "", "", "", "", 
  "", "", "", "", "", 82.41, 5.1269183*^7, 527.967, 43.4, 13.914, 8.622, 
  35938.374, 0.2, 85.998, 6.8, 6.2, 40.9, "", 12.27, 83.03, 0.916}, 
 {"KOR", "Asia", "South Korea", "2020-04-15", 10591., 27., 29.571, 225., 3., 
  3.571, 206.576, 0.527, 0.577, 4.389, 0.059, 0.07, 0.51, "", "", "", "", "", 
  "", "", "", 6739., 519526., 10.133, 0.131, 7340., 0.143, 0.004, 248.2, 
  "people tested", "", "", "", "", "", "", "", "", "", 82.41, 5.1269183*^7, 
  527.967, 43.4, 13.914, 8.622, 35938.374, 0.2, 85.998, 6.8, 6.2, 40.9, "", 
  12.27, 83.03, 0.916}, {"KOR", "Asia", "South Korea", "2020-04-16", 10613., 
  22., 27.143, 229., 4., 3.571, 207.005, 0.429, 0.529, 4.467, 0.078, 0.07, 
  0.44, "", "", "", "", "", "", "", "", 4981., 524507., 10.23, 0.097, 6472., 
  0.126, 0.004, 238.4, "people tested", "", "", "", "", "", "", "", "", "", 
  82.41, 5.1269183*^7, 527.967, 43.4, 13.914, 8.622, 35938.374, 0.2, 85.998, 
  6.8, 6.2, 40.9, "", 12.27, 83.03, 0.916}, {"KOR", "Asia", "South Korea", 
  "2020-04-17", 10635., 22., 26.429, 230., 1., 3.143, 207.435, 0.429, 0.515, 
  4.486, 0.02, 0.061, 0.4, "", "", "", "", "", "", "", "", 7770., 532277., 
  10.382, 0.152, 6361., 0.124, 0.004, 240.7, "people tested", "", "", "", "", 
  "", "", "", "", "", 82.41, 5.1269183*^7, 527.967, 43.4, 13.914, 8.622, 
  35938.374, 0.2, 85.998, 6.8, 6.2, 40.9, "", 12.27, 83.03, 0.916}, 
 {"KOR", "Asia", "South Korea", "2020-04-18", 10653., 18., 24.714, 232., 2., 
  3., 207.786, 0.351, 0.482, 4.525, 0.039, 0.059, 0.35, "", "", "", "", "", 
  "", "", "", "", "", "", "", 6166., 0.12, 0.004, 249.5, "people tested", "", 
  "", "", "", "", "", "", "", "", 73.15, 5.1269183*^7, 527.967, 43.4, 13.914, 
  8.622, 35938.374, 0.2, 85.998, 6.8, 6.2, 40.9, "", 12.27, 83.03, 0.916}, 
 {"KOR", "Asia", "South Korea", "2020-04-19", 10661., 8., 21.286, 234., 2., 
  2.857, 207.942, 0.156, 0.415, 4.564, 0.039, 0.056, 0.36, "", "", "", "", 
  "", "", "", "", "", 546866., 10.667, "", 6576., 0.128, 0.003, 308.9, 
  "people tested", "", "", "", "", "", "", "", "", "", 73.15, 5.1269183*^7, 
  527.967, 43.4, 13.914, 8.622, 35938.374, 0.2, 85.998, 6.8, 6.2, 40.9, "", 
  12.27, 83.03, 0.916}, {"KOR", "Asia", "South Korea", "2020-04-20", 10674., 
  13., 19.571, 236., 2., 2.714, 208.195, 0.254, 0.382, 4.603, 0.039, 0.053, 
  0.43, "", "", "", "", "", "", "", "", 4188., 551054., 10.748, 0.082, 6529., 
  0.127, 0.003, 333.6, "people tested", "", "", "", "", "", "", "", "", "", 
  43.52, 5.1269183*^7, 527.967, 43.4, 13.914, 8.622, 35938.374, 0.2, 85.998, 
  6.8, 6.2, 40.9, "", 12.27, 83.03, 0.916}, {"KOR", "Asia", "South Korea", 
  "2020-04-21", 10683., 9., 17., 237., 1., 2.143, 208.371, 0.176, 0.332, 
  4.623, 0.02, 0.042, 0.43, "", "", "", "", "", "", "", "", 7239., 558293., 
  10.889, 0.141, 6501., 0.127, 0.003, 382.4, "people tested", "", "", "", "", 
  "", "", "", "", "", 43.52, 5.1269183*^7, 527.967, 43.4, 13.914, 8.622, 
  35938.374, 0.2, 85.998, 6.8, 6.2, 40.9, "", 12.27, 83.03, 0.916}, 
 {"KOR", "Asia", "South Korea", "2020-04-22", 10694., 11., 14.714, 238., 1., 
  1.857, 208.585, 0.215, 0.287, 4.642, 0.02, 0.036, 0.44, "", "", "", "", "", 
  "", "", "", 7545., 565838., 11.037, 0.147, 6616., 0.129, 0.002, 449.6, 
  "people tested", "", "", "", "", "", "", "", "", "", 43.52, 5.1269183*^7, 
  527.967, 43.4, 13.914, 8.622, 35938.374, 0.2, 85.998, 6.8, 6.2, 40.9, "", 
  12.27, 83.03, 0.916}, {"KOR", "Asia", "South Korea", "2020-04-23", 10708., 
  14., 13.571, 240., 2., 1.571, 208.858, 0.273, 0.265, 4.681, 0.039, 0.031, 
  0.44, "", "", "", "", "", "", "", "", 7994., 573832., 11.193, 0.156, 7046., 
  0.137, 0.002, 519.2, "people tested", "", "", "", "", "", "", "", "", "", 
  43.52, 5.1269183*^7, 527.967, 43.4, 13.914, 8.622, 35938.374, 0.2, 85.998, 
  6.8, 6.2, 40.9, "", 12.27, 83.03, 0.916}, {"KOR", "Asia", "South Korea", 
  "2020-04-24", 10718., 10., 11.857, 240., 0., 1.429, 209.053, 0.195, 0.231, 
  4.681, 0., 0.028, 0.42, "", "", "", "", "", "", "", "", 6088., 579920., 
  11.311, 0.119, 6806., 0.133, 0.002, 574., "people tested", "", "", "", "", 
  "", "", "", "", "", 43.52, 5.1269183*^7, 527.967, 43.4, 13.914, 8.622, 
  35938.374, 0.2, 85.998, 6.8, 6.2, 40.9, "", 12.27, 83.03, 0.916}, 
 {"KOR", "Asia", "South Korea", "2020-04-25", 10728., 10., 10.714, 242., 2., 
  1.429, 209.249, 0.195, 0.209, 4.72, 0.039, 0.028, 0.43, "", "", "", "", "", 
  "", "", "", "", "", "", "", 6376., 0.124, 0.002, 595.1, "people tested", 
  "", "", "", "", "", "", "", "", "", 43.52, 5.1269183*^7, 527.967, 43.4, 
  13.914, 8.622, 35938.374, 0.2, 85.998, 6.8, 6.2, 40.9, "", 12.27, 83.03, 
  0.916}, {"KOR", "Asia", "South Korea", "2020-04-26", 10738., 10., 11., 
  243., 1., 1.286, 209.444, 0.195, 0.215, 4.74, 0.02, 0.025, 0.54, "", "", 
  "", "", "", "", "", "", "", "", "", "", 5945., 0.116, 0.002, 540.5, 
  "people tested", "", "", "", "", "", "", "", "", "", 43.52, 5.1269183*^7, 
  527.967, 43.4, 13.914, 8.622, 35938.374, 0.2, 85.998, 6.8, 6.2, 40.9, "", 
  12.27, 83.03, 0.916}, {"KOR", "Asia", "South Korea", "2020-04-27", 10752., 
  14., 11.143, 244., 1., 1.143, 209.717, 0.273, 0.217, 4.759, 0.02, 0.022, 
  0.63, "", "", "", "", "", "", "", "", "", 592765., 11.562, "", 5959., 
  0.116, 0.002, 534.8, "people tested", "", "", "", "", "", "", "", "", "", 
  43.52, 5.1269183*^7, 527.967, 43.4, 13.914, 8.622, 35938.374, 0.2, 85.998, 
  6.8, 6.2, 40.9, "", 12.27, 83.03, 0.916}, {"KOR", "Asia", "South Korea", 
  "2020-04-28", 10761., 9., 11.143, 246., 2., 1.286, 209.892, 0.176, 0.217, 
  4.798, 0.039, 0.025, 0.57, "", "", "", "", "", "", "", "", 6546., 599311., 
  11.689, 0.128, 5860., 0.114, 0.002, 525.9, "people tested", "", "", "", "", 
  "", "", "", "", "", 43.52, 5.1269183*^7, 527.967, 43.4, 13.914, 8.622, 
  35938.374, 0.2, 85.998, 6.8, 6.2, 40.9, "", 12.27, 83.03, 0.916}, 
 {"KOR", "Asia", "South Korea", "2020-04-29", 10765., 4., 10.143, 247., 1., 
  1.286, 209.97, 0.078, 0.198, 4.818, 0.02, 0.025, 0.49, "", "", "", "", "", 
  "", "", "", 6579., 605890., 11.818, 0.128, 5722., 0.112, 0.002, 564.1, 
  "people tested", "", "", "", "", "", "", "", "", "", 43.52, 5.1269183*^7, 
  527.967, 43.4, 13.914, 8.622, 35938.374, 0.2, 85.998, 6.8, 6.2, 40.9, "", 
  12.27, 83.03, 0.916}, {"KOR", "Asia", "South Korea", "2020-04-30", 10774., 
  9., 9.429, 248., 1., 1.143, 210.146, 0.176, 0.184, 4.837, 0.02, 0.022, 
  0.51, "", "", "", "", "", "", "", "", "", "", "", "", 5186., 0.101, 0.002, 
  550., "people tested", "", "", "", "", "", "", "", "", "", 43.52, 
  5.1269183*^7, 527.967, 43.4, 13.914, 8.622, 35938.374, 0.2, 85.998, 6.8, 
  6.2, 40.9, "", 12.27, 83.03, 0.916}, {"KOR", "Asia", "South Korea", 
  "2020-05-01", 10780., 6., 8.857, 250., 2., 1.429, 210.263, 0.117, 0.173, 
  4.876, 0.039, 0.028, 0.53, "", "", "", "", "", "", "", "", "", 614384., 
  11.983, "", 4923., 0.096, 0.002, 555.8, "people tested", "", "", "", "", 
  "", "", "", "", "", 43.52, 5.1269183*^7, 527.967, 43.4, 13.914, 8.622, 
  35938.374, 0.2, 85.998, 6.8, 6.2, 40.9, "", 12.27, 83.03, 0.916}, 
 {"KOR", "Asia", "South Korea", "2020-05-02", 10793., 13., 9.286, 250., 0., 
  1.143, 210.516, 0.254, 0.181, 4.876, 0., 0.022, 0.61, "", "", "", "", "", 
  "", "", "", 4682., 619066., 12.075, 0.091, 4981., 0.097, 0.002, 536.4, 
  "people tested", "", "", "", "", "", "", "", "", "", 43.52, 5.1269183*^7, 
  527.967, 43.4, 13.914, 8.622, 35938.374, 0.2, 85.998, 6.8, 6.2, 40.9, "", 
  12.27, 83.03, 0.916}, {"KOR", "Asia", "South Korea", "2020-05-03", 10801., 
  8., 9., 252., 2., 1.286, 210.672, 0.156, 0.176, 4.915, 0.039, 0.025, 0.61, 
  "", "", "", "", "", "", "", "", 3319., 622385., 12.14, 0.065, 4843., 0.094, 
  0.002, 538.1, "people tested", "", "", "", "", "", "", "", "", "", 43.52, 
  5.1269183*^7, 527.967, 43.4, 13.914, 8.622, 35938.374, 0.2, 85.998, 6.8, 
  6.2, 40.9, "", 12.27, 83.03, 0.916}, {"KOR", "Asia", "South Korea", 
  "2020-05-04", 10804., 3., 7.429, 254., 2., 1.429, 210.731, 0.059, 0.145, 
  4.954, 0.039, 0.028, 0.58, "", "", "", "", "", "", "", "", 3360., 625745., 
  12.205, 0.066, 4711., 0.092, 0.002, 634.1, "people tested", "", "", "", "", 
  "", "", "", "", "", 43.52, 5.1269183*^7, 527.967, 43.4, 13.914, 8.622, 
  35938.374, 0.2, 85.998, 6.8, 6.2, 40.9, "", 12.27, 83.03, 0.916}, 
 {"KOR", "Asia", "South Korea", "2020-05-05", 10806., 2., 6.429, 255., 1., 
  1.286, 210.77, 0.039, 0.125, 4.974, 0.02, 0.025, 0.62, "", "", "", "", "", 
  "", "", "", 5634., 631379., 12.315, 0.11, 4581., 0.089, 0.001, 712.6, 
  "people tested", "", "", "", "", "", "", "", "", "", 43.52, 5.1269183*^7, 
  527.967, 43.4, 13.914, 8.622, 35938.374, 0.2, 85.998, 6.8, 6.2, 40.9, "", 
  12.27, 83.03, 0.916}, {"KOR", "Asia", "South Korea", "2020-05-06", 10810., 
  4., 6.429, 256., 1., 1.286, 210.848, 0.078, 0.125, 4.993, 0.02, 0.025, 
  0.86, "", "", "", "", "", "", "", "", 3707., 635086., 12.387, 0.072, 4171., 
  0.081, 0.002, 648.8, "people tested", "", "", "", "", "", "", "", "", "", 
  43.52, 5.1269183*^7, 527.967, 43.4, 13.914, 8.622, 35938.374, 0.2, 85.998, 
  6.8, 6.2, 40.9, "", 12.27, 83.03, 0.916}, {"KOR", "Asia", "South Korea", 
  "2020-05-07", 10822., 12., 6.857, 256., 0., 1.143, 211.082, 0.234, 0.134, 
  4.993, 0., 0.022, 1.31, "", "", "", "", "", "", "", "", 5873., 640959., 
  12.502, 0.115, 4403., 0.086, 0.002, 642.1, "people tested", "", "", "", "", 
  "", "", "", "", "", 43.52, 5.1269183*^7, 527.967, 43.4, 13.914, 8.622, 
  35938.374, 0.2, 85.998, 6.8, 6.2, 40.9, "", 12.27, 83.03, 0.916}, 
 {"KOR", "Asia", "South Korea", "2020-05-08", 10840., 18., 8.571, 256., 0., 
  0.857, 211.433, 0.351, 0.167, 4.993, 0., 0.017, 1.8, "", "", "", "", "", 
  "", "", "", 5037., 645996., 12.6, 0.098, 4516., 0.088, 0.002, 526.9, 
  "people tested", "", "", "", "", "", "", "", "", "", 43.52, 5.1269183*^7, 
  527.967, 43.4, 13.914, 8.622, 35938.374, 0.2, 85.998, 6.8, 6.2, 40.9, "", 
  12.27, 83.03, 0.916}, {"KOR", "Asia", "South Korea", "2020-05-09", 10874., 
  34., 11.571, 256., 0., 0.857, 212.096, 0.663, 0.226, 4.993, 0., 0.017, 
  2.19, "", "", "", "", "", "", "", "", 4881., 650877., 12.695, 0.095, 4544., 
  0.089, 0.003, 392.7, "people tested", "", "", "", "", "", "", "", "", "", 
  43.52, 5.1269183*^7, 527.967, 43.4, 13.914, 8.622, 35938.374, 0.2, 85.998, 
  6.8, 6.2, 40.9, "", 12.27, 83.03, 0.916}, {"KOR", "Asia", "South Korea", 
  "2020-05-10", 10909., 35., 15.429, 256., 0., 0.571, 212.779, 0.683, 0.301, 
  4.993, 0., 0.011, 2.15, "", "", "", "", "", "", "", "", "", "", "", "", 
  4548., 0.089, 0.003, 294.8, "people tested", "", "", "", "", "", "", "", 
  "", "", 43.52, 5.1269183*^7, 527.967, 43.4, 13.914, 8.622, 35938.374, 0.2, 
  85.998, 6.8, 6.2, 40.9, "", 12.27, 83.03, 0.916}, 
 {"KOR", "Asia", "South Korea", "2020-05-11", 10936., 27., 18.857, 258., 2., 
  0.571, 213.306, 0.527, 0.368, 5.032, 0.039, 0.011, 1.88, "", "", "", "", 
  "", "", "", "", "", 657570., 12.826, "", 4546., 0.089, 0.004, 241.1, 
  "people tested", "", "", "", "", "", "", "", "", "", 43.52, 5.1269183*^7, 
  527.967, 43.4, 13.914, 8.622, 35938.374, 0.2, 85.998, 6.8, 6.2, 40.9, "", 
  12.27, 83.03, 0.916}, {"KOR", "Asia", "South Korea", "2020-05-12", 10962., 
  26., 22.286, 259., 1., 0.571, 213.813, 0.507, 0.435, 5.052, 0.02, 0.011, 
  1.59, "", "", "", "", "", "", "", "", 6990., 664560., 12.962, 0.136, 4740., 
  0.092, 0.005, 212.7, "people tested", "", "", "", "", "", "", "", "", "", 
  43.52, 5.1269183*^7, 527.967, 43.4, 13.914, 8.622, 35938.374, 0.2, 85.998, 
  6.8, 6.2, 40.9, "", 12.27, 83.03, 0.916}, {"KOR", "Asia", "South Korea", 
  "2020-05-13", 10991., 29., 25.857, 260., 1., 0.571, 214.378, 0.566, 0.504, 
  5.071, 0.02, 0.011, 1.42, "", "", "", "", "", "", "", "", 11781., 676341., 
  13.192, 0.23, 5894., 0.115, 0.004, 227.9, "people tested", "", "", "", "", 
  "", "", "", "", "", 43.52, 5.1269183*^7, 527.967, 43.4, 13.914, 8.622, 
  35938.374, 0.2, 85.998, 6.8, 6.2, 40.9, "", 12.27, 83.03, 0.916}, 
 {"KOR", "Asia", "South Korea", "2020-05-14", 11018., 27., 28., 260., 0., 
  0.571, 214.905, 0.527, 0.546, 5.071, 0., 0.011, 1.2, "", "", "", "", "", 
  "", "", "", 14421., 690762., 13.473, 0.281, 7115., 0.139, 0.004, 254.1, 
  "people tested", "", "", "", "", "", "", "", "", "", 43.52, 5.1269183*^7, 
  527.967, 43.4, 13.914, 8.622, 35938.374, 0.2, 85.998, 6.8, 6.2, 40.9, "", 
  12.27, 83.03, 0.916}, {"KOR", "Asia", "South Korea", "2020-05-15", 11037., 
  19., 28.143, 262., 2., 0.857, 215.276, 0.371, 0.549, 5.11, 0.039, 0.017, 
  0.98, "", "", "", "", "", "", "", "", 16110., 706872., 13.787, 0.314, 
  8697., 0.17, 0.003, 309., "people tested", "", "", "", "", "", "", "", "", 
  "", 43.52, 5.1269183*^7, 527.967, 43.4, 13.914, 8.622, 35938.374, 0.2, 
  85.998, 6.8, 6.2, 40.9, "", 12.27, 83.03, 0.916}, 
 {"KOR", "Asia", "South Korea", "2020-05-16", 11050., 13., 25.143, 262., 0., 
  0.857, 215.529, 0.254, 0.49, 5.11, 0., 0.017, 0.83, "", "", "", "", "", "", 
  "", "", "", "", "", "", 9651., 0.188, 0.003, 383.8, "people tested", "", 
  "", "", "", "", "", "", "", "", 43.52, 5.1269183*^7, 527.967, 43.4, 13.914, 
  8.622, 35938.374, 0.2, 85.998, 6.8, 6.2, 40.9, "", 12.27, 83.03, 0.916}, 
 {"KOR", "Asia", "South Korea", "2020-05-17", 11065., 15., 22.286, 263., 1., 
  1., 215.822, 0.293, 0.435, 5.13, 0.02, 0.02, 0.9, "", "", "", "", "", "", 
  "", "", "", 729993., 14.238, "", 10824., 0.211, 0.002, 485.7, 
  "people tested", "", "", "", "", "", "", "", "", "", 43.52, 5.1269183*^7, 
  527.967, 43.4, 13.914, 8.622, 35938.374, 0.2, 85.998, 6.8, 6.2, 40.9, "", 
  12.27, 83.03, 0.916}, {"KOR", "Asia", "South Korea", "2020-05-18", 11078., 
  13., 20.286, 263., 0., 0.714, 216.075, 0.254, 0.396, 5.13, 0., 0.014, 1., 
  "", "", "", "", "", "", "", "", 7125., 737118., 14.377, 0.139, 11364., 
  0.222, 0.002, 560.2, "people tested", "", "", "", "", "", "", "", "", "", 
  43.52, 5.1269183*^7, 527.967, 43.4, 13.914, 8.622, 35938.374, 0.2, 85.998, 
  6.8, 6.2, 40.9, "", 12.27, 83.03, 0.916}, {"KOR", "Asia", "South Korea", 
  "2020-05-19", 11110., 32., 21.143, 263., 0., 0.571, 216.699, 0.624, 0.412, 
  5.13, 0., 0.011, 1.11, "", "", "", "", "", "", "", "", 11531., 748649., 
  14.602, 0.225, 12013., 0.234, 0.002, 568.2, "people tested", "", "", "", 
  "", "", "", "", "", "", 43.52, 5.1269183*^7, 527.967, 43.4, 13.914, 8.622, 
  35938.374, 0.2, 85.998, 6.8, 6.2, 40.9, "", 12.27, 83.03, 0.916}, 
 {"KOR", "Asia", "South Korea", "2020-05-20", 11122., 12., 18.714, 264., 1., 
  0.571, 216.933, 0.234, 0.365, 5.149, 0.02, 0.011, 0.95, "", "", "", "", "", 
  "", "", "", 11433., 760082., 14.825, 0.223, 11963., 0.233, 0.002, 639.3, 
  "people tested", "", "", "", "", "", "", "", "", "", 39.81, 5.1269183*^7, 
  527.967, 43.4, 13.914, 8.622, 35938.374, 0.2, 85.998, 6.8, 6.2, 40.9, "", 
  12.27, 83.03, 0.916}, {"KOR", "Asia", "South Korea", "2020-05-21", 11142., 
  20., 17.714, 264., 0., 0.571, 217.324, 0.39, 0.346, 5.149, 0., 0.011, 1.01, 
  "", "", "", "", "", "", "", "", 10513., 770595., 15.03, 0.205, 11405., 
  0.222, 0.002, 643.8, "people tested", "", "", "", "", "", "", "", "", "", 
  39.81, 5.1269183*^7, 527.967, 43.4, 13.914, 8.622, 35938.374, 0.2, 85.998, 
  6.8, 6.2, 40.9, "", 12.27, 83.03, 0.916}, {"KOR", "Asia", "South Korea", 
  "2020-05-22", 11165., 23., 18.286, 266., 2., 0.571, 217.772, 0.449, 0.357, 
  5.188, 0.039, 0.011, 1.1, "", "", "", "", "", "", "", "", 11537., 782132., 
  15.255, 0.225, 10751., 0.21, 0.002, 587.9, "people tested", "", "", "", "", 
  "", "", "", "", "", 39.81, 5.1269183*^7, 527.967, 43.4, 13.914, 8.622, 
  35938.374, 0.2, 85.998, 6.8, 6.2, 40.9, "", 12.27, 83.03, 0.916}, 
 {"KOR", "Asia", "South Korea", "2020-05-23", 11190., 25., 20., 266., 0., 
  0.571, 218.26, 0.488, 0.39, 5.188, 0., 0.011, 1.16, "", "", "", "", "", "", 
  "", "", 10719., 792851., 15.464, 0.209, 10631., 0.207, 0.002, 531.6, 
  "people tested", "", "", "", "", "", "", "", "", "", 39.81, 5.1269183*^7, 
  527.967, 43.4, 13.914, 8.622, 35938.374, 0.2, 85.998, 6.8, 6.2, 40.9, "", 
  12.27, 83.03, 0.916}, {"KOR", "Asia", "South Korea", "2020-05-24", 11206., 
  16., 20.143, 267., 1., 0.571, 218.572, 0.312, 0.393, 5.208, 0.02, 0.011, 
  1.23, "", "", "", "", "", "", "", "", "", "", "", "", 10015., 0.195, 0.002, 
  497.2, "people tested", "", "", "", "", "", "", "", "", "", 39.81, 
  5.1269183*^7, 527.967, 43.4, 13.914, 8.622, 35938.374, 0.2, 85.998, 6.8, 
  6.2, 40.9, "", 12.27, 83.03, 0.916}, {"KOR", "Asia", "South Korea", 
  "2020-05-25", 11225., 19., 21., 269., 2., 0.857, 218.942, 0.371, 0.41, 
  5.247, 0.039, 0.017, 1.46, "", "", "", "", "", "", "", "", "", 807348., 
  15.747, "", 10033., 0.196, 0.002, 477.8, "people tested", "", "", "", "", 
  "", "", "", "", "", 39.81, 5.1269183*^7, 527.967, 43.4, 13.914, 8.622, 
  35938.374, 0.2, 85.998, 6.8, 6.2, 40.9, "", 12.27, 83.03, 0.916}, 
 {"KOR", "Asia", "South Korea", "2020-05-26", 11265., 40., 22.143, 269., 0., 
  0.857, 219.723, 0.78, 0.432, 5.247, 0., 0.017, 1.83, "", "", "", "", "", 
  "", "", "", 10083., 817431., 15.944, 0.197, 9826., 0.192, 0.002, 443.8, 
  "people tested", "", "", "", "", "", "", "", "", "", 39.81, 5.1269183*^7, 
  527.967, 43.4, 13.914, 8.622, 35938.374, 0.2, 85.998, 6.8, 6.2, 40.9, "", 
  12.27, 83.03, 0.916}, {"KOR", "Asia", "South Korea", "2020-05-27", 11344., 
  79., 31.714, 269., 0., 0.714, 221.264, 1.541, 0.619, 5.247, 0., 0.014, 
  2.12, "", "", "", "", "", "", "", "", 14384., 831815., 16.224, 0.281, 
  10248., 0.2, 0.003, 323.1, "people tested", "", "", "", "", "", "", "", "", 
  "", 39.81, 5.1269183*^7, 527.967, 43.4, 13.914, 8.622, 35938.374, 0.2, 
  85.998, 6.8, 6.2, 40.9, "", 12.27, 83.03, 0.916}, 
 {"KOR", "Asia", "South Korea", "2020-05-28", 11402., 58., 37.143, 269., 0., 
  0.714, 222.395, 1.131, 0.724, 5.247, 0., 0.014, 1.78, "", "", "", "", "", 
  "", "", "", 14481., 846296., 16.507, 0.282, 10814., 0.211, 0.003, 291.1, 
  "people tested", "", "", "", "", "", "", "", "", "", 39.81, 5.1269183*^7, 
  527.967, 43.4, 13.914, 8.622, 35938.374, 0.2, 85.998, 6.8, 6.2, 40.9, "", 
  12.27, 83.03, 0.916}, {"KOR", "Asia", "South Korea", "2020-05-29", 11441., 
  39., 39.429, 269., 0., 0.429, 223.155, 0.761, 0.769, 5.247, 0., 0.008, 
  1.38, "", "", "", "", "", "", "", "", 14267., 860563., 16.785, 0.278, 
  11204., 0.219, 0.004, 284.2, "people tested", "", "", "", "", "", "", "", 
  "", "", 55.09, 5.1269183*^7, 527.967, 43.4, 13.914, 8.622, 35938.374, 0.2, 
  85.998, 6.8, 6.2, 40.9, "", 12.27, 83.03, 0.916}, 
 {"KOR", "Asia", "South Korea", "2020-05-30", 11468., 27., 39.714, 270., 1., 
  0.571, 223.682, 0.527, 0.775, 5.266, 0.02, 0.011, 1.16, "", "", "", "", "", 
  "", "", "", 16040., 876603., 17.098, 0.313, 11965., 0.233, 0.003, 301.3, 
  "people tested", "", "", "", "", "", "", "", "", "", 55.09, 5.1269183*^7, 
  527.967, 43.4, 13.914, 8.622, 35938.374, 0.2, 85.998, 6.8, 6.2, 40.9, "", 
  12.27, 83.03, 0.916}, {"KOR", "Asia", "South Korea", "2020-05-31", 11503., 
  35., 42.429, 271., 1., 0.571, 224.365, 0.683, 0.828, 5.286, 0.02, 0.011, 
  1.2, "", "", "", "", "", "", "", "", 10925., 887528., 17.311, 0.213, 
  12490., 0.244, 0.003, 294.4, "people tested", "", "", "", "", "", "", "", 
  "", "", 55.09, 5.1269183*^7, 527.967, 43.4, 13.914, 8.622, 35938.374, 0.2, 
  85.998, 6.8, 6.2, 40.9, "", 12.27, 83.03, 0.916}, 
 {"KOR", "Asia", "South Korea", "2020-06-01", 11541., 38., 45.143, 272., 1., 
  0.429, 225.106, 0.741, 0.881, 5.305, 0.02, 0.008, 1.23, "", "", "", "", "", 
  "", "", "", 9805., 897333., 17.502, 0.191, 12855., 0.251, 0.004, 284.8, 
  "people tested", "", "", "", "", "", "", "", "", "", 55.09, 5.1269183*^7, 
  527.967, 43.4, 13.914, 8.622, 35938.374, 0.2, 85.998, 6.8, 6.2, 40.9, "", 
  12.27, 83.03, 0.916}, {"KOR", "Asia", "South Korea", "2020-06-02", 11590., 
  49., 46.429, 273., 1., 0.571, 226.062, 0.956, 0.906, 5.325, 0.02, 0.011, 
  1.2, "", "", "", "", "", "", "", "", 13596., 910929., 17.768, 0.265, 
  13357., 0.261, 0.003, 287.7, "people tested", "", "", "", "", "", "", "", 
  "", "", 55.09, 5.1269183*^7, 527.967, 43.4, 13.914, 8.622, 35938.374, 0.2, 
  85.998, 6.8, 6.2, 40.9, "", 12.27, 83.03, 0.916}, 
 {"KOR", "Asia", "South Korea", "2020-06-03", 11629., 39., 40.714, 273., 0., 
  0.571, 226.822, 0.761, 0.794, 5.325, 0., 0.011, 1.11, "", "", "", "", "", 
  "", "", "", 18058., 928987., 18.12, 0.352, 13882., 0.271, 0.003, 341., 
  "people tested", "", "", "", "", "", "", "", "", "", 55.09, 5.1269183*^7, 
  527.967, 43.4, 13.914, 8.622, 35938.374, 0.2, 85.998, 6.8, 6.2, 40.9, "", 
  12.27, 83.03, 0.916}, {"KOR", "Asia", "South Korea", "2020-06-04", 11668., 
  39., 38., 273., 0., 0.571, 227.583, 0.761, 0.741, 5.325, 0., 0.011, 1.13, 
  "", "", "", "", "", "", "", "", 16672., 945659., 18.445, 0.325, 14195., 
  0.277, 0.003, 373.6, "people tested", "", "", "", "", "", "", "", "", "", 
  55.09, 5.1269183*^7, 527.967, 43.4, 13.914, 8.622, 35938.374, 0.2, 85.998, 
  6.8, 6.2, 40.9, "", 12.27, 83.03, 0.916}, {"KOR", "Asia", "South Korea", 
  "2020-06-05", 11719., 51., 39.714, 273., 0., 0.571, 228.578, 0.995, 0.775, 
  5.325, 0., 0.011, 1.2, "", "", "", "", "", "", "", "", 16535., 962194., 
  18.767, 0.323, 14519., 0.283, 0.003, 365.6, "people tested", "", "", "", 
  "", "", "", "", "", "", 55.09, 5.1269183*^7, 527.967, 43.4, 13.914, 8.622, 
  35938.374, 0.2, 85.998, 6.8, 6.2, 40.9, "", 12.27, 83.03, 0.916}, 
 {"KOR", "Asia", "South Korea", "2020-06-06", 11776., 57., 44., 273., 0., 
  0.429, 229.69, 1.112, 0.858, 5.325, 0., 0.008, 1.23, "", "", "", "", "", 
  "", "", "", 15157., 977351., 19.063, 0.296, 14393., 0.281, 0.003, 327.1, 
  "people tested", "", "", "", "", "", "", "", "", "", 55.09, 5.1269183*^7, 
  527.967, 43.4, 13.914, 8.622, 35938.374, 0.2, 85.998, 6.8, 6.2, 40.9, "", 
  12.27, 83.03, 0.916}, {"KOR", "Asia", "South Korea", "2020-06-07", 11814., 
  38., 44.429, 273., 0., 0.286, 230.431, 0.741, 0.867, 5.325, 0., 0.006, 
  1.16, "", "", "", "", "", "", "", "", 8937., 986288., 19.237, 0.174, 
  14109., 0.275, 0.003, 317.6, "people tested", "", "", "", "", "", "", "", 
  "", "", 55.09, 5.1269183*^7, 527.967, 43.4, 13.914, 8.622, 35938.374, 0.2, 
  85.998, 6.8, 6.2, 40.9, "", 12.27, 83.03, 0.916}, 
 {"KOR", "Asia", "South Korea", "2020-06-08", 11852., 38., 44.429, 274., 1., 
  0.286, 231.172, 0.741, 0.867, 5.344, 0.02, 0.006, 1.13, "", "", "", "", "", 
  "", "", "", 7552., 993840., 19.385, 0.147, 13787., 0.269, 0.003, 310.3, 
  "people tested", "", "", "", "", "", "", "", "", "", 53.24, 5.1269183*^7, 
  527.967, 43.4, 13.914, 8.622, 35938.374, 0.2, 85.998, 6.8, 6.2, 40.9, "", 
  12.27, 83.03, 0.916}, {"KOR", "Asia", "South Korea", "2020-06-09", 11902., 
  50., 44.571, 276., 2., 0.429, 232.147, 0.975, 0.869, 5.383, 0.039, 0.008, 
  1.11, "", "", "", "", "", "", "", "", 14698., 1.008538*^6, 19.671, 0.287, 
  13944., 0.272, 0.003, 312.8, "people tested", "", "", "", "", "", "", "", 
  "", "", 53.24, 5.1269183*^7, 527.967, 43.4, 13.914, 8.622, 35938.374, 0.2, 
  85.998, 6.8, 6.2, 40.9, "", 12.27, 83.03, 0.916}, 
 {"KOR", "Asia", "South Korea", "2020-06-10", 11947., 45., 45.429, 276., 0., 
  0.429, 233.025, 0.878, 0.886, 5.383, 0., 0.008, 1.07, "", "", "", "", "", 
  "", "", "", 17211., 1.025749*^6, 20.007, 0.336, 13823., 0.27, 0.003, 304.3, 
  "people tested", "", "", "", "", "", "", "", "", "", 53.24, 5.1269183*^7, 
  527.967, 43.4, 13.914, 8.622, 35938.374, 0.2, 85.998, 6.8, 6.2, 40.9, "", 
  12.27, 83.03, 0.916}, {"KOR", "Asia", "South Korea", "2020-06-11", 12003., 
  56., 47.857, 277., 1., 0.571, 234.117, 1.092, 0.933, 5.403, 0.02, 0.011, 
  1.08, "", "", "", "", "", "", "", "", 15645., 1.041394*^6, 20.312, 0.305, 
  13676., 0.267, 0.003, 285.8, "people tested", "", "", "", "", "", "", "", 
  "", "", 53.24, 5.1269183*^7, 527.967, 43.4, 13.914, 8.622, 35938.374, 0.2, 
  85.998, 6.8, 6.2, 40.9, "", 12.27, 83.03, 0.916}, 
 {"KOR", "Asia", "South Korea", "2020-06-12", 12051., 48., 47.429, 277., 0., 
  0.571, 235.053, 0.936, 0.925, 5.403, 0., 0.011, 0.99, "", "", "", "", "", 
  "", "", "", 15849., 1.057243*^6, 20.621, 0.309, 13578., 0.265, 0.003, 
  286.3, "people tested", "", "", "", "", "", "", "", "", "", 53.24, 
  5.1269183*^7, 527.967, 43.4, 13.914, 8.622, 35938.374, 0.2, 85.998, 6.8, 
  6.2, 40.9, "", 12.27, 83.03, 0.916}, {"KOR", "Asia", "South Korea", 
  "2020-06-13", 12085., 34., 44.143, 277., 0., 0.571, 235.717, 0.663, 0.861, 
  5.403, 0., 0.011, 0.94, "", "", "", "", "", "", "", "", 14109., 
  1.071352*^6, 20.897, 0.275, 13429., 0.262, 0.003, 304.2, "people tested", 
  "", "", "", "", "", "", "", "", "", 53.24, 5.1269183*^7, 527.967, 43.4, 
  13.914, 8.622, 35938.374, 0.2, 85.998, 6.8, 6.2, 40.9, "", 12.27, 83.03, 
  0.916}, {"KOR", "Asia", "South Korea", "2020-06-14", 12121., 36., 43.857, 
  277., 0., 0.571, 236.419, 0.702, 0.855, 5.403, 0., 0.011, 0.99, "", "", "", 
  "", "", "", "", "", 7620., 1.078972*^6, 21.045, 0.149, 13241., 0.258, 
  0.003, 301.9, "people tested", "", "", "", "", "", "", "", "", "", 53.24, 
  5.1269183*^7, 527.967, 43.4, 13.914, 8.622, 35938.374, 0.2, 85.998, 6.8, 
  6.2, 40.9, "", 12.27, 83.03, 0.916}, {"KOR", "Asia", "South Korea", 
  "2020-06-15", 12155., 34., 43.286, 278., 1., 0.571, 237.082, 0.663, 0.844, 
  5.422, 0.02, 0.011, 1.01, "", "", "", "", "", "", "", "", 5954., 
  1.084926*^6, 21.161, 0.116, 13012., 0.254, 0.003, 300.6, "people tested", 
  "", "", "", "", "", "", "", "", "", 53.24, 5.1269183*^7, 527.967, 43.4, 
  13.914, 8.622, 35938.374, 0.2, 85.998, 6.8, 6.2, 40.9, "", 12.27, 83.03, 
  0.916}, {"KOR", "Asia", "South Korea", "2020-06-16", 12198., 43., 42.286, 
  279., 1., 0.429, 237.921, 0.839, 0.825, 5.442, 0.02, 0.008, 1.05, "", "", 
  "", "", "", "", "", "", 12209., 1.097135*^6, 21.4, 0.238, 12657., 0.247, 
  0.003, 299.3, "people tested", "", "", "", "", "", "", "", "", "", 53.24, 
  5.1269183*^7, 527.967, 43.4, 13.914, 8.622, 35938.374, 0.2, 85.998, 6.8, 
  6.2, 40.9, "", 12.27, 83.03, 0.916}, {"KOR", "Asia", "South Korea", 
  "2020-06-17", 12257., 59., 44.286, 280., 1., 0.571, 239.071, 1.151, 0.864, 
  5.461, 0.02, 0.011, 1.14, "", "", "", "", "", "", "", "", 14199., 
  1.111334*^6, 21.676, 0.277, 12226., 0.238, 0.004, 276.1, "people tested", 
  "", "", "", "", "", "", "", "", "", 53.24, 5.1269183*^7, 527.967, 43.4, 
  13.914, 8.622, 35938.374, 0.2, 85.998, 6.8, 6.2, 40.9, "", 12.27, 83.03, 
  0.916}, {"KOR", "Asia", "South Korea", "2020-06-18", 12306., 49., 43.286, 
  280., 0., 0.429, 240.027, 0.956, 0.844, 5.461, 0., 0.008, 1.12, "", "", "", 
  "", "", "", "", "", 12664., 1.123998*^6, 21.923, 0.247, 11801., 0.23, 
  0.004, 272.6, "people tested", "", "", "", "", "", "", "", "", "", 53.24, 
  5.1269183*^7, 527.967, 43.4, 13.914, 8.622, 35938.374, 0.2, 85.998, 6.8, 
  6.2, 40.9, "", 12.27, 83.03, 0.916}, {"KOR", "Asia", "South Korea", 
  "2020-06-19", 12373., 67., 46., 280., 0., 0.429, 241.334, 1.307, 0.897, 
  5.461, 0., 0.008, 1.12, "", "", "", "", "", "", "", "", 12875., 
  1.136873*^6, 22.175, 0.251, 11376., 0.222, 0.004, 247.3, "people tested", 
  "", "", "", "", "", "", "", "", "", 53.24, 5.1269183*^7, 527.967, 43.4, 
  13.914, 8.622, 35938.374, 0.2, 85.998, 6.8, 6.2, 40.9, "", 12.27, 83.03, 
  0.916}, {"KOR", "Asia", "South Korea", "2020-06-20", 12421., 48., 48., 
  280., 0., 0.429, 242.27, 0.936, 0.936, 5.461, 0., 0.008, 1.01, "", "", "", 
  "", "", "", "", "", 12558., 1.149431*^6, 22.42, 0.245, 11154., 0.218, 
  0.004, 232.4, "people tested", "", "", "", "", "", "", "", "", "", 53.24, 
  5.1269183*^7, 527.967, 43.4, 13.914, 8.622, 35938.374, 0.2, 85.998, 6.8, 
  6.2, 40.9, "", 12.27, 83.03, 0.916}, {"KOR", "Asia", "South Korea", 
  "2020-06-21", 12438., 17., 45.286, 280., 0., 0.429, 242.602, 0.332, 0.883, 
  5.461, 0., 0.008, 0.92, "", "", "", "", "", "", "", "", 6961., 1.156392*^6, 
  22.555, 0.136, 11060., 0.216, 0.004, 244.2, "people tested", "", "", "", 
  "", "", "", "", "", "", 53.24, 5.1269183*^7, 527.967, 43.4, 13.914, 8.622, 
  35938.374, 0.2, 85.998, 6.8, 6.2, 40.9, "", 12.27, 83.03, 0.916}, 
 {"KOR", "Asia", "South Korea", "2020-06-22", 12484., 46., 47., 281., 1., 
  0.429, 243.499, 0.897, 0.917, 5.481, 0.02, 0.008, 0.99, "", "", "", "", "", 
  "", "", "", 6271., 1.162663*^6, 22.678, 0.122, 11105., 0.217, 0.004, 236.3, 
  "people tested", "", "", "", "", "", "", "", "", "", 53.24, 5.1269183*^7, 
  527.967, 43.4, 13.914, 8.622, 35938.374, 0.2, 85.998, 6.8, 6.2, 40.9, "", 
  12.27, 83.03, 0.916}, {"KOR", "Asia", "South Korea", "2020-06-23", 12535., 
  51., 48.143, 281., 0., 0.286, 244.494, 0.995, 0.939, 5.481, 0., 0.006, 
  0.96, "", "", "", "", "", "", "", "", 11071., 1.173734*^6, 22.894, 0.216, 
  10943., 0.213, 0.004, 227.3, "people tested", "", "", "", "", "", "", "", 
  "", "", 53.24, 5.1269183*^7, 527.967, 43.4, 13.914, 8.622, 35938.374, 0.2, 
  85.998, 6.8, 6.2, 40.9, "", 12.27, 83.03, 0.916}, 
 {"KOR", "Asia", "South Korea", "2020-06-24", 12563., 28., 43.714, 282., 1., 
  0.286, 245.04, 0.546, 0.853, 5.5, 0.02, 0.006, 0.88, "", "", "", "", "", 
  "", "", "", 14618., 1.188352*^6, 23.179, 0.285, 11003., 0.215, 0.004, 
  251.7, "people tested", "", "", "", "", "", "", "", "", "", 53.24, 
  5.1269183*^7, 527.967, 43.4, 13.914, 8.622, 35938.374, 0.2, 85.998, 6.8, 
  6.2, 40.9, "", 12.27, 83.03, 0.916}, {"KOR", "Asia", "South Korea", 
  "2020-06-25", 12602., 39., 42.286, 282., 0., 0.286, 245.801, 0.761, 0.825, 
  5.5, 0., 0.006, 0.94, "", "", "", "", "", "", "", "", 13226., 1.201578*^6, 
  23.437, 0.258, 11083., 0.216, 0.004, 262.1, "people tested", "", "", "", 
  "", "", "", "", "", "", 53.24, 5.1269183*^7, 527.967, 43.4, 13.914, 8.622, 
  35938.374, 0.2, 85.998, 6.8, 6.2, 40.9, "", 12.27, 83.03, 0.916}, 
 {"KOR", "Asia", "South Korea", "2020-06-26", 12653., 51., 40., 282., 0., 
  0.286, 246.795, 0.995, 0.78, 5.5, 0., 0.006, 1.05, "", "", "", "", "", "", 
  "", "", 11909., 1.213487*^6, 23.669, 0.232, 10945., 0.213, 0.004, 273.6, 
  "people tested", "", "", "", "", "", "", "", "", "", 53.24, 5.1269183*^7, 
  527.967, 43.4, 13.914, 8.622, 35938.374, 0.2, 85.998, 6.8, 6.2, 40.9, "", 
  12.27, 83.03, 0.916}, {"KOR", "Asia", "South Korea", "2020-06-27", 12715., 
  62., 42., 282., 0., 0.286, 248.005, 1.209, 0.819, 5.5, 0., 0.006, 1.15, "", 
  "", "", "", "", "", "", "", 10427., 1.223914*^6, 23.872, 0.203, 10640., 
  0.208, 0.004, 253.3, "people tested", "", "", "", "", "", "", "", "", "", 
  53.24, 5.1269183*^7, 527.967, 43.4, 13.914, 8.622, 35938.374, 0.2, 85.998, 
  6.8, 6.2, 40.9, "", 12.27, 83.03, 0.916}, {"KOR", "Asia", "South Korea", 
  "2020-06-28", 12757., 42., 45.571, 282., 0., 0.286, 248.824, 0.819, 0.889, 
  5.5, 0., 0.006, 1.14, "", "", "", "", "", "", "", "", 8776., 1.23269*^6, 
  24.043, 0.171, 10900., 0.213, 0.004, 239.2, "people tested", "", "", "", 
  "", "", "", "", "", "", 53.24, 5.1269183*^7, 527.967, 43.4, 13.914, 8.622, 
  35938.374, 0.2, 85.998, 6.8, 6.2, 40.9, "", 12.27, 83.03, 0.916}, 
 {"KOR", "Asia", "South Korea", "2020-06-29", 12800., 43., 45.143, 282., 0., 
  0.143, 249.663, 0.839, 0.881, 5.5, 0., 0.003, 1.12, "", "", "", "", "", "", 
  "", "", 8765., 1.241455*^6, 24.214, 0.171, 11256., 0.22, 0.004, 249.3, 
  "people tested", "", "", "", "", "", "", "", "", "", 53.24, 5.1269183*^7, 
  527.967, 43.4, 13.914, 8.622, 35938.374, 0.2, 85.998, 6.8, 6.2, 40.9, "", 
  12.27, 83.03, 0.916}, {"KOR", "Asia", "South Korea", "2020-06-30", 12850., 
  50., 45., 282., 0., 0.143, 250.638, 0.975, 0.878, 5.5, 0., 0.003, 1.11, "", 
  "", "", "", "", "", "", "", 11502., 1.252957*^6, 24.439, 0.224, 11318., 
  0.221, 0.004, 251.5, "people tested", "", "", "", "", "", "", "", "", "", 
  53.24, 5.1269183*^7, 527.967, 43.4, 13.914, 8.622, 35938.374, 0.2, 85.998, 
  6.8, 6.2, 40.9, "", 12.27, 83.03, 0.916}, {"KOR", "Asia", "South Korea", 
  "2020-07-01", 12904., 54., 48.714, 282., 0., 0., 251.691, 1.053, 0.95, 5.5, 
  0., 0., 1.14, "", "", "", "", "", "", "", "", 12748., 1.265705*^6, 24.687, 
  0.249, 11050., 0.216, 0.004, 226.8, "people tested", "", "", "", "", "", 
  "", "", "", "", 53.24, 5.1269183*^7, 527.967, 43.4, 13.914, 8.622, 
  35938.374, 0.2, 85.998, 6.8, 6.2, 40.9, "", 12.27, 83.03, 0.916}, 
 {"KOR", "Asia", "South Korea", "2020-07-02", 12967., 63., 52.143, 282., 0., 
  0., 252.92, 1.229, 1.017, 5.5, 0., 0., 1.17, "", "", "", "", "", "", "", 
  "", 10475., 1.27618*^6, 24.892, 0.204, 10657., 0.208, 0.005, 204.4, 
  "people tested", "", "", "", "", "", "", "", "", "", 56.94, 5.1269183*^7, 
  527.967, 43.4, 13.914, 8.622, 35938.374, 0.2, 85.998, 6.8, 6.2, 40.9, "", 
  12.27, 83.03, 0.916}, {"KOR", "Asia", "South Korea", "2020-07-03", 13030., 
  63., 53.857, 283., 1., 0.143, 254.149, 1.229, 1.05, 5.52, 0.02, 0.003, 
  1.14, "", "", "", "", "", "", "", "", 10021., 1.286201*^6, 25.087, 0.195, 
  10388., 0.203, 0.005, 192.9, "people tested", "", "", "", "", "", "", "", 
  "", "", 56.94, 5.1269183*^7, 527.967, 43.4, 13.914, 8.622, 35938.374, 0.2, 
  85.998, 6.8, 6.2, 40.9, "", 12.27, 83.03, 0.916}, 
 {"KOR", "Asia", "South Korea", "2020-07-04", 13091., 61., 53.714, 283., 0., 
  0.143, 255.339, 1.19, 1.048, 5.52, 0., 0.003, 1.12, "", "", "", "", "", "", 
  "", "", 11001., 1.297202*^6, 25.302, 0.215, 10470., 0.204, 0.005, 194.9, 
  "people tested", "", "", "", "", "", "", "", "", "", 53.24, 5.1269183*^7, 
  527.967, 43.4, 13.914, 8.622, 35938.374, 0.2, 85.998, 6.8, 6.2, 40.9, "", 
  12.27, 83.03, 0.916}, {"KOR", "Asia", "South Korea", "2020-07-05", 13137., 
  46., 54.286, 284., 1., 0.286, 256.236, 0.897, 1.059, 5.539, 0.02, 0.006, 
  1.08, "", "", "", "", "", "", "", "", "", "", "", "", 10166., 0.198, 0.005, 
  187.3, "people tested", "", "", "", "", "", "", "", "", "", 53.24, 
  5.1269183*^7, 527.967, 43.4, 13.914, 8.622, 35938.374, 0.2, 85.998, 6.8, 
  6.2, 40.9, "", 12.27, 83.03, 0.916}, {"KOR", "Asia", "South Korea", 
  "2020-07-06", 13181., 44., 54.429, 285., 1., 0.429, 257.094, 0.858, 1.062, 
  5.559, 0.02, 0.008, 1.05, "", "", "", "", "", "", "", "", "", 1.310504*^6, 
  25.561, "", 9864., 0.192, 0.006, 181.2, "people tested", "", "", "", "", 
  "", "", "", "", "", 53.24, 5.1269183*^7, 527.967, 43.4, 13.914, 8.622, 
  35938.374, 0.2, 85.998, 6.8, 6.2, 40.9, "", 12.27, 83.03, 0.916}, 
 {"KOR", "Asia", "South Korea", "2020-07-07", 13244., 63., 56.286, 285., 0., 
  0.429, 258.323, 1.229, 1.098, 5.559, 0., 0.008, 1.03, "", "", "", "", "", 
  "", "", "", 12015., 1.322519*^6, 25.796, 0.234, 9937., 0.194, 0.006, 176.5, 
  "people tested", "", "", "", "", "", "", "", "", "", 53.24, 5.1269183*^7, 
  527.967, 43.4, 13.914, 8.622, 35938.374, 0.2, 85.998, 6.8, 6.2, 40.9, "", 
  12.27, 83.03, 0.916}, {"KOR", "Asia", "South Korea", "2020-07-08", 13293., 
  49., 55.571, 287., 2., 0.714, 259.279, 0.956, 1.084, 5.598, 0.039, 0.014, 
  0.93, "", "", "", "", "", "", "", "", 13204., 1.335723*^6, 26.053, 0.258, 
  10003., 0.195, 0.006, 180., "people tested", "", "", "", "", "", "", "", 
  "", "", 53.24, 5.1269183*^7, 527.967, 43.4, 13.914, 8.622, 35938.374, 0.2, 
  85.998, 6.8, 6.2, 40.9, "", 12.27, 83.03, 0.916}, 
 {"KOR", "Asia", "South Korea", "2020-07-09", 13338., 45., 53., 288., 1., 
  0.857, 260.156, 0.878, 1.034, 5.617, 0.02, 0.017, 0.86, "", "", "", "", "", 
  "", "", "", 12136., 1.347859*^6, 26.29, 0.237, 10240., 0.2, 0.005, 193.2, 
  "people tested", "", "", "", "", "", "", "", "", "", 53.24, 5.1269183*^7, 
  527.967, 43.4, 13.914, 8.622, 35938.374, 0.2, 85.998, 6.8, 6.2, 40.9, "", 
  12.27, 83.03, 0.916}, {"KOR", "Asia", "South Korea", "2020-07-10", 13373., 
  35., 49., 288., 0., 0.714, 260.839, 0.683, 0.956, 5.617, 0., 0.014, 0.82, 
  "", "", "", "", "", "", "", "", 13504., 1.361363*^6, 26.553, 0.263, 10737., 
  0.209, 0.005, 219.1, "people tested", "", "", "", "", "", "", "", "", "", 
  53.24, 5.1269183*^7, 527.967, 43.4, 13.914, 8.622, 35938.374, 0.2, 85.998, 
  6.8, 6.2, 40.9, "", 12.27, 83.03, 0.916}, {"KOR", "Asia", "South Korea", 
  "2020-07-11", 13417., 44., 46.571, 289., 1., 0.857, 261.697, 0.858, 0.908, 
  5.637, 0.02, 0.017, 0.93, "", "", "", "", "", "", "", "", "", "", "", "", 
  10520., 0.205, 0.004, 225.9, "people tested", "", "", "", "", "", "", "", 
  "", "", 53.24, 5.1269183*^7, 527.967, 43.4, 13.914, 8.622, 35938.374, 0.2, 
  85.998, 6.8, 6.2, 40.9, "", 12.27, 83.03, 0.916}, 
 {"KOR", "Asia", "South Korea", "2020-07-12", 13479., 62., 48.857, 289., 0., 
  0.714, 262.906, 1.209, 0.953, 5.637, 0., 0.014, 1.06, "", "", "", "", "", 
  "", "", "", "", 1.380314*^6, 26.923, "", 10923., 0.213, 0.004, 223.6, 
  "people tested", "", "", "", "", "", "", "", "", "", 53.24, 5.1269183*^7, 
  527.967, 43.4, 13.914, 8.622, 35938.374, 0.2, 85.998, 6.8, 6.2, 40.9, "", 
  12.27, 83.03, 0.916}, {"KOR", "Asia", "South Korea", "2020-07-13", 13512., 
  33., 47.286, 289., 0., 0.571, 263.55, 0.644, 0.922, 5.637, 0., 0.011, 0.97, 
  "", "", "", "", "", "", "", "", 6153., 1.386467*^6, 27.043, 0.12, 10852., 
  0.212, 0.004, 229.5, "people tested", "", "", "", "", "", "", "", "", "", 
  53.24, 5.1269183*^7, 527.967, 43.4, 13.914, 8.622, 35938.374, 0.2, 85.998, 
  6.8, 6.2, 40.9, "", 12.27, 83.03, 0.916}, {"KOR", "Asia", "South Korea", 
  "2020-07-14", 13551., 39., 43.857, 289., 0., 0.571, 264.311, 0.761, 0.855, 
  5.637, 0., 0.011, 0.95, "", "", "", "", "", "", "", "", 9860., 1.396327*^6, 
  27.235, 0.192, 10544., 0.206, 0.004, 240.4, "people tested", "", "", "", 
  "", "", "", "", "", "", 53.24, 5.1269183*^7, 527.967, 43.4, 13.914, 8.622, 
  35938.374, 0.2, 85.998, 6.8, 6.2, 40.9, "", 12.27, 83.03, 0.916}, 
 {"KOR", "Asia", "South Korea", "2020-07-15", 13612., 61., 45.571, 291., 2., 
  0.571, 265.501, 1.19, 0.889, 5.676, 0.039, 0.011, 1.03, "", "", "", "", "", 
  "", "", "", 11692., 1.408019*^6, 27.463, 0.228, 10328., 0.201, 0.004, 
  226.6, "people tested", "", "", "", "", "", "", "", "", "", 53.24, 
  5.1269183*^7, 527.967, 43.4, 13.914, 8.622, 35938.374, 0.2, 85.998, 6.8, 
  6.2, 40.9, "", 12.27, 83.03, 0.916}, {"KOR", "Asia", "South Korea", 
  "2020-07-16", 13672., 60., 47.714, 293., 2., 0.714, 266.671, 1.17, 0.931, 
  5.715, 0.039, 0.014, 1., "", "", "", "", "", "", "", "", 9925., 
  1.417944*^6, 27.657, 0.194, 10012., 0.195, 0.005, 209.8, "people tested", 
  "", "", "", "", "", "", "", "", "", 53.24, 5.1269183*^7, 527.967, 43.4, 
  13.914, 8.622, 35938.374, 0.2, 85.998, 6.8, 6.2, 40.9, "", 12.27, 83.03, 
  0.916}, {"KOR", "Asia", "South Korea", "2020-07-17", 13711., 39., 48.286, 
  294., 1., 0.857, 267.432, 0.761, 0.942, 5.734, 0.02, 0.017, 0.84, "", "", 
  "", "", "", "", "", "", 9963., 1.427907*^6, 27.851, 0.194, 9506., 0.185, 
  0.005, 196.9, "people tested", "", "", "", "", "", "", "", "", "", 53.24, 
  5.1269183*^7, 527.967, 43.4, 13.914, 8.622, 35938.374, 0.2, 85.998, 6.8, 
  6.2, 40.9, "", 12.27, 83.03, 0.916}, {"KOR", "Asia", "South Korea", 
  "2020-07-18", 13745., 34., 46.857, 295., 1., 0.857, 268.095, 0.663, 0.914, 
  5.754, 0.02, 0.017, 0.84, "", "", "", "", "", "", "", "", 9374., 
  1.437281*^6, 28.034, 0.183, 9492., 0.185, 0.005, 202.6, "people tested", 
  "", "", "", "", "", "", "", "", "", 53.24, 5.1269183*^7, 527.967, 43.4, 
  13.914, 8.622, 35938.374, 0.2, 85.998, 6.8, 6.2, 40.9, "", 12.27, 83.03, 
  0.916}, {"KOR", "Asia", "South Korea", "2020-07-19", 13771., 26., 41.714, 
  296., 1., 1., 268.602, 0.507, 0.814, 5.773, 0.02, 0.02, 0.93, "", "", "", 
  "", "", "", "", "", 6065., 1.443346*^6, 28.152, 0.118, 9005., 0.176, 0.005, 
  215.9, "people tested", "", "", "", "", "", "", "", "", "", 53.24, 
  5.1269183*^7, 527.967, 43.4, 13.914, 8.622, 35938.374, 0.2, 85.998, 6.8, 
  6.2, 40.9, "", 12.27, 83.03, 0.916}, {"KOR", "Asia", "South Korea", 
  "2020-07-20", 13816., 45., 43.429, 296., 0., 1., 269.48, 0.878, 0.847, 
  5.773, 0., 0.02, 1.09, "", "", "", "", "", "", "", "", 5545., 1.448891*^6, 
  28.26, 0.108, 8918., 0.174, 0.005, 205.3, "people tested", "", "", "", "", 
  "", "", "", "", "", 53.24, 5.1269183*^7, 527.967, 43.4, 13.914, 8.622, 
  35938.374, 0.2, 85.998, 6.8, 6.2, 40.9, "", 12.27, 83.03, 0.916}, 
 {"KOR", "Asia", "South Korea", "2020-07-21", 13879., 63., 46.857, 297., 1., 
  1.143, 270.708, 1.229, 0.914, 5.793, 0.02, 0.022, 1.18, "", "", "", "", "", 
  "", "", "", 9635., 1.458526*^6, 28.448, 0.188, 8886., 0.173, 0.005, 189.6, 
  "people tested", "", "", "", "", "", "", "", "", "", 53.24, 5.1269183*^7, 
  527.967, 43.4, 13.914, 8.622, 35938.374, 0.2, 85.998, 6.8, 6.2, 40.9, "", 
  12.27, 83.03, 0.916}, {"KOR", "Asia", "South Korea", "2020-07-22", 13938., 
  59., 46.571, 297., 0., 0.857, 271.859, 1.151, 0.908, 5.793, 0., 0.017, 1.2, 
  "", "", "", "", "", "", "", "", 11794., 1.47032*^6, 28.678, 0.23, 8900., 
  0.174, 0.005, 191.1, "people tested", "", "", "", "", "", "", "", "", "", 
  53.24, 5.1269183*^7, 527.967, 43.4, 13.914, 8.622, 35938.374, 0.2, 85.998, 
  6.8, 6.2, 40.9, "", 12.27, 83.03, 0.916}, {"KOR", "Asia", "South Korea", 
  "2020-07-23", 13979., 41., 43.857, 298., 1., 0.714, 272.659, 0.8, 0.855, 
  5.812, 0.02, 0.014, 1.19, "", "", "", "", "", "", "", "", 9116., 
  1.479436*^6, 28.856, 0.178, 8785., 0.171, 0.005, 200.3, "people tested", 
  "", "", "", "", "", "", "", "", "", 53.24, 5.1269183*^7, 527.967, 43.4, 
  13.914, 8.622, 35938.374, 0.2, 85.998, 6.8, 6.2, 40.9, "", 12.27, 83.03, 
  0.916}, {"KOR", "Asia", "South Korea", "2020-07-24", 14092., 113., 54.429, 
  298., 0., 0.571, 274.863, 2.204, 1.062, 5.812, 0., 0.011, 1.34, "", "", "", 
  "", "", "", "", "", 10332., 1.489768*^6, 29.058, 0.202, 8837., 0.172, 
  0.006, 162.4, "people tested", "", "", "", "", "", "", "", "", "", 53.24, 
  5.1269183*^7, 527.967, 43.4, 13.914, 8.622, 35938.374, 0.2, 85.998, 6.8, 
  6.2, 40.9, "", 12.27, 83.03, 0.916}, {"KOR", "Asia", "South Korea", 
  "2020-07-25", 14150., 58., 57.857, 298., 0., 0.429, 275.994, 1.131, 1.128, 
  5.812, 0., 0.008, 1.09, "", "", "", "", "", "", "", "", 9185., 1.498953*^6, 
  29.237, 0.179, 8810., 0.172, 0.007, 152.3, "people tested", "", "", "", "", 
  "", "", "", "", "", 53.24, 5.1269183*^7, 527.967, 43.4, 13.914, 8.622, 
  35938.374, 0.2, 85.998, 6.8, 6.2, 40.9, "", 12.27, 83.03, 0.916}, 
 {"KOR", "Asia", "South Korea", "2020-07-26", 14175., 25., 57.714, 299., 1., 
  0.429, 276.482, 0.488, 1.126, 5.832, 0.02, 0.008, 0.9, "", "", "", "", "", 
  "", "", "", 4759., 1.503712*^6, 29.33, 0.093, 8624., 0.168, 0.007, 149.4, 
  "people tested", "", "", "", "", "", "", "", "", "", 53.24, 5.1269183*^7, 
  527.967, 43.4, 13.914, 8.622, 35938.374, 0.2, 85.998, 6.8, 6.2, 40.9, "", 
  12.27, 83.03, 0.916}, {"KOR", "Asia", "South Korea", "2020-07-27", 14203., 
  28., 55.286, 300., 1., 0.571, 277.028, 0.546, 1.078, 5.851, 0.02, 0.011, 
  0.8, "", "", "", "", "", "", "", "", 4492., 1.508204*^6, 29.417, 0.088, 
  8473., 0.165, 0.007, 153.3, "people tested", "", "", "", "", "", "", "", 
  "", "", 53.24, 5.1269183*^7, 527.967, 43.4, 13.914, 8.622, 35938.374, 0.2, 
  85.998, 6.8, 6.2, 40.9, "", 12.27, 83.03, 0.916}, 
 {"KOR", "Asia", "South Korea", "2020-07-28", 14251., 48., 53.143, 300., 0., 
  0.429, 277.964, 0.936, 1.037, 5.851, 0., 0.008, 0.75, "", "", "", "", "", 
  "", "", "", 9056., 1.51726*^6, 29.594, 0.177, 8391., 0.164, 0.006, 157.9, 
  "people tested", "", "", "", "", "", "", "", "", "", 53.24, 5.1269183*^7, 
  527.967, 43.4, 13.914, 8.622, 35938.374, 0.2, 85.998, 6.8, 6.2, 40.9, "", 
  12.27, 83.03, 0.916}, {"KOR", "Asia", "South Korea", "2020-07-29", 14269., 
  18., 47.286, 300., 0., 0.429, 278.315, 0.351, 0.922, 5.851, 0., 0.008, 
  0.65, "", "", "", "", "", "", "", "", 10721., 1.527981*^6, 29.803, 0.209, 
  8237., 0.161, 0.006, 174.2, "people tested", "", "", "", "", "", "", "", 
  "", "", 53.24, 5.1269183*^7, 527.967, 43.4, 13.914, 8.622, 35938.374, 0.2, 
  85.998, 6.8, 6.2, 40.9, "", 12.27, 83.03, 0.916}, 
 {"KOR", "Asia", "South Korea", "2020-07-30", 14305., 36., 46.571, 301., 1., 
  0.429, 279.018, 0.702, 0.908, 5.871, 0.02, 0.008, 0.69, "", "", "", "", "", 
  "", "", "", 9216., 1.537197*^6, 29.983, 0.18, 8252., 0.161, 0.006, 177.2, 
  "people tested", "", "", "", "", "", "", "", "", "", 53.24, 5.1269183*^7, 
  527.967, 43.4, 13.914, 8.622, 35938.374, 0.2, 85.998, 6.8, 6.2, 40.9, "", 
  12.27, 83.03, 0.916}, {"KOR", "Asia", "South Korea", "2020-07-31", 14336., 
  31., 34.857, 301., 0., 0.429, 279.622, 0.605, 0.68, 5.871, 0., 0.008, 0.64, 
  "", "", "", "", "", "", "", "", 8269., 1.545466*^6, 30.144, 0.161, 7957., 
  0.155, 0.004, 228.3, "people tested", "", "", "", "", "", "", "", "", "", 
  53.24, 5.1269183*^7, 527.967, 43.4, 13.914, 8.622, 35938.374, 0.2, 85.998, 
  6.8, 6.2, 40.9, "", 12.27, 83.03, 0.916}, {"KOR", "Asia", "South Korea", 
  "2020-08-01", 14366., 30., 30.857, 301., 0., 0.429, 280.207, 0.585, 0.602, 
  5.871, 0., 0.008, 0.71, "", "", "", "", "", "", "", "", 8086., 1.553552*^6, 
  30.302, 0.158, 7800., 0.152, 0.004, 252.8, "people tested", "", "", "", "", 
  "", "", "", "", "", 53.24, 5.1269183*^7, 527.967, 43.4, 13.914, 8.622, 
  35938.374, 0.2, 85.998, 6.8, 6.2, 40.9, "", 12.27, 83.03, 0.916}, 
 {"KOR", "Asia", "South Korea", "2020-08-02", 14389., 23., 30.571, 301., 0., 
  0.286, 280.656, 0.449, 0.596, 5.871, 0., 0.006, 0.82, "", "", "", "", "", 
  "", "", "", 4926., 1.558478*^6, 30.398, 0.096, 7824., 0.153, 0.004, 255.9, 
  "people tested", "", "", "", "", "", "", "", "", "", 53.24, 5.1269183*^7, 
  527.967, 43.4, 13.914, 8.622, 35938.374, 0.2, 85.998, 6.8, 6.2, 40.9, "", 
  12.27, 83.03, 0.916}, {"KOR", "Asia", "South Korea", "2020-08-03", 14423., 
  34., 31.429, 301., 0., 0.143, 281.319, 0.663, 0.613, 5.871, 0., 0.003, 0.9, 
  "", "", "", "", "", "", "", "", 3878., 1.562356*^6, 30.474, 0.076, 7736., 
  0.151, 0.004, 246.1, "people tested", "", "", "", "", "", "", "", "", "", 
  53.24, 5.1269183*^7, 527.967, 43.4, 13.914, 8.622, 35938.374, 0.2, 85.998, 
  6.8, 6.2, 40.9, "", 12.27, 83.03, 0.916}, {"KOR", "Asia", "South Korea", 
  "2020-08-04", 14456., 33., 29.286, 302., 1., 0.286, 281.963, 0.644, 0.571, 
  5.89, 0.02, 0.006, 0.9, "", "", "", "", "", "", "", "", 8700., 1.571056*^6, 
  30.643, 0.17, 7685., 0.15, 0.004, 262.4, "people tested", "", "", "", "", 
  "", "", "", "", "", 53.24, 5.1269183*^7, 527.967, 43.4, 13.914, 8.622, 
  35938.374, 0.2, 85.998, 6.8, 6.2, 40.9, "", 12.27, 83.03, 0.916}, 
 {"KOR", "Asia", "South Korea", "2020-08-05", 14499., 43., 32.857, 302., 0., 
  0.286, 282.801, 0.839, 0.641, 5.89, 0., 0.006, 0.94, "", "", "", "", "", 
  "", "", "", 8641., 1.579697*^6, 30.812, 0.169, 7388., 0.144, 0.004, 224.9, 
  "people tested", "", "", "", "", "", "", "", "", "", 53.24, 5.1269183*^7, 
  527.967, 43.4, 13.914, 8.622, 35938.374, 0.2, 85.998, 6.8, 6.2, 40.9, "", 
  12.27, 83.03, 0.916}, {"KOR", "Asia", "South Korea", "2020-08-06", 14519., 
  20., 30.571, 303., 1., 0.286, 283.192, 0.39, 0.596, 5.91, 0.02, 0.006, 
  0.87, "", "", "", "", "", "", "", "", 8759., 1.588456*^6, 30.983, 0.171, 
  7323., 0.143, 0.004, 239.5, "people tested", "", "", "", "", "", "", "", 
  "", "", 53.24, 5.1269183*^7, 527.967, 43.4, 13.914, 8.622, 35938.374, 0.2, 
  85.998, 6.8, 6.2, 40.9, "", 12.27, 83.03, 0.916}, 
 {"KOR", "Asia", "South Korea", "2020-08-07", 14562., 43., 32.286, 304., 1., 
  0.429, 284.03, 0.839, 0.63, 5.929, 0.02, 0.008, 0.94, "", "", "", "", "", 
  "", "", "", 8128., 1.596584*^6, 31.141, 0.159, 7303., 0.142, 0.004, 226.2, 
  "people tested", "", "", "", "", "", "", "", "", "", 53.24, 5.1269183*^7, 
  527.967, 43.4, 13.914, 8.622, 35938.374, 0.2, 85.998, 6.8, 6.2, 40.9, "", 
  12.27, 83.03, 0.916}, {"KOR", "Asia", "South Korea", "2020-08-08", 14598., 
  36., 33.143, 305., 1., 0.571, 284.732, 0.702, 0.646, 5.949, 0.02, 0.011, 
  0.99, "", "", "", "", "", "", "", "", 7825., 1.604409*^6, 31.294, 0.153, 
  7265., 0.142, 0.005, 219.2, "people tested", "", "", "", "", "", "", "", 
  "", "", 53.24, 5.1269183*^7, 527.967, 43.4, 13.914, 8.622, 35938.374, 0.2, 
  85.998, 6.8, 6.2, 40.9, "", 12.27, 83.03, 0.916}, 
 {"KOR", "Asia", "South Korea", "2020-08-09", 14626., 28., 33.857, 305., 0., 
  0.571, 285.279, 0.546, 0.66, 5.949, 0., 0.011, 1.15, "", "", "", "", "", 
  "", "", "", 3438., 1.607847*^6, 31.361, 0.067, 7053., 0.138, 0.005, 208.3, 
  "people tested", "", "", "", "", "", "", "", "", "", 53.24, 5.1269183*^7, 
  527.967, 43.4, 13.914, 8.622, 35938.374, 0.2, 85.998, 6.8, 6.2, 40.9, "", 
  12.27, 83.03, 0.916}, {"KOR", "Asia", "South Korea", "2020-08-10", 14660., 
  34., 33.857, 305., 0., 0.571, 285.942, 0.663, 0.66, 5.949, 0., 0.011, 1.31, 
  "", "", "", "", "", "", "", "", 4060., 1.611907*^6, 31.44, 0.079, 7079., 
  0.138, 0.005, 209.1, "people tested", "", "", "", "", "", "", "", "", "", 
  53.24, 5.1269183*^7, 527.967, 43.4, 13.914, 8.622, 35938.374, 0.2, 85.998, 
  6.8, 6.2, 40.9, "", 12.27, 83.03, 0.916}, {"KOR", "Asia", "South Korea", 
  "2020-08-11", 14714., 54., 36.857, 305., 0., 0.429, 286.995, 1.053, 0.719, 
  5.949, 0., 0.008, 1.56, "", "", "", "", "", "", "", "", 8448., 1.620355*^6, 
  31.605, 0.165, 7043., 0.137, 0.005, 191.1, "people tested", "", "", "", "", 
  "", "", "", "", "", 53.24, 5.1269183*^7, 527.967, 43.4, 13.914, 8.622, 
  35938.374, 0.2, 85.998, 6.8, 6.2, 40.9, "", 12.27, 83.03, 0.916}, 
 {"KOR", "Asia", "South Korea", "2020-08-12", 14770., 56., 38.714, 305., 0., 
  0.429, 288.087, 1.092, 0.755, 5.949, 0., 0.008, 1.88, "", "", "", "", "", 
  "", "", "", 8922., 1.629277*^6, 31.779, 0.174, 7083., 0.138, 0.005, 183., 
  "people tested", "", "", "", "", "", "", "", "", "", 53.24, 5.1269183*^7, 
  527.967, 43.4, 13.914, 8.622, 35938.374, 0.2, 85.998, 6.8, 6.2, 40.9, "", 
  12.27, 83.03, 0.916}, {"KOR", "Asia", "South Korea", "2020-08-13", 14873., 
  103., 50.571, 305., 0., 0.286, 290.096, 2.009, 0.986, 5.949, 0., 0.006, 
  2.38, "", "", "", "", "", "", "", "", 7823., 1.6371*^6, 31.931, 0.153, 
  6949., 0.136, 0.007, 137.4, "people tested", "", "", "", "", "", "", "", 
  "", "", 53.24, 5.1269183*^7, 527.967, 43.4, 13.914, 8.622, 35938.374, 0.2, 
  85.998, 6.8, 6.2, 40.9, "", 12.27, 83.03, 0.916}, 
 {"KOR", "Asia", "South Korea", "2020-08-14", 15039., 166., 68.143, 305., 0., 
  0.143, 293.334, 3.238, 1.329, 5.949, 0., 0.003, 2.8, "", "", "", "", "", 
  "", "", "", 7852., 1.644952*^6, 32.085, 0.153, 6910., 0.135, 0.01, 101.4, 
  "people tested", "", "", "", "", "", "", "", "", "", 53.24, 5.1269183*^7, 
  527.967, 43.4, 13.914, 8.622, 35938.374, 0.2, 85.998, 6.8, 6.2, 40.9, "", 
  12.27, 83.03, 0.916}, {"KOR", "Asia", "South Korea", "2020-08-15", 15318., 
  279., 102.857, 305., 0., 0., 298.776, 5.442, 2.006, 5.949, 0., 0., 2.98, 
  "", "", "", "", "", "", "", "", 8726., 1.653678*^6, 32.255, 0.17, 7038., 
  0.137, 0.015, 68.4, "people tested", "", "", "", "", "", "", "", "", "", 
  53.24, 5.1269183*^7, 527.967, 43.4, 13.914, 8.622, 35938.374, 0.2, 85.998, 
  6.8, 6.2, 40.9, "", 12.27, 83.03, 0.916}, {"KOR", "Asia", "South Korea", 
  "2020-08-16", 15515., 197., 127., 305., 0., 0., 302.618, 3.842, 2.477, 
  5.949, 0., 0., 2.65, "", "", "", "", "", "", "", "", 6104., 1.659782*^6, 
  32.374, 0.119, 7419., 0.145, 0.017, 58.4, "people tested", "", "", "", "", 
  "", "", "", "", "", 53.24, 5.1269183*^7, 527.967, 43.4, 13.914, 8.622, 
  35938.374, 0.2, 85.998, 6.8, 6.2, 40.9, "", 12.27, 83.03, 0.916}, 
 {"KOR", "Asia", "South Korea", "2020-08-17", 15761., 246., 157.286, 306., 
  1., 0.143, 307.417, 4.798, 3.068, 5.968, 0.02, 0.003, 2.41, "", "", "", "", 
  "", "", "", "", 5724., 1.665506*^6, 32.486, 0.112, 7657., 0.149, 0.021, 
  48.7, "people tested", "", "", "", "", "", "", "", "", "", 53.24, 
  5.1269183*^7, 527.967, 43.4, 13.914, 8.622, 35938.374, 0.2, 85.998, 6.8, 
  6.2, 40.9, "", 12.27, 83.03, 0.916}, {"KOR", "Asia", "South Korea", 
  "2020-08-18", 16058., 297., 192., 306., 0., 0.143, 313.21, 5.793, 3.745, 
  5.968, 0., 0.003, 2.19, "", "", "", "", "", "", "", "", 6317., 1.671823*^6, 
  32.609, 0.123, 7353., 0.143, 0.026, 38.3, "people tested", "", "", "", "", 
  "", "", "", "", "", 53.24, 5.1269183*^7, 527.967, 43.4, 13.914, 8.622, 
  35938.374, 0.2, 85.998, 6.8, 6.2, 40.9, "", 12.27, 83.03, 0.916}, 
 {"KOR", "Asia", "South Korea", "2020-08-19", 16346., 288., 225.143, 307., 
  1., 0.286, 318.827, 5.617, 4.391, 5.988, 0.02, 0.006, 1.98, "", "", "", "", 
  "", "", "", "", 12219., 1.684042*^6, 32.847, 0.238, 7824., 0.153, 0.029, 
  34.8, "people tested", "", "", "", "", "", "", "", "", "", 53.24, 
  5.1269183*^7, 527.967, 43.4, 13.914, 8.622, 35938.374, 0.2, 85.998, 6.8, 
  6.2, 40.9, "", 12.27, 83.03, 0.916}, {"KOR", "Asia", "South Korea", 
  "2020-08-20", 16670., 324., 256.714, 309., 2., 0.571, 325.147, 6.32, 5.007, 
  6.027, 0.039, 0.011, 1.83, "", "", "", "", "", "", "", "", 15043., 
  1.699085*^6, 33.14, 0.293, 8855., 0.173, 0.029, 34.5, "people tested", "", 
  "", "", "", "", "", "", "", "", 53.24, 5.1269183*^7, 527.967, 43.4, 13.914, 
  8.622, 35938.374, 0.2, 85.998, 6.8, 6.2, 40.9, "", 12.27, 83.03, 0.916}, 
 {"KOR", "Asia", "South Korea", "2020-08-21", 17002., 332., 280.429, 309., 
  0., 0.571, 331.622, 6.476, 5.47, 6.027, 0., 0.011, 1.69, "", "", "", "", 
  "", "", "", "", 16993., 1.716078*^6, 33.472, 0.331, 10161., 0.198, 0.028, 
  36.2, "people tested", "", "", "", "", "", "", "", "", "", 53.24, 
  5.1269183*^7, 527.967, 43.4, 13.914, 8.622, 35938.374, 0.2, 85.998, 6.8, 
  6.2, 40.9, "", 12.27, 83.03, 0.916}, {"KOR", "Asia", "South Korea", 
  "2020-08-22", 17399., 397., 297.286, 309., 0., 0.571, 339.366, 7.743, 
  5.799, 6.027, 0., 0.011, 1.59, "", "", "", "", "", "", "", "", 17295., 
  1.733373*^6, 33.809, 0.337, 11385., 0.222, 0.026, 38.3, "people tested", 
  "", "", "", "", "", "", "", "", "", 53.24, 5.1269183*^7, 527.967, 43.4, 
  13.914, 8.622, 35938.374, 0.2, 85.998, 6.8, 6.2, 40.9, "", 12.27, 83.03, 
  0.916}, {"KOR", "Asia", "South Korea", "2020-08-23", 17665., 266., 307.143, 
  309., 0., 0.571, 344.554, 5.188, 5.991, 6.027, 0., 0.011, 1.48, "", "", "", 
  "", "", "", "", "", 10249., 1.743622*^6, 34.009, 0.2, 11977., 0.234, 0.026, 
  39., "people tested", "", "", "", "", "", "", "", "", "", 53.24, 
  5.1269183*^7, 527.967, 43.4, 13.914, 8.622, 35938.374, 0.2, 85.998, 6.8, 
  6.2, 40.9, "", 12.27, 83.03, 0.916}, {"KOR", "Asia", "South Korea", 
  "2020-08-24", 17945., 280., 312., 310., 1., 0.571, 350.015, 5.461, 6.086, 
  6.047, 0.02, 0.011, 1.39, "", "", "", "", "", "", "", "", 12805., 
  1.756427*^6, 34.259, 0.25, 12989., 0.253, 0.024, 41.6, "people tested", "", 
  "", "", "", "", "", "", "", "", 53.24, 5.1269183*^7, 527.967, 43.4, 13.914, 
  8.622, 35938.374, 0.2, 85.998, 6.8, 6.2, 40.9, "", 12.27, 83.03, 0.916}, 
 {"KOR", "Asia", "South Korea", "2020-08-25", 18265., 320., 315.286, 312., 
  2., 0.857, 356.257, 6.242, 6.15, 6.086, 0.039, 0.017, 1.34, "", "", "", "", 
  "", "", "", "", 19048., 1.775475*^6, 34.63, 0.372, 14807., 0.289, 0.021, 
  47., "people tested", "", "", "", "", "", "", "", "", "", 53.24, 
  5.1269183*^7, 527.967, 43.4, 13.914, 8.622, 35938.374, 0.2, 85.998, 6.8, 
  6.2, 40.9, "", 12.27, 83.03, 0.916}, {"KOR", "Asia", "South Korea", 
  "2020-08-26", 18706., 441., 337.143, 313., 1., 0.857, 364.859, 8.602, 
  6.576, 6.105, 0.02, 0.017, 1.36, "", "", "", "", "", "", "", "", 21236., 
  1.796711*^6, 35.045, 0.414, 16096., 0.314, 0.021, 47.7, "people tested", 
  "", "", "", "", "", "", "", "", "", 53.24, 5.1269183*^7, 527.967, 43.4, 
  13.914, 8.622, 35938.374, 0.2, 85.998, 6.8, 6.2, 40.9, "", 12.27, 83.03, 
  0.916}, {"KOR", "Asia", "South Korea", "2020-08-27", 19077., 371., 343.857, 
  316., 3., 1., 372.095, 7.236, 6.707, 6.164, 0.059, 0.02, 1.23, "", "", "", 
  "", "", "", "", "", 20827., 1.817538*^6, 35.451, 0.406, 16922., 0.33, 0.02, 
  49.2, "people tested", "", "", "", "", "", "", "", "", "", 53.24, 
  5.1269183*^7, 527.967, 43.4, 13.914, 8.622, 35938.374, 0.2, 85.998, 6.8, 
  6.2, 40.9, "", 12.27, 83.03, 0.916}, {"KOR", "Asia", "South Korea", 
  "2020-08-28", 19400., 323., 342.571, 321., 5., 1.714, 378.395, 6.3, 6.682, 
  6.261, 0.098, 0.033, 1.09, "", "", "", "", "", "", "", "", 19468., 
  1.837006*^6, 35.831, 0.38, 17275., 0.337, 0.02, 50.4, "people tested", "", 
  "", "", "", "", "", "", "", "", 53.24, 5.1269183*^7, 527.967, 43.4, 13.914, 
  8.622, 35938.374, 0.2, 85.998, 6.8, 6.2, 40.9, "", 12.27, 83.03, 0.916}, 
 {"KOR", "Asia", "South Korea", "2020-08-29", 19699., 299., 328.571, 323., 
  2., 2., 384.227, 5.832, 6.409, 6.3, 0.039, 0.039, 0.99, "", "", "", "", "", 
  "", "", "", 18277., 1.855283*^6, 36.187, 0.356, 17416., 0.34, 0.019, 53., 
  "people tested", "", "", "", "", "", "", "", "", "", 53.24, 5.1269183*^7, 
  527.967, 43.4, 13.914, 8.622, 35938.374, 0.2, 85.998, 6.8, 6.2, 40.9, "", 
  12.27, 83.03, 0.916}, {"KOR", "Asia", "South Korea", "2020-08-30", 19947., 
  248., 326., 324., 1., 2.143, 389.064, 4.837, 6.359, 6.32, 0.02, 0.042, 
  0.98, "", "", "", "", "", "", "", "", 10866., 1.866149*^6, 36.399, 0.212, 
  17504., 0.341, 0.019, 53.7, "people tested", "", "", "", "", "", "", "", 
  "", "", 53.24, 5.1269183*^7, 527.967, 43.4, 13.914, 8.622, 35938.374, 0.2, 
  85.998, 6.8, 6.2, 40.9, "", 12.27, 83.03, 0.916}, 
 {"KOR", "Asia", "South Korea", "2020-08-31", 20182., 235., 319.571, 324., 
  0., 2., 393.648, 4.584, 6.233, 6.32, 0., 0.039, 0.92, "", "", "", "", "", 
  "", "", "", 13664., 1.879813*^6, 36.666, 0.267, 17627., 0.344, 0.018, 55.2, 
  "people tested", "", "", "", "", "", "", "", "", "", 53.24, 5.1269183*^7, 
  527.967, 43.4, 13.914, 8.622, 35938.374, 0.2, 85.998, 6.8, 6.2, 40.9, "", 
  12.27, 83.03, 0.916}, {"KOR", "Asia", "South Korea", "2020-09-01", 20449., 
  267., 312., 326., 2., 2., 398.856, 5.208, 6.086, 6.359, 0.039, 0.039, 0.83, 
  "", "", "", "", "", "", "", "", 22524., 1.902337*^6, 37.105, 0.439, 18123., 
  0.353, 0.017, 58.1, "people tested", "", "", "", "", "", "", "", "", "", 
  53.24, 5.1269183*^7, 527.967, 43.4, 13.914, 8.622, 35938.374, 0.2, 85.998, 
  6.8, 6.2, 40.9, "", 12.27, 83.03, 0.916}, {"KOR", "Asia", "South Korea", 
  "2020-09-02", 20644., 195., 276.857, 329., 3., 2.286, 402.659, 3.803, 5.4, 
  6.417, 0.059, 0.045, 0.73, "", "", "", "", "", "", "", "", 21210., 
  1.923547*^6, 37.519, 0.414, 18119., 0.353, 0.015, 65.4, "people tested", 
  "", "", "", "", "", "", "", "", "", 50.46, 5.1269183*^7, 527.967, 43.4, 
  13.914, 8.622, 35938.374, 0.2, 85.998, 6.8, 6.2, 40.9, "", 12.27, 83.03, 
  0.916}, {"KOR", "Asia", "South Korea", "2020-09-03", 20842., 198., 252.143, 
  331., 2., 2.143, 406.521, 3.862, 4.918, 6.456, 0.039, 0.042, 0.68, "", "", 
  "", "", "", "", "", "", 21481., 1.945028*^6, 37.938, 0.419, 18213., 0.355, 
  0.014, 72.2, "people tested", "", "", "", "", "", "", "", "", "", 50.46, 
  5.1269183*^7, 527.967, 43.4, 13.914, 8.622, 35938.374, 0.2, 85.998, 6.8, 
  6.2, 40.9, "", 12.27, 83.03, 0.916}, {"KOR", "Asia", "South Korea", 
  "2020-09-04", 21010., 168., 230., 333., 2., 1.714, 409.798, 3.277, 4.486, 
  6.495, 0.039, 0.033, 0.65, "", "", "", "", "", "", "", "", "", "", "", "", 
  18285., 0.357, 0.013, 79.5, "people tested", "", "", "", "", "", "", "", 
  "", "", 50.46, 5.1269183*^7, 527.967, 43.4, 13.914, 8.622, 35938.374, 0.2, 
  85.998, 6.8, 6.2, 40.9, "", 12.27, 83.03, 0.916}, 
 {"KOR", "Asia", "South Korea", "2020-09-05", 21177., 167., 211.143, 334., 
  1., 1.571, 413.055, 3.257, 4.118, 6.515, 0.02, 0.031, 0.66, "", "", "", "", 
  "", "", "", "", "", 1.984968*^6, 38.717, "", 18526., 0.361, 0.011, 87.7, 
  "people tested", "", "", "", "", "", "", "", "", "", 50.46, 5.1269183*^7, 
  527.967, 43.4, 13.914, 8.622, 35938.374, 0.2, 85.998, 6.8, 6.2, 40.9, "", 
  12.27, 83.03, 0.916}, {"KOR", "Asia", "South Korea", "2020-09-06", 21296., 
  119., 192.714, 336., 2., 1.714, 415.376, 2.321, 3.759, 6.554, 0.039, 0.033, 
  0.69, "", "", "", "", "", "", "", "", 11346., 1.996314*^6, 38.938, 0.221, 
  18595., 0.363, 0.01, 96.5, "people tested", "", "", "", "", "", "", "", "", 
  "", 50.46, 5.1269183*^7, 527.967, 43.4, 13.914, 8.622, 35938.374, 0.2, 
  85.998, 6.8, 6.2, 40.9, "", 12.27, 83.03, 0.916}, 
 {"KOR", "Asia", "South Korea", "2020-09-07", 21432., 136., 178.571, 341., 
  5., 2.429, 418.029, 2.653, 3.483, 6.651, 0.098, 0.047, 0.72, "", "", "", 
  "", "", "", "", "", 7874., 2.004188*^6, 39.091, 0.154, 17768., 0.347, 0.01, 
  99.5, "people tested", "", "", "", "", "", "", "", "", "", 50.46, 
  5.1269183*^7, 527.967, 43.4, 13.914, 8.622, 35938.374, 0.2, 85.998, 6.8, 
  6.2, 40.9, "", 12.27, 83.03, 0.916}, {"KOR", "Asia", "South Korea", 
  "2020-09-08", 21588., 156., 162.714, 344., 3., 2.571, 421.072, 3.043, 
  3.174, 6.71, 0.059, 0.05, 0.71, "", "", "", "", "", "", "", "", 18520., 
  2.022708*^6, 39.453, 0.361, 17196., 0.335, 0.009, 105.7, "people tested", 
  "", "", "", "", "", "", "", "", "", 50.46, 5.1269183*^7, 527.967, 43.4, 
  13.914, 8.622, 35938.374, 0.2, 85.998, 6.8, 6.2, 40.9, "", 12.27, 83.03, 
  0.916}, {"KOR", "Asia", "South Korea", "2020-09-09", 21743., 155., 157., 
  346., 2., 2.429, 424.095, 3.023, 3.062, 6.749, 0.039, 0.047, 0.71, "", "", 
  "", "", "", "", "", "", 22993., 2.045701*^6, 39.901, 0.448, 17451., 0.34, 
  0.009, 111.2, "people tested", "", "", "", "", "", "", "", "", "", 50.46, 
  5.1269183*^7, 527.967, 43.4, 13.914, 8.622, 35938.374, 0.2, 85.998, 6.8, 
  6.2, 40.9, "", 12.27, 83.03, 0.916}, {"KOR", "Asia", "South Korea", 
  "2020-09-10", 21919., 176., 153.857, 350., 4., 2.714, 427.528, 3.433, 
  3.001, 6.827, 0.078, 0.053, 0.74, "", "", "", "", "", "", "", "", 20872., 
  2.066573*^6, 40.308, 0.407, 17364., 0.339, 0.009, 112.9, "people tested", 
  "", "", "", "", "", "", "", "", "", 50.46, 5.1269183*^7, 527.967, 43.4, 
  13.914, 8.622, 35938.374, 0.2, 85.998, 6.8, 6.2, 40.9, "", 12.27, 83.03, 
  0.916}, {"KOR", "Asia", "South Korea", "2020-09-11", 22055., 136., 149.286, 
  355., 5., 3.143, 430.18, 2.653, 2.912, 6.924, 0.098, 0.061, 0.72, "", "", 
  "", "", "", "", "", "", 23215., 2.089788*^6, 40.761, 0.453, 17827., 0.348, 
  0.008, 119.4, "people tested", "", "", "", "", "", "", "", "", "", 50.46, 
  5.1269183*^7, 527.967, 43.4, 13.914, 8.622, 35938.374, 0.2, 85.998, 6.8, 
  6.2, 40.9, "", 12.27, 83.03, 0.916}, {"KOR", "Asia", "South Korea", 
  "2020-09-12", 22176., 121., 142.714, 358., 3., 3.429, 432.541, 2.36, 2.784, 
  6.983, 0.059, 0.067, 0.71, "", "", "", "", "", "", "", "", 17843., 
  2.107631*^6, 41.109, 0.348, 17523., 0.342, 0.008, 122.8, "people tested", 
  "", "", "", "", "", "", "", "", "", 50.46, 5.1269183*^7, 527.967, 43.4, 
  13.914, 8.622, 35938.374, 0.2, 85.998, 6.8, 6.2, 40.9, "", 12.27, 83.03, 
  0.916}, {"KOR", "Asia", "South Korea", "2020-09-13", 22285., 109., 141.286, 
  363., 5., 3.857, 434.667, 2.126, 2.756, 7.08, 0.098, 0.075, 0.74, "", "", 
  "", "", "", "", "", "", 7934., 2.115565*^6, 41.264, 0.155, 17036., 0.332, 
  0.008, 120.6, "people tested", "", "", "", "", "", "", "", "", "", 50.46, 
  5.1269183*^7, 527.967, 43.4, 13.914, 8.622, 35938.374, 0.2, 85.998, 6.8, 
  6.2, 40.9, "", 12.27, 83.03, 0.916}, {"KOR", "Asia", "South Korea", 
  "2020-09-14", 22391., 106., 137., 367., 4., 3.714, 436.734, 2.068, 2.672, 
  7.158, 0.078, 0.072, 0.76, "", "", "", "", "", "", "", "", 7961., 
  2.123526*^6, 41.419, 0.155, 17048., 0.333, 0.008, 124.4, "people tested", 
  "", "", "", "", "", "", "", "", "", 50.46, 5.1269183*^7, 527.967, 43.4, 
  13.914, 8.622, 35938.374, 0.2, 85.998, 6.8, 6.2, 40.9, "", 12.27, 83.03, 
  0.916}, {"KOR", "Asia", "South Korea", "2020-09-15", 22504., 113., 130.857, 
  367., 0., 3.286, 438.938, 2.204, 2.552, 7.158, 0., 0.064, 0.74, "", "", "", 
  "", "", "", "", "", 13742., 2.137268*^6, 41.687, 0.268, 16366., 0.319, 
  0.008, 125.1, "people tested", "", "", "", "", "", "", "", "", "", 50.46, 
  5.1269183*^7, 527.967, 43.4, 13.914, 8.622, 35938.374, 0.2, 85.998, 6.8, 
  6.2, 40.9, "", 12.27, 83.03, 0.916}, {"KOR", "Asia", "South Korea", 
  "2020-09-16", 22657., 153., 130.571, 372., 5., 3.714, 441.922, 2.984, 
  2.547, 7.256, 0.098, 0.072, 0.78, "", "", "", "", "", "", "", "", 15722., 
  2.15299*^6, 41.994, 0.307, 15327., 0.299, 0.009, 117.4, "people tested", 
  "", "", "", "", "", "", "", "", "", 50.46, 5.1269183*^7, 527.967, 43.4, 
  13.914, 8.622, 35938.374, 0.2, 85.998, 6.8, 6.2, 40.9, "", 12.27, 83.03, 
  0.916}, {"KOR", "Asia", "South Korea", "2020-09-17", 22783., 126., 123.429, 
  377., 5., 3.857, 444.38, 2.458, 2.407, 7.353, 0.098, 0.075, 0.75, "", "", 
  "", "", "", "", "", "", 13394., 2.166384*^6, 42.255, 0.261, 14259., 0.278, 
  0.009, 115.5, "people tested", "", "", "", "", "", "", "", "", "", 50.46, 
  5.1269183*^7, 527.967, 43.4, 13.914, 8.622, 35938.374, 0.2, 85.998, 6.8, 
  6.2, 40.9, "", 12.27, 83.03, 0.916}, {"KOR", "Asia", "South Korea", 
  "2020-09-18", 22893., 110., 119.714, 378., 1., 3.286, 446.526, 2.146, 
  2.335, 7.373, 0.02, 0.064, 0.72, "", "", "", "", "", "", "", "", 14578., 
  2.180962*^6, 42.539, 0.284, 13025., 0.254, 0.009, 108.8, "people tested", 
  "", "", "", "", "", "", "", "", "", 50.46, 5.1269183*^7, 527.967, 43.4, 
  13.914, 8.622, 35938.374, 0.2, 85.998, 6.8, 6.2, 40.9, "", 12.27, 83.03, 
  0.916}, {"KOR", "Asia", "South Korea", "2020-09-19", 22975., 82., 114.143, 
  383., 5., 3.571, 448.125, 1.599, 2.226, 7.47, 0.098, 0.07, 0.68, "", "", 
  "", "", "", "", "", "", 13495., 2.194457*^6, 42.803, 0.263, 12404., 0.242, 
  0.009, 108.7, "people tested", "", "", "", "", "", "", "", "", "", 50.46, 
  5.1269183*^7, 527.967, 43.4, 13.914, 8.622, 35938.374, 0.2, 85.998, 6.8, 
  6.2, 40.9, "", 12.27, 83.03, 0.916}, {"KOR", "Asia", "South Korea", 
  "2020-09-20", 23045., 70., 108.571, 385., 2., 3.143, 449.49, 1.365, 2.118, 
  7.509, 0.039, 0.061, 0.69, "", "", "", "", "", "", "", "", 7970., 
  2.202427*^6, 42.958, 0.155, 12409., 0.242, 0.009, 114.3, "people tested", 
  "", "", "", "", "", "", "", "", "", 50.46, 5.1269183*^7, 527.967, 43.4, 
  13.914, 8.622, 35938.374, 0.2, 85.998, 6.8, 6.2, 40.9, "", 12.27, 83.03, 
  0.916}, {"KOR", "Asia", "South Korea", "2020-09-21", 23106., 61., 102.143, 
  388., 3., 3., 450.68, 1.19, 1.992, 7.568, 0.059, 0.059, 0.73, "", "", "", 
  "", "", "", "", "", 6626., 2.209053*^6, 43.087, 0.129, 12218., 0.238, 
  0.008, 119.6, "people tested", "", "", "", "", "", "", "", "", "", 48.61, 
  5.1269183*^7, 527.967, 43.4, 13.914, 8.622, 35938.374, 0.2, 85.998, 6.8, 
  6.2, 40.9, "", 12.27, 83.03, 0.916}, {"KOR", "Asia", "South Korea", 
  "2020-09-22", 23216., 110., 101.714, 388., 0., 3., 452.826, 2.146, 1.984, 
  7.568, 0., 0.059, 0.79, "", "", "", "", "", "", "", "", 12837., 2.22189*^6, 
  43.338, 0.25, 12089., 0.236, 0.008, 118.9, "people tested", "", "", "", "", 
  "", "", "", "", "", 48.61, 5.1269183*^7, 527.967, 43.4, 13.914, 8.622, 
  35938.374, 0.2, 85.998, 6.8, 6.2, 40.9, "", 12.27, 83.03, 0.916}, 
 {"KOR", "Asia", "South Korea", "2020-09-23", 23341., 125., 97.714, 393., 5., 
  3., 455.264, 2.438, 1.906, 7.665, 0.098, 0.059, 0.84, "", "", "", "", "", 
  "", "", "", 14482., 2.236372*^6, 43.62, 0.282, 11912., 0.232, 0.008, 121.9, 
  "people tested", "", "", "", "", "", "", "", "", "", 48.61, 5.1269183*^7, 
  527.967, 43.4, 13.914, 8.622, 35938.374, 0.2, 85.998, 6.8, 6.2, 40.9, "", 
  12.27, 83.03, 0.916}, {"KOR", "Asia", "South Korea", "2020-09-24", 23455., 
  114., 96., 395., 2., 2.571, 457.487, 2.224, 1.872, 7.704, 0.039, 0.05, 
  0.82, "", "", "", "", "", "", "", "", 11845., 2.248217*^6, 43.851, 0.231, 
  11690., 0.228, 0.008, 121.8, "people tested", "", "", "", "", "", "", "", 
  "", "", 48.61, 5.1269183*^7, 527.967, 43.4, 13.914, 8.622, 35938.374, 0.2, 
  85.998, 6.8, 6.2, 40.9, "", 12.27, 83.03, 0.916}, 
 {"KOR", "Asia", "South Korea", "2020-09-25", 23516., 61., 89., 399., 4., 3., 
  458.677, 1.19, 1.736, 7.782, 0.078, 0.059, 0.74, "", "", "", "", "", "", 
  "", "", 12484., 2.260701*^6, 44.095, 0.243, 11391., 0.222, 0.008, 128., 
  "people tested", "", "", "", "", "", "", "", "", "", 48.61, 5.1269183*^7, 
  527.967, 43.4, 13.914, 8.622, 35938.374, 0.2, 85.998, 6.8, 6.2, 40.9, "", 
  12.27, 83.03, 0.916}, {"KOR", "Asia", "South Korea", "2020-09-26", 23611., 
  95., 90.857, 401., 2., 2.571, 460.53, 1.853, 1.772, 7.821, 0.039, 0.05, 
  0.76, "", "", "", "", "", "", "", "", 11136., 2.271837*^6, 44.312, 0.217, 
  11054., 0.216, 0.008, 121.7, "people tested", "", "", "", "", "", "", "", 
  "", "", 48.61, 5.1269183*^7, 527.967, 43.4, 13.914, 8.622, 35938.374, 0.2, 
  85.998, 6.8, 6.2, 40.9, "", 12.27, 83.03, 0.916}, 
 {"KOR", "Asia", "South Korea", "2020-09-27", 23661., 50., 88., 406., 5., 3., 
  461.505, 0.975, 1.716, 7.919, 0.098, 0.059, 0.71, "", "", "", "", "", "", 
  "", "", 5802., 2.277639*^6, 44.425, 0.113, 10745., 0.21, 0.008, 122.1, 
  "people tested", "", "", "", "", "", "", "", "", "", 48.61, 5.1269183*^7, 
  527.967, 43.4, 13.914, 8.622, 35938.374, 0.2, 85.998, 6.8, 6.2, 40.9, "", 
  12.27, 83.03, 0.916}, {"KOR", "Asia", "South Korea", "2020-09-28", 23699., 
  38., 84.714, 407., 1., 2.714, 462.246, 0.741, 1.652, 7.938, 0.02, 0.053, 
  0.73, "", "", "", "", "", "", "", "", 5077., 2.282716*^6, 44.524, 0.099, 
  10523., 0.205, 0.008, 124.2, "people tested", "", "", "", "", "", "", "", 
  "", "", 60.19, 5.1269183*^7, 527.967, 43.4, 13.914, 8.622, 35938.374, 0.2, 
  85.998, 6.8, 6.2, 40.9, "", 12.27, 83.03, 0.916}, 
 {"KOR", "Asia", "South Korea", "2020-09-29", 23812., 113., 85.143, 413., 6., 
  3.571, 464.451, 2.204, 1.661, 8.056, 0.117, 0.07, 0.82, "", "", "", "", "", 
  "", "", "", 10272., 2.292988*^6, 44.724, 0.2, 10157., 0.198, 0.008, 119.3, 
  "people tested", "", "", "", "", "", "", "", "", "", 60.19, 5.1269183*^7, 
  527.967, 43.4, 13.914, 8.622, 35938.374, 0.2, 85.998, 6.8, 6.2, 40.9, "", 
  12.27, 83.03, 0.916}, {"KOR", "Asia", "South Korea", "2020-09-30", 23889., 
  77., 78.286, 415., 2., 3.143, 465.952, 1.502, 1.527, 8.095, 0.039, 0.061, 
  0.79, "", "", "", "", "", "", "", "", 9415., 2.302403*^6, 44.908, 0.184, 
  9433., 0.184, 0.008, 120.5, "people tested", "", "", "", "", "", "", "", 
  "", "", 60.19, 5.1269183*^7, 527.967, 43.4, 13.914, 8.622, 35938.374, 0.2, 
  85.998, 6.8, 6.2, 40.9, "", 12.27, 83.03, 0.916}, 
 {"KOR", "Asia", "South Korea", "2020-10-01", 23952., 63., 71., 416., 1., 3., 
  467.181, 1.229, 1.385, 8.114, 0.02, 0.059, 0.78, "", "", "", "", "", "", 
  "", "", 6003., 2.308406*^6, 45.025, 0.117, 8598., 0.168, 0.008, 121.1, 
  "people tested", "", "", "", "", "", "", "", "", "", 60.19, 5.1269183*^7, 
  527.967, 43.4, 13.914, 8.622, 35938.374, 0.2, 85.998, 6.8, 6.2, 40.9, "", 
  12.27, 83.03, 0.916}, {"KOR", "Asia", "South Korea", "2020-10-02", 24027., 
  75., 73., 420., 4., 3., 468.644, 1.463, 1.424, 8.192, 0.078, 0.059, 0.83, 
  "", "", "", "", "", "", "", "", 5376., 2.313782*^6, 45.13, 0.105, 7583., 
  0.148, 0.01, 103.9, "people tested", "", "", "", "", "", "", "", "", "", 
  60.19, 5.1269183*^7, 527.967, 43.4, 13.914, 8.622, 35938.374, 0.2, 85.998, 
  6.8, 6.2, 40.9, "", 12.27, 83.03, 0.916}, {"KOR", "Asia", "South Korea", 
  "2020-10-03", 24091., 64., 68.571, 421., 1., 2.857, 469.892, 1.248, 1.337, 
  8.212, 0.02, 0.056, 0.87, "", "", "", "", "", "", "", "", 4790., 
  2.318572*^6, 45.224, 0.093, 6676., 0.13, 0.01, 97.4, "people tested", "", 
  "", "", "", "", "", "", "", "", 62.96, 5.1269183*^7, 527.967, 43.4, 13.914, 
  8.622, 35938.374, 0.2, 85.998, 6.8, 6.2, 40.9, "", 12.27, 83.03, 0.916}, 
 {"KOR", "Asia", "South Korea", "2020-10-04", 24164., 73., 71.857, 422., 1., 
  2.286, 471.316, 1.424, 1.402, 8.231, 0.02, 0.045, 0.94, "", "", "", "", "", 
  "", "", "", 5657., 2.324229*^6, 45.334, 0.11, 6656., 0.13, 0.011, 92.6, 
  "people tested", "", "", "", "", "", "", "", "", "", 60.19, 5.1269183*^7, 
  527.967, 43.4, 13.914, 8.622, 35938.374, 0.2, 85.998, 6.8, 6.2, 40.9, "", 
  12.27, 83.03, 0.916}, {"KOR", "Asia", "South Korea", "2020-10-05", 24239., 
  75., 77.143, 422., 0., 2.143, 472.779, 1.463, 1.505, 8.231, 0., 0.042, 
  1.01, "", "", "", "", "", "", "", "", 5702., 2.329931*^6, 45.445, 0.111, 
  6745., 0.132, 0.011, 87.4, "people tested", "", "", "", "", "", "", "", "", 
  "", 65.74, 5.1269183*^7, 527.967, 43.4, 13.914, 8.622, 35938.374, 0.2, 
  85.998, 6.8, 6.2, 40.9, "", 12.27, 83.03, 0.916}, 
 {"KOR", "Asia", "South Korea", "2020-10-06", 24353., 114., 77.286, 425., 3., 
  1.714, 475.003, 2.224, 1.507, 8.29, 0.059, 0.033, 1., "", "", "", "", "", 
  "", "", "", 12765., 2.342696*^6, 45.694, 0.249, 7101., 0.139, 0.011, 91.9, 
  "people tested", "", "", "", "", "", "", "", "", "", 65.74, 5.1269183*^7, 
  527.967, 43.4, 13.914, 8.622, 35938.374, 0.2, 85.998, 6.8, 6.2, 40.9, "", 
  12.27, 83.03, 0.916}, {"KOR", "Asia", "South Korea", "2020-10-07", 24422., 
  69., 76.143, 427., 2., 1.714, 476.349, 1.346, 1.485, 8.329, 0.039, 0.033, 
  0.88, "", "", "", "", "", "", "", "", 13239., 2.355935*^6, 45.952, 0.258, 
  7647., 0.149, 0.01, 100.4, "people tested", "", "", "", "", "", "", "", "", 
  "", 65.74, 5.1269183*^7, 527.967, 43.4, 13.914, 8.622, 35938.374, 0.2, 
  85.998, 6.8, 6.2, 40.9, "", 12.27, 83.03, 0.916}, 
 {"KOR", "Asia", "South Korea", "2020-10-08", 24476., 54., 74.857, 428., 1., 
  1.714, 477.402, 1.053, 1.46, 8.348, 0.02, 0.033, 0.84, "", "", "", "", "", 
  "", "", "", 11931., 2.367866*^6, 46.185, 0.233, 8494., 0.166, 0.009, 113.5, 
  "people tested", "", "", "", "", "", "", "", "", "", 65.74, 5.1269183*^7, 
  527.967, 43.4, 13.914, 8.622, 35938.374, 0.2, 85.998, 6.8, 6.2, 40.9, "", 
  12.27, 83.03, 0.916}, {"KOR", "Asia", "South Korea", "2020-10-09", 24548., 
  72., 74.429, 430., 2., 1.429, 478.806, 1.404, 1.452, 8.387, 0.039, 0.028, 
  0.91, "", "", "", "", "", "", "", "", 11668., 2.379534*^6, 46.413, 0.228, 
  9393., 0.183, 0.008, 126.2, "people tested", "", "", "", "", "", "", "", 
  "", "", 60.19, 5.1269183*^7, 527.967, 43.4, 13.914, 8.622, 35938.374, 0.2, 
  85.998, 6.8, 6.2, 40.9, "", 12.27, 83.03, 0.916}, 
 {"KOR", "Asia", "South Korea", "2020-10-10", 24606., 58., 73.571, 432., 2., 
  1.571, 479.937, 1.131, 1.435, 8.426, 0.039, 0.031, 0.98, "", "", "", "", 
  "", "", "", "", 6168., 2.385702*^6, 46.533, 0.12, 9590., 0.187, 0.008, 
  130.4, "people tested", "", "", "", "", "", "", "", "", "", 60.19, 
  5.1269183*^7, 527.967, 43.4, 13.914, 8.622, 35938.374, 0.2, 85.998, 6.8, 
  6.2, 40.9, "", 12.27, 83.03, 0.916}, {"KOR", "Asia", "South Korea", 
  "2020-10-11", 24703., 97., 77., 433., 1., 1.571, 481.829, 1.892, 1.502, 
  8.446, 0.02, 0.031, 1.13, "", "", "", "", "", "", "", "", 5478., 
  2.39118*^6, 46.64, 0.107, 9564., 0.187, 0.008, 124.2, "people tested", "", 
  "", "", "", "", "", "", "", "", 60.19, 5.1269183*^7, 527.967, 43.4, 13.914, 
  8.622, 35938.374, 0.2, 85.998, 6.8, 6.2, 40.9, "", 12.27, 83.03, 0.916}, 
 {"KOR", "Asia", "South Korea", "2020-10-12", 24805., 102., 80.857, 434., 1., 
  1.714, 483.819, 1.989, 1.577, 8.465, 0.02, 0.033, 1.17, "", "", "", "", "", 
  "", "", "", 5238., 2.396418*^6, 46.742, 0.102, 9498., 0.185, 0.009, 117.5, 
  "people tested", "", "", "", "", "", "", "", "", "", 55.56, 5.1269183*^7, 
  527.967, 43.4, 13.914, 8.622, 35938.374, 0.2, 85.998, 6.8, 6.2, 40.9, "", 
  12.27, 83.03, 0.916}, {"KOR", "Asia", "South Korea", "2020-10-13", 24889., 
  84., 76.571, 438., 4., 1.857, 485.457, 1.638, 1.494, 8.543, 0.078, 0.036, 
  1.04, "", "", "", "", "", "", "", "", 12229., 2.408647*^6, 46.98, 0.239, 
  9422., 0.184, 0.008, 123., "people tested", "", "", "", "", "", "", "", "", 
  "", 55.56, 5.1269183*^7, 527.967, 43.4, 13.914, 8.622, 35938.374, 0.2, 
  85.998, 6.8, 6.2, 40.9, "", 12.27, 83.03, 0.916}, 
 {"KOR", "Asia", "South Korea", "2020-10-14", 24988., 99., 80.857, 439., 1., 
  1.714, 487.388, 1.931, 1.577, 8.563, 0.02, 0.033, 0.98, "", "", "", "", "", 
  "", "", "", 14411., 2.423058*^6, 47.261, 0.281, 9589., 0.187, 0.008, 118.6, 
  "people tested", "", "", "", "", "", "", "", "", "", 55.56, 5.1269183*^7, 
  527.967, 43.4, 13.914, 8.622, 35938.374, 0.2, 85.998, 6.8, 6.2, 40.9, "", 
  12.27, 83.03, 0.916}, {"KOR", "Asia", "South Korea", "2020-10-15", 25035., 
  47., 79.857, 441., 2., 1.857, 488.305, 0.917, 1.558, 8.602, 0.039, 0.036, 
  0.87, "", "", "", "", "", "", "", "", 9419., 2.432477*^6, 47.445, 0.184, 
  9230., 0.18, 0.009, 115.6, "people tested", "", "", "", "", "", "", "", "", 
  "", 55.56, 5.1269183*^7, 527.967, 43.4, 13.914, 8.622, 35938.374, 0.2, 
  85.998, 6.8, 6.2, 40.9, "", 12.27, 83.03, 0.916}, 
 {"KOR", "Asia", "South Korea", "2020-10-16", 25108., 73., 80., 443., 2., 
  1.857, 489.729, 1.424, 1.56, 8.641, 0.039, 0.036, 0.96, "", "", "", "", "", 
  "", "", "", 9594., 2.442071*^6, 47.632, 0.187, 8934., 0.174, 0.009, 111.7, 
  "people tested", "", "", "", "", "", "", "", "", "", 55.56, 5.1269183*^7, 
  527.967, 43.4, 13.914, 8.622, 35938.374, 0.2, 85.998, 6.8, 6.2, 40.9, "", 
  12.27, 83.03, 0.916}, {"KOR", "Asia", "South Korea", "2020-10-17", 25199., 
  91., 84.714, 444., 1., 1.714, 491.504, 1.775, 1.652, 8.66, 0.02, 0.033, 
  1.05, "", "", "", "", "", "", "", "", 9138., 2.451209*^6, 47.811, 0.178, 
  9358., 0.183, 0.009, 110.5, "people tested", "", "", "", "", "", "", "", 
  "", "", 55.56, 5.1269183*^7, 527.967, 43.4, 13.914, 8.622, 35938.374, 0.2, 
  85.998, 6.8, 6.2, 40.9, "", 12.27, 83.03, 0.916}, 
 {"KOR", "Asia", "South Korea", "2020-10-18", 25275., 76., 81.714, 444., 0., 
  1.571, 492.986, 1.482, 1.594, 8.66, 0., 0.031, 1.03, "", "", "", "", "", 
  "", "", "", 5539., 2.456748*^6, 47.919, 0.108, 9367., 0.183, 0.009, 114.6, 
  "people tested", "", "", "", "", "", "", "", "", "", 55.56, 5.1269183*^7, 
  527.967, 43.4, 13.914, 8.622, 35938.374, 0.2, 85.998, 6.8, 6.2, 40.9, "", 
  12.27, 83.03, 0.916}, {"KOR", "Asia", "South Korea", "2020-10-19", 25333., 
  58., 75.429, 447., 3., 1.857, 494.117, 1.131, 1.471, 8.719, 0.059, 0.036, 
  1.05, "", "", "", "", "", "", "", "", 5715., 2.462463*^6, 48.03, 0.111, 
  9435., 0.184, 0.008, 125.1, "people tested", "", "", "", "", "", "", "", 
  "", "", 55.56, 5.1269183*^7, 527.967, 43.4, 13.914, 8.622, 35938.374, 0.2, 
  85.998, 6.8, 6.2, 40.9, "", 12.27, 83.03, 0.916}, 
 {"KOR", "Asia", "South Korea", "2020-10-20", 25424., 91., 76.429, 450., 3., 
  1.714, 495.892, 1.775, 1.491, 8.777, 0.059, 0.033, 1.14, "", "", "", "", 
  "", "", "", "", 9469., 2.471932*^6, 48.215, 0.185, 9041., 0.176, 0.008, 
  118.3, "people tested", "", "", "", "", "", "", "", "", "", 55.56, 
  5.1269183*^7, 527.967, 43.4, 13.914, 8.622, 35938.374, 0.2, 85.998, 6.8, 
  6.2, 40.9, "", 12.27, 83.03, 0.916}, {"KOR", "Asia", "South Korea", 
  "2020-10-21", 25543., 119., 79.286, 453., 3., 2., 498.214, 2.321, 1.546, 
  8.836, 0.059, 0.039, 1.25, "", "", "", "", "", "", "", "", 12066., 
  2.483998*^6, 48.45, 0.235, 8706., 0.17, 0.009, 109.8, "people tested", "", 
  "", "", "", "", "", "", "", "", 55.56, 5.1269183*^7, 527.967, 43.4, 13.914, 
  8.622, 35938.374, 0.2, 85.998, 6.8, 6.2, 40.9, "", 12.27, 83.03, 0.916}, 
 {"KOR", "Asia", "South Korea", "2020-10-22", 25698., 155., 94.714, 455., 2., 
  2., 501.237, 3.023, 1.847, 8.875, 0.039, 0.039, 1.3, "", "", "", "", "", 
  "", "", "", 11514., 2.495512*^6, 48.675, 0.225, 9005., 0.176, 0.011, 95.1, 
  "people tested", "", "", "", "", "", "", "", "", "", 55.56, 5.1269183*^7, 
  527.967, 43.4, 13.914, 8.622, 35938.374, 0.2, 85.998, 6.8, 6.2, 40.9, "", 
  12.27, 83.03, 0.916}, {"KOR", "Asia", "South Korea", "2020-10-23", 25775., 
  77., 95.286, 457., 2., 2., 502.739, 1.502, 1.859, 8.914, 0.039, 0.039, 
  1.11, "", "", "", "", "", "", "", "", 12679., 2.508191*^6, 48.922, 0.247, 
  9446., 0.184, 0.01, 99.1, "people tested", "", "", "", "", "", "", "", "", 
  "", 55.56, 5.1269183*^7, 527.967, 43.4, 13.914, 8.622, 35938.374, 0.2, 
  85.998, 6.8, 6.2, 40.9, "", 12.27, 83.03, 0.916}, 
 {"KOR", "Asia", "South Korea", "2020-10-24", 25836., 61., 91., 457., 0., 
  1.857, 503.928, 1.19, 1.775, 8.914, 0., 0.036, 1.05, "", "", "", "", "", 
  "", "", "", 10600., 2.518791*^6, 49.129, 0.207, 9655., 0.188, 0.009, 106.1, 
  "people tested", "", "", "", "", "", "", "", "", "", 55.56, 5.1269183*^7, 
  527.967, 43.4, 13.914, 8.622, 35938.374, 0.2, 85.998, 6.8, 6.2, 40.9, "", 
  12.27, 83.03, 0.916}, {"KOR", "Asia", "South Korea", "2020-10-25", 25955., 
  119., 97.143, 457., 0., 1.857, 506.25, 2.321, 1.895, 8.914, 0., 0.036, 
  1.15, "", "", "", "", "", "", "", "", 5673., 2.524464*^6, 49.239, 0.111, 
  9674., 0.189, 0.01, 99.6, "people tested", "", "", "", "", "", "", "", "", 
  "", 50., 5.1269183*^7, 527.967, 43.4, 13.914, 8.622, 35938.374, 0.2, 
  85.998, 6.8, 6.2, 40.9, "", 12.27, 83.03, 0.916}, 
 {"KOR", "Asia", "South Korea", "2020-10-26", 26043., 88., 101.429, 460., 3., 
  1.857, 507.966, 1.716, 1.978, 8.972, 0.059, 0.036, 1.14, "", "", "", "", 
  "", "", "", "", 7037., 2.531501*^6, 49.377, 0.137, 9863., 0.192, 0.01, 
  97.2, "people tested", "", "", "", "", "", "", "", "", "", 50., 
  5.1269183*^7, 527.967, 43.4, 13.914, 8.622, 35938.374, 0.2, 85.998, 6.8, 
  6.2, 40.9, "", 12.27, 83.03, 0.916}, {"KOR", "Asia", "South Korea", 
  "2020-10-27", 26146., 103., 103.143, 461., 1., 1.571, 509.975, 2.009, 
  2.012, 8.992, 0.02, 0.031, 1.12, "", "", "", "", "", "", "", "", 13083., 
  2.544584*^6, 49.632, 0.255, 10379., 0.202, 0.01, 100.6, "people tested", 
  "", "", "", "", "", "", "", "", "", 50., 5.1269183*^7, 527.967, 43.4, 
  13.914, 8.622, 35938.374, 0.2, 85.998, 6.8, 6.2, 40.9, "", 12.27, 83.03, 
  0.916}, {"KOR", "Asia", "South Korea", "2020-10-28", 26271., 125., 104., 
  462., 1., 1.286, 512.413, 2.438, 2.029, 9.011, 0.02, 0.025, 1.14, "", "", 
  "", "", "", "", "", "", 15472., 2.560056*^6, 49.934, 0.302, 10865., 0.212, 
  0.01, 104.5, "people tested", "", "", "", "", "", "", "", "", "", 50., 
  5.1269183*^7, 527.967, 43.4, 13.914, 8.622, 35938.374, 0.2, 85.998, 6.8, 
  6.2, 40.9, "", 12.27, 83.03, 0.916}, {"KOR", "Asia", "South Korea", 
  "2020-10-29", 26385., 114., 98.143, 463., 1., 1.143, 514.637, 2.224, 1.914, 
  9.031, 0.02, 0.022, 1.13, "", "", "", "", "", "", "", "", 11774., 
  2.57183*^6, 50.163, 0.23, 10903., 0.213, 0.009, 111.1, "people tested", "", 
  "", "", "", "", "", "", "", "", 50., 5.1269183*^7, 527.967, 43.4, 13.914, 
  8.622, 35938.374, 0.2, 85.998, 6.8, 6.2, 40.9, "", 12.27, 83.03, 0.916}, 
 {"KOR", "Asia", "South Korea", "2020-10-30", 26511., 126., 105.143, 464., 
  1., 1., 517.094, 2.458, 2.051, 9.05, 0.02, 0.02, 1.18, "", "", "", "", "", 
  "", "", "", 14028., 2.585858*^6, 50.437, 0.274, 11095., 0.216, 0.009, 
  105.5, "people tested", "", "", "", "", "", "", "", "", "", 50., 
  5.1269183*^7, 527.967, 43.4, 13.914, 8.622, 35938.374, 0.2, 85.998, 6.8, 
  6.2, 40.9, "", 12.27, 83.03, 0.916}, {"KOR", "Asia", "South Korea", 
  "2020-10-31", 26635., 124., 114.143, 466., 2., 1.286, 519.513, 2.419, 
  2.226, 9.089, 0.039, 0.025, 1.15, "", "", "", "", "", "", "", "", 12956., 
  2.598814*^6, 50.69, 0.253, 11432., 0.223, 0.01, 100.2, "people tested", "", 
  "", "", "", "", "", "", "", "", 50., 5.1269183*^7, 527.967, 43.4, 13.914, 
  8.622, 35938.374, 0.2, 85.998, 6.8, 6.2, 40.9, "", 12.27, 83.03, 0.916}, 
 {"KOR", "Asia", "South Korea", "2020-11-01", 26732., 97., 111., 468., 2., 
  1.571, 521.405, 1.892, 2.165, 9.128, 0.039, 0.031, 1.06, "", "", "", "", 
  "", "", "", "", 6978., 2.605792*^6, 50.826, 0.136, 11618., 0.227, 0.01, 
  104.7, "people tested", "", "", "", "", "", "", "", "", "", 50., 
  5.1269183*^7, 527.967, 43.4, 13.914, 8.622, 35938.374, 0.2, 85.998, 6.8, 
  6.2, 40.9, "", 12.27, 83.03, 0.916}, {"KOR", "Asia", "South Korea", 
  "2020-11-02", 26807., 75., 109.143, 472., 4., 1.714, 522.868, 1.463, 2.129, 
  9.206, 0.078, 0.033, 1.03, "", "", "", "", "", "", "", "", 5334., 
  2.611126*^6, 50.93, 0.104, 11375., 0.222, 0.01, 104.2, "people tested", "", 
  "", "", "", "", "", "", "", "", 50., 5.1269183*^7, 527.967, 43.4, 13.914, 
  8.622, 35938.374, 0.2, 85.998, 6.8, 6.2, 40.9, "", 12.27, 83.03, 0.916}, 
 {"KOR", "Asia", "South Korea", "2020-11-03", 26925., 118., 111.286, 474., 
  2., 1.857, 525.169, 2.302, 2.171, 9.245, 0.039, 0.036, 1.06, "", "", "", 
  "", "", "", "", "", 12918., 2.624044*^6, 51.182, 0.252, 11351., 0.221, 
  0.01, 102., "people tested", "", "", "", "", "", "", "", "", "", 50., 
  5.1269183*^7, 527.967, 43.4, 13.914, 8.622, 35938.374, 0.2, 85.998, 6.8, 
  6.2, 40.9, "", 12.27, 83.03, 0.916}, {"KOR", "Asia", "South Korea", 
  "2020-11-04", 27050., 125., 111.286, 475., 1., 1.857, 527.607, 2.438, 
  2.171, 9.265, 0.02, 0.036, 1.08, "", "", "", "", "", "", "", "", 13961., 
  2.638005*^6, 51.454, 0.272, 11136., 0.217, 0.01, 100.1, "people tested", 
  "", "", "", "", "", "", "", "", "", 50., 5.1269183*^7, 527.967, 43.4, 
  13.914, 8.622, 35938.374, 0.2, 85.998, 6.8, 6.2, 40.9, "", 12.27, 83.03, 
  0.916}, {"KOR", "Asia", "South Korea", "2020-11-05", 27195., 145., 115.714, 
  476., 1., 1.857, 530.436, 2.828, 2.257, 9.284, 0.02, 0.036, 1.11, "", "", 
  "", "", "", "", "", "", 10639., 2.648644*^6, 51.662, 0.208, 10973., 0.214, 
  0.011, 94.8, "people tested", "", "", "", "", "", "", "", "", "", 50., 
  5.1269183*^7, 527.967, 43.4, 13.914, 8.622, 35938.374, 0.2, 85.998, 6.8, 
  6.2, 40.9, "", 12.27, 83.03, 0.916}, {"KOR", "Asia", "South Korea", 
  "2020-11-06", 27284., 89., 110.429, 477., 1., 1.857, 532.172, 1.736, 2.154, 
  9.304, 0.02, 0.036, 1.09, "", "", "", "", "", "", "", "", 12041., 
  2.660685*^6, 51.896, 0.235, 10690., 0.209, 0.01, 96.8, "people tested", "", 
  "", "", "", "", "", "", "", "", 50., 5.1269183*^7, 527.967, 43.4, 13.914, 
  8.622, 35938.374, 0.2, 85.998, 6.8, 6.2, 40.9, "", 12.27, 83.03, 0.916}, 
 {"KOR", "Asia", "South Korea", "2020-11-07", 27427., 143., 113.143, 478., 
  1., 1.714, 534.961, 2.789, 2.207, 9.323, 0.02, 0.033, 1.17, "", "", "", "", 
  "", "", "", "", 10347., 2.671032*^6, 52.098, 0.202, 10317., 0.201, 0.011, 
  91.2, "people tested", "", "", "", "", "", "", "", "", "", 50., 
  5.1269183*^7, 527.967, 43.4, 13.914, 8.622, 35938.374, 0.2, 85.998, 6.8, 
  6.2, 40.9, "", 12.27, 83.03, 0.916}, {"KOR", "Asia", "South Korea", 
  "2020-11-08", 27553., 126., 117.286, 480., 2., 1.714, 537.418, 2.458, 
  2.288, 9.362, 0.039, 0.033, 1.18, "", "", "", "", "", "", "", "", 6200., 
  2.677232*^6, 52.219, 0.121, 10206., 0.199, 0.011, 87., "people tested", "", 
  "", "", "", "", "", "", "", "", 50., 5.1269183*^7, 527.967, 43.4, 13.914, 
  8.622, 35938.374, 0.2, 85.998, 6.8, 6.2, 40.9, "", 12.27, 83.03, 0.916}, 
 {"KOR", "Asia", "South Korea", "2020-11-09", 27653., 100., 120.857, 485., 
  5., 1.857, 539.369, 1.95, 2.357, 9.46, 0.098, 0.036, 1.17, "", "", "", "", 
  "", "", "", "", 6165., 2.683397*^6, 52.339, 0.12, 10324., 0.201, 0.012, 
  85.4, "people tested", "", "", "", "", "", "", "", "", "", 50., 
  5.1269183*^7, 527.967, 43.4, 13.914, 8.622, 35938.374, 0.2, 85.998, 6.8, 
  6.2, 40.9, "", 12.27, 83.03, 0.916}, {"KOR", "Asia", "South Korea", 
  "2020-11-10", 27799., 146., 124.857, 487., 2., 1.857, 542.217, 2.848, 
  2.435, 9.499, 0.039, 0.036, 1.2, "", "", "", "", "", "", "", "", 12708., 
  2.696105*^6, 52.587, 0.248, 10294., 0.201, 0.012, 82.4, "people tested", 
  "", "", "", "", "", "", "", "", "", 50., 5.1269183*^7, 527.967, 43.4, 
  13.914, 8.622, 35938.374, 0.2, 85.998, 6.8, 6.2, 40.9, "", 12.27, 83.03, 
  0.916}, {"KOR", "Asia", "South Korea", "2020-11-11", 27942., 143., 127.429, 
  487., 0., 1.714, 545.006, 2.789, 2.485, 9.499, 0., 0.033, 1.25, "", "", "", 
  "", "", "", "", "", 11741., 2.707846*^6, 52.816, 0.229, 9977., 0.195, 
  0.013, 78.3, "people tested", "", "", "", "", "", "", "", "", "", 50., 
  5.1269183*^7, 527.967, 43.4, 13.914, 8.622, 35938.374, 0.2, 85.998, 6.8, 
  6.2, 40.9, "", 12.27, 83.03, 0.916}, {"KOR", "Asia", "South Korea", 
  "2020-11-12", 28133., 191., 134., 488., 1., 1.714, 548.731, 3.725, 2.614, 
  9.518, 0.02, 0.033, 1.37, "", "", "", "", "", "", "", "", 12642., 
  2.720488*^6, 53.063, 0.247, 10263., 0.2, 0.013, 76.6, "people tested", "", 
  "", "", "", "", "", "", "", "", 50., 5.1269183*^7, 527.967, 43.4, 13.914, 
  8.622, 35938.374, 0.2, 85.998, 6.8, 6.2, 40.9, "", 12.27, 83.03, 0.916}, 
 {"KOR", "Asia", "South Korea", "2020-11-13", 28338., 205., 150.571, 492., 
  4., 2.143, 552.73, 3.999, 2.937, 9.596, 0.078, 0.042, 1.48, "", "", "", "", 
  "", "", "", "", 10804., 2.731292*^6, 53.274, 0.211, 10087., 0.197, 0.015, 
  67., "people tested", "", "", "", "", "", "", "", "", "", 50., 
  5.1269183*^7, 527.967, 43.4, 13.914, 8.622, 35938.374, 0.2, 85.998, 6.8, 
  6.2, 40.9, "", 12.27, 83.03, 0.916}, {"KOR", "Asia", "South Korea", 
  "2020-11-14", 28546., 208., 159.857, 493., 1., 2.143, 556.787, 4.057, 
  3.118, 9.616, 0.02, 0.042, 1.52, "", "", "", "", "", "", "", "", 11305., 
  2.742597*^6, 53.494, 0.221, 10224., 0.199, 0.016, 64., "people tested", "", 
  "", "", "", "", "", "", "", "", 50., 5.1269183*^7, 527.967, 43.4, 13.914, 
  8.622, 35938.374, 0.2, 85.998, 6.8, 6.2, 40.9, "", 12.27, 83.03, 0.916}, 
 {"KOR", "Asia", "South Korea", "2020-11-15", 28769., 223., 173.714, 494., 
  1., 2., 561.136, 4.35, 3.388, 9.635, 0.02, 0.039, 1.57, "", "", "", "", "", 
  "", "", "", 7903., 2.7505*^6, 53.648, 0.154, 10467., 0.204, 0.017, 60.3, 
  "people tested", "", "", "", "", "", "", "", "", "", 50., 5.1269183*^7, 
  527.967, 43.4, 13.914, 8.622, 35938.374, 0.2, 85.998, 6.8, 6.2, 40.9, "", 
  12.27, 83.03, 0.916}, {"KOR", "Asia", "South Korea", "2020-11-16", 28998., 
  229., 192.143, 494., 0., 1.286, 565.603, 4.467, 3.748, 9.635, 0., 0.025, 
  1.6, "", "", "", "", "", "", "", "", 8877., 2.759377*^6, 53.821, 0.173, 
  10854., 0.212, 0.018, 56.5, "people tested", "", "", "", "", "", "", "", 
  "", "", 50., 5.1269183*^7, 527.967, 43.4, 13.914, 8.622, 35938.374, 0.2, 
  85.998, 6.8, 6.2, 40.9, "", 12.27, 83.03, 0.916}, 
 {"KOR", "Asia", "South Korea", "2020-11-17", 29311., 313., 216., 496., 2., 
  1.286, 571.708, 6.105, 4.213, 9.674, 0.039, 0.025, 1.64, "", "", "", "", 
  "", "", "", "", 15176., 2.774553*^6, 54.117, 0.296, 11207., 0.219, 0.019, 
  51.9, "people tested", "", "", "", "", "", "", "", "", "", 50., 
  5.1269183*^7, 527.967, 43.4, 13.914, 8.622, 35938.374, 0.2, 85.998, 6.8, 
  6.2, 40.9, "", 12.27, 83.03, 0.916}, {"KOR", "Asia", "South Korea", 
  "2020-11-18", 29654., 343., 244.571, 498., 2., 1.571, 578.398, 6.69, 4.77, 
  9.713, 0.039, 0.031, 1.62, "", "", "", "", "", "", "", "", 17121., 
  2.791674*^6, 54.451, 0.334, 11975., 0.234, 0.02, 49., "people tested", "", 
  "", "", "", "", "", "", "", "", 50., 5.1269183*^7, 527.967, 43.4, 13.914, 
  8.622, 35938.374, 0.2, 85.998, 6.8, 6.2, 40.9, "", 12.27, 83.03, 0.916}, 
 {"KOR", "Asia", "South Korea", "2020-11-19", 30017., 363., 269.143, 501., 
  3., 1.857, 585.478, 7.08, 5.25, 9.772, 0.059, 0.036, 1.57, "", "", "", "", 
  "", "", "", "", 16644., 2.808318*^6, 54.776, 0.325, 12547., 0.245, 0.021, 
  46.6, "people tested", "", "", "", "", "", "", "", "", "", 50., 
  5.1269183*^7, 527.967, 43.4, 13.914, 8.622, 35938.374, 0.2, 85.998, 6.8, 
  6.2, 40.9, "", 12.27, 83.03, 0.916}, {"KOR", "Asia", "South Korea", 
  "2020-11-20", 30403., 386., 295., 503., 2., 1.571, 593.007, 7.529, 5.754, 
  9.811, 0.039, 0.031, 1.52, "", "", "", "", "", "", "", "", 16982., 
  2.8253*^6, 55.107, 0.331, 13430., 0.262, 0.022, 45.5, "people tested", "", 
  "", "", "", "", "", "", "", "", 50., 5.1269183*^7, 527.967, 43.4, 13.914, 
  8.622, 35938.374, 0.2, 85.998, 6.8, 6.2, 40.9, "", 12.27, 83.03, 0.916}, 
 {"KOR", "Asia", "South Korea", "2020-11-21", 30733., 330., 312.429, 505., 
  2., 1.714, 599.444, 6.437, 6.094, 9.85, 0.039, 0.033, 1.42, "", "", "", "", 
  "", "", "", "", 20101., 2.845401*^6, 55.499, 0.392, 14686., 0.286, 0.021, 
  47., "people tested", "", "", "", "", "", "", "", "", "", 50., 
  5.1269183*^7, 527.967, 43.4, 13.914, 8.622, 35938.374, 0.2, 85.998, 6.8, 
  6.2, 40.9, "", 12.27, 83.03, 0.916}, {"KOR", "Asia", "South Korea", 
  "2020-11-22", 31004., 271., 319.286, 509., 4., 2.143, 604.73, 5.286, 6.228, 
  9.928, 0.078, 0.042, 1.37, "", "", "", "", "", "", "", "", 9460., 
  2.854861*^6, 55.684, 0.185, 14909., 0.291, 0.021, 46.7, "people tested", 
  "", "", "", "", "", "", "", "", "", 50., 5.1269183*^7, 527.967, 43.4, 
  13.914, 8.622, 35938.374, 0.2, 85.998, 6.8, 6.2, 40.9, "", 12.27, 83.03, 
  0.916}, {"KOR", "Asia", "South Korea", "2020-11-23", 31353., 349., 336.429, 
  510., 1., 2.286, 611.537, 6.807, 6.562, 9.947, 0.02, 0.045, 1.41, "", "", 
  "", "", "", "", "", "", 10819., 2.86568*^6, 55.895, 0.211, 15186., 0.296, 
  0.022, 45.1, "people tested", "", "", "", "", "", "", "", "", "", 56.94, 
  5.1269183*^7, 527.967, 43.4, 13.914, 8.622, 35938.374, 0.2, 85.998, 6.8, 
  6.2, 40.9, "", 12.27, 83.03, 0.916}, {"KOR", "Asia", "South Korea", 
  "2020-11-24", 31735., 382., 346.286, 513., 3., 2.429, 618.988, 7.451, 
  6.754, 10.006, 0.059, 0.047, 1.44, "", "", "", "", "", "", "", "", 22950., 
  2.88863*^6, 56.342, 0.448, 16297., 0.318, 0.021, 47.1, "people tested", "", 
  "", "", "", "", "", "", "", "", 54.17, 5.1269183*^7, 527.967, 43.4, 13.914, 
  8.622, 35938.374, 0.2, 85.998, 6.8, 6.2, 40.9, "", 12.27, 83.03, 0.916}, 
 {"KOR", "Asia", "South Korea", "2020-11-25", 32318., 583., 380.571, 515., 
  2., 2.429, 630.359, 11.371, 7.423, 10.045, 0.039, 0.047, 1.54, "", "", "", 
  "", "", "", "", "", 21937., 2.910567*^6, 56.77, 0.428, 16985., 0.331, 
  0.022, 44.6, "people tested", "", "", "", "", "", "", "", "", "", 54.17, 
  5.1269183*^7, 527.967, 43.4, 13.914, 8.622, 35938.374, 0.2, 85.998, 6.8, 
  6.2, 40.9, "", 12.27, 83.03, 0.916}, {"KOR", "Asia", "South Korea", 
  "2020-11-26", 32887., 569., 410., 516., 1., 2.143, 641.457, 11.098, 7.997, 
  10.065, 0.02, 0.042, 1.48, "", "", "", "", "", "", "", "", 22118., 
  2.932685*^6, 57.202, 0.431, 17767., 0.347, 0.023, 43.3, "people tested", 
  "", "", "", "", "", "", "", "", "", 57.87, 5.1269183*^7, 527.967, 43.4, 
  13.914, 8.622, 35938.374, 0.2, 85.998, 6.8, 6.2, 40.9, "", 12.27, 83.03, 
  0.916}, {"KOR", "Asia", "South Korea", "2020-11-27", 33375., 488., 424.571, 
  522., 6., 2.714, 650.976, 9.518, 8.281, 10.182, 0.117, 0.053, 1.36, "", "", 
  "", "", "", "", "", "", 20255., 2.95294*^6, 57.597, 0.395, 18234., 0.356, 
  0.023, 42.9, "people tested", "", "", "", "", "", "", "", "", "", 57.87, 
  5.1269183*^7, 527.967, 43.4, 13.914, 8.622, 35938.374, 0.2, 85.998, 6.8, 
  6.2, 40.9, "", 12.27, 83.03, 0.916}, {"KOR", "Asia", "South Korea", 
  "2020-11-28", 33824., 449., 441.571, 523., 1., 2.571, 659.734, 8.758, 
  8.613, 10.201, 0.02, 0.05, 1.27, "", "", "", "", "", "", "", "", 20270., 
  2.97321*^6, 57.992, 0.395, 18258., 0.356, 0.024, 41.3, "people tested", "", 
  "", "", "", "", "", "", "", "", 57.87, 5.1269183*^7, 527.967, 43.4, 13.914, 
  8.622, 35938.374, 0.2, 85.998, 6.8, 6.2, 40.9, "", 12.27, 83.03, 0.916}, 
 {"KOR", "Asia", "South Korea", "2020-11-29", 34201., 377., 456.714, 526., 
  3., 2.429, 667.087, 7.353, 8.908, 10.26, 0.059, 0.047, 1.23, "", "", "", 
  "", "", "", "", "", 10932., 2.984142*^6, 58.205, 0.213, 18469., 0.36, 
  0.025, 40.4, "people tested", "", "", "", "", "", "", "", "", "", 57.87, 
  5.1269183*^7, 527.967, 43.4, 13.914, 8.622, 35938.374, 0.2, 85.998, 6.8, 
  6.2, 40.9, "", 12.27, 83.03, 0.916}, {"KOR", "Asia", "South Korea", 
  "2020-11-30", 34652., 451., 471.286, 526., 0., 2.286, 675.884, 8.797, 
  9.192, 10.26, 0., 0.045, 1.24, "", "", "", "", "", "", "", "", 13665., 
  2.997807*^6, 58.472, 0.267, 18875., 0.368, 0.025, 40., "people tested", "", 
  "", "", "", "", "", "", "", "", 57.87, 5.1269183*^7, 527.967, 43.4, 13.914, 
  8.622, 35938.374, 0.2, 85.998, 6.8, 6.2, 40.9, "", 12.27, 83.03, 0.916}, 
 {"KOR", "Asia", "South Korea", "2020-12-01", 35163., 511., 489.714, 526., 
  0., 1.857, 685.851, 9.967, 9.552, 10.26, 0., 0.036, 1.23, "", "", "", "", 
  "", "", "", "", 21298., 3.019105*^6, 58.887, 0.415, 18639., 0.364, 0.026, 
  38.1, "people tested", "", "", "", "", "", "", "", "", "", 60.65, 
  5.1269183*^7, 527.967, 43.4, 13.914, 8.622, 35938.374, 0.2, 85.998, 6.8, 
  6.2, 40.9, "", 12.27, 83.03, 0.916}, {"KOR", "Asia", "South Korea", 
  "2020-12-02", 35703., 540., 483.571, 529., 3., 2., 696.383, 10.533, 9.432, 
  10.318, 0.059, 0.039, 1.24, "", "", "", "", "", "", "", "", 22711., 
  3.041816*^6, 59.33, 0.443, 18750., 0.366, 0.026, 38.8, "people tested", "", 
  "", "", "", "", "", "", "", "", 60.65, 5.1269183*^7, 527.967, 43.4, 13.914, 
  8.622, 35938.374, 0.2, 85.998, 6.8, 6.2, 40.9, "", 12.27, 83.03, 0.916}, 
 {"KOR", "Asia", "South Korea", "2020-12-03", 36332., 629., 492.143, 536., 
  7., 2.857, 708.652, 12.269, 9.599, 10.455, 0.137, 0.056, 1.28, "", "", "", 
  "", "", "", "", "", 24282., 3.066098*^6, 59.804, 0.474, 19059., 0.372, 
  0.026, 38.7, "people tested", "", "", "", "", "", "", "", "", "", 60.65, 
  5.1269183*^7, 527.967, 43.4, 13.914, 8.622, 35938.374, 0.2, 85.998, 6.8, 
  6.2, 40.9, "", 12.27, 83.03, 0.916}, {"KOR", "Asia", "South Korea", 
  "2020-12-04", 36915., 583., 505.714, 540., 4., 2.571, 720.023, 11.371, 
  9.864, 10.533, 0.078, 0.05, 1.28, "", "", "", "", "", "", "", "", 27295., 
  3.093393*^6, 60.336, 0.532, 20065., 0.391, 0.025, 39.7, "people tested", 
  "", "", "", "", "", "", "", "", "", 60.65, 5.1269183*^7, 527.967, 43.4, 
  13.914, 8.622, 35938.374, 0.2, 85.998, 6.8, 6.2, 40.9, "", 12.27, 83.03, 
  0.916}, {"KOR", "Asia", "South Korea", "2020-12-05", 37546., 631., 531.714, 
  545., 5., 3.143, 732.331, 12.308, 10.371, 10.63, 0.098, 0.061, 1.3, "", "", 
  "", "", "", "", "", "", 20836., 3.114229*^6, 60.743, 0.406, 20146., 0.393, 
  0.026, 37.9, "people tested", "", "", "", "", "", "", "", "", "", 60.65, 
  5.1269183*^7, 527.967, 43.4, 13.914, 8.622, 35938.374, 0.2, 85.998, 6.8, 
  6.2, 40.9, "", 12.27, 83.03, 0.916}, {"KOR", "Asia", "South Korea", 
  "2020-12-06", 38161., 615., 565.714, 549., 4., 3.286, 744.326, 11.996, 
  11.034, 10.708, 0.078, 0.064, 1.32, "", "", "", "", "", "", "", "", 12922., 
  3.127151*^6, 60.995, 0.252, 20430., 0.398, 0.028, 36.1, "people tested", 
  "", "", "", "", "", "", "", "", "", 60.65, 5.1269183*^7, 527.967, 43.4, 
  13.914, 8.622, 35938.374, 0.2, 85.998, 6.8, 6.2, 40.9, "", 12.27, 83.03, 
  0.916}, {"KOR", "Asia", "South Korea", "2020-12-07", 38755., 594., 586.143, 
  552., 3., 3.714, 755.912, 11.586, 11.433, 10.767, 0.059, 0.072, 1.27, "", 
  "", "", "", "", "", "", "", 14215., 3.141366*^6, 61.272, 0.277, 20508., 
  0.4, 0.029, 35., "people tested", "", "", "", "", "", "", "", "", "", 
  60.65, 5.1269183*^7, 527.967, 43.4, 13.914, 8.622, 35938.374, 0.2, 85.998, 
  6.8, 6.2, 40.9, "", 12.27, 83.03, 0.916}, {"KOR", "Asia", "South Korea", 
  "2020-12-08", 39432., 677., 609.857, 556., 4., 4.286, 769.117, 13.205, 
  11.895, 10.845, 0.078, 0.084, 1.24, "", "", "", "", "", "", "", "", 8685., 
  3.150051*^6, 61.441, 0.169, 18707., 0.365, 0.033, 30.7, "people tested", 
  "", "", "", "", "", "", "", "", "", 57.87, 5.1269183*^7, 527.967, 43.4, 
  13.914, 8.622, 35938.374, 0.2, 85.998, 6.8, 6.2, 40.9, "", 12.27, 83.03, 
  0.916}, {"KOR", "Asia", "South Korea", "2020-12-09", 40098., 666., 627.857, 
  564., 8., 5., 782.107, 12.99, 12.246, 11.001, 0.156, 0.098, 1.23, "", "", 
  "", "", "", "", "", "", 28105., 3.178156*^6, 61.99, 0.548, 19477., 0.38, 
  0.032, 31., "people tested", "", "", "", "", "", "", "", "", "", 57.87, 
  5.1269183*^7, 527.967, 43.4, 13.914, 8.622, 35938.374, 0.2, 85.998, 6.8, 
  6.2, 40.9, "", 12.27, 83.03, 0.916}, {"KOR", "Asia", "South Korea", 
  "2020-12-10", 40786., 688., 636.286, 572., 8., 5.143, 795.527, 13.419, 
  12.411, 11.157, 0.156, 0.1, 1.28, "", "", "", "", "", "", "", "", 27027., 
  3.205183*^6, 62.517, 0.527, 19869., 0.388, 0.032, 31.2, "people tested", 
  "", "", "", "", "", "", "", "", "", 57.87, 5.1269183*^7, 527.967, 43.4, 
  13.914, 8.622, 35938.374, 0.2, 85.998, 6.8, 6.2, 40.9, "", 12.27, 83.03, 
  0.916}, {"KOR", "Asia", "South Korea", "2020-12-11", 41736., 950., 688.714, 
  578., 6., 5.429, 814.056, 18.53, 13.433, 11.274, 0.117, 0.106, 1.4, "", "", 
  "", "", "", "", "", "", 28342., 3.233525*^6, 63.07, 0.553, 20019., 0.39, 
  0.034, 29.1, "people tested", "", "", "", "", "", "", "", "", "", 57.87, 
  5.1269183*^7, 527.967, 43.4, 13.914, 8.622, 35938.374, 0.2, 85.998, 6.8, 
  6.2, 40.9, "", 12.27, 83.03, 0.916}, {"KOR", "Asia", "South Korea", 
  "2020-12-12", 42766., 1030., 745.714, 580., 2., 5., 834.146, 20.09, 14.545, 
  11.313, 0.039, 0.098, 1.43, "", "", "", "", "", "", "", "", 29597., 
  3.263122*^6, 63.647, 0.577, 21270., 0.415, 0.035, 28.5, "people tested", 
  "", "", "", "", "", "", "", "", "", 57.87, 5.1269183*^7, 527.967, 43.4, 
  13.914, 8.622, 35938.374, 0.2, 85.998, 6.8, 6.2, 40.9, "", 12.27, 83.03, 
  0.916}, {"KOR", "Asia", "South Korea", "2020-12-13", 43484., 718., 760.429, 
  587., 7., 5.429, 848.151, 14.005, 14.832, 11.449, 0.137, 0.106, 1.36, "", 
  "", "", "", "", "", "", "", 21344., 3.284466*^6, 64.063, 0.416, 22474., 
  0.438, 0.034, 29.6, "people tested", "", "", "", "", "", "", "", "", "", 
  57.87, 5.1269183*^7, 527.967, 43.4, 13.914, 8.622, 35938.374, 0.2, 85.998, 
  6.8, 6.2, 40.9, "", 12.27, 83.03, 0.916}, {"KOR", "Asia", "South Korea", 
  "2020-12-14", 44364., 880., 801.286, 600., 13., 6.857, 865.315, 17.164, 
  15.629, 11.703, 0.254, 0.134, 1.35, "", "", "", "", "", "", "", "", 23326., 
  3.307792*^6, 64.518, 0.455, 23775., 0.464, 0.034, 29.7, "people tested", 
  "", "", "", "", "", "", "", "", "", 57.87, 5.1269183*^7, 527.967, 43.4, 
  13.914, 8.622, 35938.374, 0.2, 85.998, 6.8, 6.2, 40.9, "", 12.27, 83.03, 
  0.916}, {"KOR", "Asia", "South Korea", "2020-12-15", 45442., 1078., 
  858.571, 612., 12., 8., 886.341, 21.026, 16.746, 11.937, 0.234, 0.156, 
  1.33, "", "", "", "", "", "", "", "", "", "", "", "", 28691., 0.56, 0.03, 
  33.4, "people tested", "", "", "", "", "", "", "", "", "", 57.87, 
  5.1269183*^7, 527.967, 43.4, 13.914, 8.622, 35938.374, 0.2, 85.998, 6.8, 
  6.2, 40.9, "", 12.27, 83.03, 0.916}, {"KOR", "Asia", "South Korea", 
  "2020-12-16", 46453., 1011., 907.857, 634., 22., 10., 906.061, 19.719, 
  17.708, 12.366, 0.429, 0.195, 1.28, "", "", "", "", "", "", "", "", "", 
  3.393985*^6, 66.199, "", 30833., 0.601, 0.029, 34., "people tested", "", 
  "", "", "", "", "", "", "", "", 57.87, 5.1269183*^7, 527.967, 43.4, 13.914, 
  8.622, 35938.374, 0.2, 85.998, 6.8, 6.2, 40.9, "", 12.27, 83.03, 0.916}, 
 {"KOR", "Asia", "South Korea", "2020-12-17", 47515., 1062., 961.286, 645., 
  11., 10.429, 926.775, 20.714, 18.75, 12.581, 0.215, 0.203, 1.25, "", "", 
  "", "", "", "", "", "", 45597., 3.439582*^6, 67.089, 0.889, 33486., 0.653, 
  0.029, 34.8, "people tested", "", "", "", "", "", "", "", "", "", 57.87, 
  5.1269183*^7, 527.967, 43.4, 13.914, 8.622, 35938.374, 0.2, 85.998, 6.8, 
  6.2, 40.9, "", 12.27, 83.03, 0.916}, {"KOR", "Asia", "South Korea", 
  "2020-12-18", 48570., 1055., 976.286, 659., 14., 11.571, 947.353, 20.578, 
  19.042, 12.854, 0.273, 0.226, 1.23, "", "", "", "", "", "", "", "", 39595., 
  3.479177*^6, 67.861, 0.772, 35093., 0.684, 0.028, 35.9, "people tested", 
  "", "", "", "", "", "", "", "", "", 57.87, 5.1269183*^7, 527.967, 43.4, 
  13.914, 8.622, 35938.374, 0.2, 85.998, 6.8, 6.2, 40.9, "", 12.27, 83.03, 
  0.916}, {"KOR", "Asia", "South Korea", "2020-12-19", 49665., 1095., 
  985.571, 674., 15., 13.429, 968.711, 21.358, 19.223, 13.146, 0.293, 0.262, 
  1.21, "", "", "", "", "", "", "", "", 40837., 3.520014*^6, 68.658, 0.797, 
  36699., 0.716, 0.027, 37.2, "people tested", "", "", "", "", "", "", "", 
  "", "", 57.87, 5.1269183*^7, 527.967, 43.4, 13.914, 8.622, 35938.374, 0.2, 
  85.998, 6.8, 6.2, 40.9, "", 12.27, 83.03, 0.916}, 
 {"KOR", "Asia", "South Korea", "2020-12-20", 50591., 926., 1015.286, 698., 
  24., 15.857, 986.772, 18.062, 19.803, 13.614, 0.468, 0.309, 1.17, "", "", 
  "", "", "", "", "", "", 23605., 3.543619*^6, 69.118, 0.46, 37022., 0.722, 
  0.027, 36.5, "people tested", "", "", "", "", "", "", "", "", "", 57.87, 
  5.1269183*^7, 527.967, 43.4, 13.914, 8.622, 35938.374, 0.2, 85.998, 6.8, 
  6.2, 40.9, "", 12.27, 83.03, 0.916}, {"KOR", "Asia", "South Korea", 
  "2020-12-21", 51460., 869., 1013.714, 722., 24., 17.429, 1003.722, 16.95, 
  19.772, 14.083, 0.468, 0.34, 1.12, "", "", "", "", "", "", "", "", 23804., 
  3.567423*^6, 69.582, 0.464, 37090., 0.723, 0.027, 36.6, "people tested", 
  "", "", "", "", "", "", "", "", "", 57.87, 5.1269183*^7, 527.967, 43.4, 
  13.914, 8.622, 35938.374, 0.2, 85.998, 6.8, 6.2, 40.9, "", 12.27, 83.03, 
  0.916}, {"KOR", "Asia", "South Korea", "2020-12-22", 52550., 1090., 
  1015.429, 739., 17., 18.143, 1024.982, 21.26, 19.806, 14.414, 0.332, 0.354, 
  1.1, "", "", "", "", "", "", "", "", 53880., 3.621303*^6, 70.633, 1.051, 
  38631., 0.753, 0.026, 38., "people tested", "", "", "", "", "", "", "", "", 
  "", 61.57, 5.1269183*^7, 527.967, 43.4, 13.914, 8.622, 35938.374, 0.2, 
  85.998, 6.8, 6.2, 40.9, "", 12.27, 83.03, 0.916}, 
 {"KOR", "Asia", "South Korea", "2020-12-23", 53533., 983., 1011.429, 756., 
  17., 17.429, 1044.156, 19.173, 19.728, 14.746, 0.332, 0.34, 1.09, "", "", 
  "", "", "", "", "", "", 52159., 3.673462*^6, 71.65, 1.017, 39925., 0.779, 
  0.025, 39.5, "people tested", "", "", "", "", "", "", "", "", "", 67.13, 
  5.1269183*^7, 527.967, 43.4, 13.914, 8.622, 35938.374, 0.2, 85.998, 6.8, 
  6.2, 40.9, "", 12.27, 83.03, 0.916}, {"KOR", "Asia", "South Korea", 
  "2020-12-24", 54770., 1237., 1036.429, 773., 17., 18.286, 1068.283, 24.128, 
  20.215, 15.077, 0.332, 0.357, 1.12, "", "", "", "", "", "", "", "", 58215., 
  3.731677*^6, 72.786, 1.135, 41728., 0.814, 0.025, 40.3, "people tested", 
  "", "", "", "", "", "", "", "", "", 68.98, 5.1269183*^7, 527.967, 43.4, 
  13.914, 8.622, 35938.374, 0.2, 85.998, 6.8, 6.2, 40.9, "", 12.27, 83.03, 
  0.916}, {"KOR", "Asia", "South Korea", "2020-12-25", 55902., 1132., 
  1047.429, 793., 20., 19.143, 1090.363, 22.08, 20.43, 15.467, 0.39, 0.373, 
  1.09, "", "", "", "", "", "", "", "", 50891., 3.782568*^6, 73.779, 0.993, 
  43342., 0.845, 0.024, 41.4, "people tested", "", "", "", "", "", "", "", 
  "", "", 68.98, 5.1269183*^7, 527.967, 43.4, 13.914, 8.622, 35938.374, 0.2, 
  85.998, 6.8, 6.2, 40.9, "", 12.27, 83.03, 0.916}, 
 {"KOR", "Asia", "South Korea", "2020-12-26", 56872., 970., 1029.571, 808., 
  15., 19.143, 1109.282, 18.92, 20.082, 15.76, 0.293, 0.373, 1.05, "", "", 
  "", "", "", "", "", "", 29835., 3.812403*^6, 74.361, 0.582, 41770., 0.815, 
  0.025, 40.6, "people tested", "", "", "", "", "", "", "", "", "", 68.98, 
  5.1269183*^7, 527.967, 43.4, 13.914, 8.622, 35938.374, 0.2, 85.998, 6.8, 
  6.2, 40.9, "", 12.27, 83.03, 0.916}, {"KOR", "Asia", "South Korea", 
  "2020-12-27", 57680., 808., 1012.714, 819., 11., 17.286, 1125.042, 15.76, 
  19.753, 15.975, 0.215, 0.337, 1.03, "", "", "", "", "", "", "", "", 27033., 
  3.839436*^6, 74.888, 0.527, 42260., 0.824, 0.024, 41.7, "people tested", 
  "", "", "", "", "", "", "", "", "", 68.98, 5.1269183*^7, 527.967, 43.4, 
  13.914, 8.622, 35938.374, 0.2, 85.998, 6.8, 6.2, 40.9, "", 12.27, 83.03, 
  0.916}, {"KOR", "Asia", "South Korea", "2020-12-28", 58725., 1045., 
  1037.857, 859., 40., 19.571, 1145.425, 20.383, 20.243, 16.755, 0.78, 0.382, 
  1.04, "", "", "", "", "", "", "", "", 28993., 3.868429*^6, 75.453, 0.566, 
  43001., 0.839, 0.024, 41.4, "people tested", "", "", "", "", "", "", "", 
  "", "", 68.98, 5.1269183*^7, 527.967, 43.4, 13.914, 8.622, 35938.374, 0.2, 
  85.998, 6.8, 6.2, 40.9, "", 12.27, 83.03, 0.916}, 
 {"KOR", "Asia", "South Korea", "2020-12-29", 59773., 1048., 1031.857, 879., 
  20., 20., 1165.866, 20.441, 20.126, 17.145, 0.39, 0.39, 0.99, "", "", "", 
  "", "", "", "", "", 58790., 3.927219*^6, 76.6, 1.147, 43702., 0.852, 0.024, 
  42.4, "people tested", "", "", "", "", "", "", "", "", "", 68.98, 
  5.1269183*^7, 527.967, 43.4, 13.914, 8.622, 35938.374, 0.2, 85.998, 6.8, 
  6.2, 40.9, "", 12.27, 83.03, 0.916}, {"KOR", "Asia", "South Korea", 
  "2020-12-30", 60740., 967., 1029.571, 900., 21., 20.571, 1184.727, 18.861, 
  20.082, 17.554, 0.41, 0.401, 0.95, "", "", "", "", "", "", "", "", 60532., 
  3.987751*^6, 77.781, 1.181, 44898., 0.876, 0.023, 43.6, "people tested", 
  "", "", "", "", "", "", "", "", "", 68.98, 5.1269183*^7, 527.967, 43.4, 
  13.914, 8.622, 35938.374, 0.2, 85.998, 6.8, 6.2, 40.9, "", 12.27, 83.03, 
  0.916}, {"KOR", "Asia", "South Korea", "2020-12-31", 61769., 1029., 
  999.857, 917., 17., 20.571, 1204.798, 20.071, 19.502, 17.886, 0.332, 0.401, 
  0.92, "", "", "", "", "", "", "", "", 55791., 4.043542*^6, 78.869, 1.088, 
  44552., 0.869, 0.022, 44.6, "people tested", "", "", "", "", "", "", "", 
  "", "", 68.98, 5.1269183*^7, 527.967, 43.4, 13.914, 8.622, 35938.374, 0.2, 
  85.998, 6.8, 6.2, 40.9, "", 12.27, 83.03, 0.916}, 
 {"KOR", "Asia", "South Korea", "2021-01-01", 62593., 824., 955.857, 942., 
  25., 21.286, 1220.87, 16.072, 18.644, 18.374, 0.488, 0.415, 0.88, "", "", 
  "", "", "", "", "", "", 48849., 4.092391*^6, 79.822, 0.953, 44260., 0.863, 
  0.022, 46.3, "people tested", "", "", "", "", "", "", "", "", "", 66.2, 
  5.1269183*^7, 527.967, 43.4, 13.914, 8.622, 35938.374, 0.2, 85.998, 6.8, 
  6.2, 40.9, "", 12.27, 83.03, 0.916}, {"KOR", "Asia", "South Korea", 
  "2021-01-02", 63244., 651., 910.286, 962., 20., 22., 1233.568, 12.698, 
  17.755, 18.764, 0.39, 0.429, 0.88, "", "", "", "", "", "", "", "", 31021., 
  4.123412*^6, 80.427, 0.605, 44430., 0.867, 0.02, 48.8, "people tested", "", 
  "", "", "", "", "", "", "", "", 67.59, 5.1269183*^7, 527.967, 43.4, 13.914, 
  8.622, 35938.374, 0.2, 85.998, 6.8, 6.2, 40.9, "", 12.27, 83.03, 0.916}, 
 {"KOR", "Asia", "South Korea", "2021-01-03", 64264., 1020., 940.571, 981., 
  19., 23.143, 1253.463, 19.895, 18.346, 19.134, 0.371, 0.451, 0.96, "", "", 
  "", "", "", "", "", "", 30954., 4.154366*^6, 81.03, 0.604, 44990., 0.878, 
  0.021, 47.8, "people tested", "", "", "", "", "", "", "", "", "", 67.59, 
  5.1269183*^7, 527.967, 43.4, 13.914, 8.622, 35938.374, 0.2, 85.998, 6.8, 
  6.2, 40.9, "", 12.27, 83.03, 0.916}, {"KOR", "Asia", "South Korea", 
  "2021-01-04", 64979., 715., 893.429, 1007., 26., 21.143, 1267.409, 13.946, 
  17.426, 19.641, 0.507, 0.412, 0.9, "", "", "", "", "", "", "", "", 31510., 
  4.185876*^6, 81.645, 0.615, 45350., 0.885, 0.02, 50.8, "people tested", "", 
  "", "", "", "", "", "", "", "", 67.59, 5.1269183*^7, 527.967, 43.4, 13.914, 
  8.622, 35938.374, 0.2, 85.998, 6.8, 6.2, 40.9, "", 12.27, 83.03, 0.916}, 
 {"KOR", "Asia", "South Korea", "2021-01-05", 65818., 839., 863.571, 1027., 
  20., 21.143, 1283.773, 16.365, 16.844, 20.032, 0.39, 0.412, 0.86, "", "", 
  "", "", "", "", "", "", 59734., 4.24561*^6, 82.81, 1.165, 45484., 0.887, 
  0.019, 52.7, "people tested", "", "", "", "", "", "", "", "", "", 67.59, 
  5.1269183*^7, 527.967, 43.4, 13.914, 8.622, 35938.374, 0.2, 85.998, 6.8, 
  6.2, 40.9, "", 12.27, 83.03, 0.916}, {"KOR", "Asia", "South Korea", 
  "2021-01-06", 66686., 868., 849.429, 1046., 19., 20.857, 1300.703, 16.93, 
  16.568, 20.402, 0.371, 0.407, 0.83, "", "", "", "", "", "", "", "", 67176., 
  4.312786*^6, 84.12, 1.31, 46434., 0.906, 0.018, 54.7, "people tested", "", 
  "", "", "", "", "", "", "", "", 67.59, 5.1269183*^7, 527.967, 43.4, 13.914, 
  8.622, 35938.374, 0.2, 85.998, 6.8, 6.2, 40.9, "", 12.27, 83.03, 0.916}, 
 {"KOR", "Asia", "South Korea", "2021-01-07", 67358., 672., 798.429, 1081., 
  35., 23.429, 1313.811, 13.107, 15.573, 21.085, 0.683, 0.457, 0.78, "", "", 
  "", "", "", "", "", "", 65261., 4.378047*^6, 85.393, 1.273, 47786., 0.932, 
  0.017, 59.9, "people tested", "", "", "", "", "", "", "", "", "", 63.89, 
  5.1269183*^7, 527.967, 43.4, 13.914, 8.622, 35938.374, 0.2, 85.998, 6.8, 
  6.2, 40.9, "", 12.27, 83.03, 0.916}, {"KOR", "Asia", "South Korea", 
  "2021-01-08", 67999., 641., 772.286, 1100., 19., 22.571, 1326.313, 12.503, 
  15.063, 21.455, 0.371, 0.44, 0.76, "", "", "", "", "", "", "", "", 61505., 
  4.439552*^6, 86.593, 1.2, 49594., 0.967, 0.016, 64.2, "people tested", "", 
  "", "", "", "", "", "", "", "", 63.89, 5.1269183*^7, 527.967, 43.4, 13.914, 
  8.622, 35938.374, 0.2, 85.998, 6.8, 6.2, 40.9, "", 12.27, 83.03, 0.916}, 
 {"KOR", "Asia", "South Korea", "2021-01-09", 68664., 665., 774.286, 1125., 
  25., 23.286, 1339.284, 12.971, 15.102, 21.943, 0.488, 0.454, 0.77, "", "", 
  "", "", "", "", "", "", 64141., 4.503693*^6, 87.844, 1.251, 54326., 1.06, 
  0.014, 70.2, "people tested", "", "", "", "", "", "", "", "", "", 63.89, 
  5.1269183*^7, 527.967, 43.4, 13.914, 8.622, 35938.374, 0.2, 85.998, 6.8, 
  6.2, 40.9, "", 12.27, 83.03, 0.916}, {"KOR", "Asia", "South Korea", 
  "2021-01-10", 69114., 450., 692.857, 1140., 15., 22.714, 1348.061, 8.777, 
  13.514, 22.236, 0.293, 0.443, 0.74, "", "", "", "", "", "", "", "", 28317., 
  4.53201*^6, 88.396, 0.552, 53949., 1.052, 0.013, 77.9, "people tested", "", 
  "", "", "", "", "", "", "", "", 63.89, 5.1269183*^7, 527.967, 43.4, 13.914, 
  8.622, 35938.374, 0.2, 85.998, 6.8, 6.2, 40.9, "", 12.27, 83.03, 0.916}, 
 {"KOR", "Asia", "South Korea", "2021-01-11", 69651., 537., 667.429, 1165., 
  25., 22.571, 1358.535, 10.474, 13.018, 22.723, 0.488, 0.44, 0.74, "", "", 
  "", "", "", "", "", "", 29912., 4.561922*^6, 88.98, 0.583, 53721., 1.048, 
  0.012, 80.5, "people tested", "", "", "", "", "", "", "", "", "", 63.89, 
  5.1269183*^7, 527.967, 43.4, 13.914, 8.622, 35938.374, 0.2, 85.998, 6.8, 
  6.2, 40.9, "", 12.27, 83.03, 0.916}, {"KOR", "Asia", "South Korea", 
  "2021-01-12", 70212., 561., 627.714, 1185., 20., 22.571, 1369.478, 10.942, 
  12.244, 23.113, 0.39, 0.44, 0.72, "", "", "", "", "", "", "", "", 65393., 
  4.627315*^6, 90.255, 1.275, 54529., 1.064, 0.012, 86.9, "people tested", 
  "", "", "", "", "", "", "", "", "", 63.89, 5.1269183*^7, 527.967, 43.4, 
  13.914, 8.622, 35938.374, 0.2, 85.998, 6.8, 6.2, 40.9, "", 12.27, 83.03, 
  0.916}, {"KOR", "Asia", "South Korea", "2021-01-13", 70728., 516., 577.429, 
  1195., 10., 21.286, 1379.542, 10.065, 11.263, 23.308, 0.195, 0.415, 0.71, 
  "", "", "", "", "", "", "", "", 62083., 4.689398*^6, 91.466, 1.211, 53802., 
  1.049, 0.011, 93.2, "people tested", "", "", "", "", "", "", "", "", "", 
  63.89, 5.1269183*^7, 527.967, 43.4, 13.914, 8.622, 35938.374, 0.2, 85.998, 
  6.8, 6.2, 40.9, "", 12.27, 83.03, 0.916}, {"KOR", "Asia", "South Korea", 
  "2021-01-14", 71241., 513., 554.714, 1217., 22., 19.429, 1389.548, 10.006, 
  10.82, 23.737, 0.429, 0.379, 0.74, "", "", "", "", "", "", "", "", 66219., 
  4.755617*^6, 92.758, 1.292, 53939., 1.052, 0.01, 97.2, "people tested", "", 
  "", "", "", "", "", "", "", "", 63.89, 5.1269183*^7, 527.967, 43.4, 13.914, 
  8.622, 35938.374, 0.2, 85.998, 6.8, 6.2, 40.9, "", 12.27, 83.03, 0.916}, 
 {"KOR", "Asia", "South Korea", "2021-01-15", 71820., 579., 545.857, 1236., 
  19., 19.429, 1400.842, 11.293, 10.647, 24.108, 0.371, 0.379, 0.79, "", "", 
  "", "", "", "", "", "", 60135., 4.815752*^6, 93.931, 1.173, 53743., 1.048, 
  0.01, 98.5, "people tested", "", "", "", "", "", "", "", "", "", 63.89, 
  5.1269183*^7, 527.967, 43.4, 13.914, 8.622, 35938.374, 0.2, 85.998, 6.8, 
  6.2, 40.9, "", 12.27, 83.03, 0.916}, {"KOR", "Asia", "South Korea", 
  "2021-01-16", 72340., 520., 525.143, 1249., 13., 17.714, 1410.984, 10.143, 
  10.243, 24.362, 0.254, 0.346, 0.79, "", "", "", "", "", "", "", "", 60879., 
  4.876631*^6, 95.118, 1.187, 53277., 1.039, 0.01, 101.5, "people tested", 
  "", "", "", "", "", "", "", "", "", 63.89, 5.1269183*^7, 527.967, 43.4, 
  13.914, 8.622, 35938.374, 0.2, 85.998, 6.8, 6.2, 40.9, "", 12.27, 83.03, 
  0.916}, {"KOR", "Asia", "South Korea", "2021-01-17", 72729., 389., 516.429, 
  1264., 15., 17.714, 1418.571, 7.587, 10.073, 24.654, 0.293, 0.346, 0.76, 
  "", "", "", "", "", "", "", "", 25274., 4.901905*^6, 95.611, 0.493, 52842., 
  1.031, 0.01, 102.3, "people tested", "", "", "", "", "", "", "", "", "", 
  63.89, 5.1269183*^7, 527.967, 43.4, 13.914, 8.622, 35938.374, 0.2, 85.998, 
  6.8, 6.2, 40.9, "", 12.27, 83.03, 0.916}, {"KOR", "Asia", "South Korea", 
  "2021-01-18", 73115., 386., 494.857, 1283., 19., 16.857, 1426.1, 7.529, 
  9.652, 25.025, 0.371, 0.329, 0.73, "", "", "", "", "", "", "", "", 27280., 
  4.929185*^6, 96.143, 0.532, 52466., 1.023, 0.009, 106., "people tested", 
  "", "", "", "", "", "", "", "", "", 63.89, 5.1269183*^7, 527.967, 43.4, 
  13.914, 8.622, 35938.374, 0.2, 85.998, 6.8, 6.2, 40.9, "", 12.27, 83.03, 
  0.916}, {"KOR", "Asia", "South Korea", "2021-01-19", 73518., 403., 472.286, 
  1300., 17., 16.429, 1433.961, 7.86, 9.212, 25.356, 0.332, 0.32, 0.69, "", 
  "", "", "", "", "", "", "", 56796., 4.985981*^6, 97.251, 1.108, 51238., 
  0.999, 0.009, 108.5, "people tested", "", "", "", "", "", "", "", "", "", 
  63.89, 5.1269183*^7, 527.967, 43.4, 13.914, 8.622, 35938.374, 0.2, 85.998, 
  6.8, 6.2, 40.9, "", 12.27, 83.03, 0.916}, {"KOR", "Asia", "South Korea", 
  "2021-01-20", 73918., 400., 455.714, 1316., 16., 17.286, 1441.763, 7.802, 
  8.889, 25.668, 0.312, 0.337, 0.69, "", "", "", "", "", "", "", "", 58007., 
  5.043988*^6, 98.382, 1.131, 50656., 0.988, 0.009, 111.2, "people tested", 
  "", "", "", "", "", "", "", "", "", 63.89, 5.1269183*^7, 527.967, 43.4, 
  13.914, 8.622, 35938.374, 0.2, 85.998, 6.8, 6.2, 40.9, "", 12.27, 83.03, 
  0.916}, {"KOR", "Asia", "South Korea", "2021-01-21", 74262., 344., 431.571, 
  1328., 12., 15.857, 1448.472, 6.71, 8.418, 25.902, 0.234, 0.309, 0.73, "", 
  "", "", "", "", "", "", "", 52550., 5.096538*^6, 99.407, 1.025, 48703., 
  0.95, 0.009, 112.9, "people tested", "", "", "", "", "", "", "", "", "", 
  63.89, 5.1269183*^7, 527.967, 43.4, 13.914, 8.622, 35938.374, 0.2, 85.998, 
  6.8, 6.2, 40.9, "", 12.27, 83.03, 0.916}, {"KOR", "Asia", "South Korea", 
  "2021-01-22", 74692., 430., 410.286, 1337., 9., 14.429, 1456.86, 8.387, 
  8.003, 26.078, 0.176, 0.281, 0.81, "", "", "", "", "", "", "", "", 52554., 
  5.149092*^6, 100.432, 1.025, 47620., 0.929, 0.009, 116.1, "people tested", 
  "", "", "", "", "", "", "", "", "", 63.89, 5.1269183*^7, 527.967, 43.4, 
  13.914, 8.622, 35938.374, 0.2, 85.998, 6.8, 6.2, 40.9, "", 12.27, 83.03, 
  0.916}, {"KOR", "Asia", "South Korea", "2021-01-23", 75084., 392., 392., 
  1349., 12., 14.286, 1464.505, 7.646, 7.646, 26.312, 0.234, 0.279, 0.87, "", 
  "", "", "", "", "", "", "", 43986., 5.193078*^6, 101.29, 0.858, 45207., 
  0.882, 0.009, 115.3, "people tested", "", "", "", "", "", "", "", "", "", 
  63.89, 5.1269183*^7, 527.967, 43.4, 13.914, 8.622, 35938.374, 0.2, 85.998, 
  6.8, 6.2, 40.9, "", 12.27, 83.03, 0.916}, {"KOR", "Asia", "South Korea", 
  "2021-01-24", 75521., 437., 398.857, 1360., 11., 13.714, 1473.029, 8.524, 
  7.78, 26.527, 0.215, 0.267, 0.94, "", "", "", "", "", "", "", "", 25506., 
  5.218584*^6, 101.788, 0.497, 45240., 0.882, 0.009, 113.4, "people tested", 
  "", "", "", "", "", "", "", "", "", 63.89, 5.1269183*^7, 527.967, 43.4, 
  13.914, 8.622, 35938.374, 0.2, 85.998, 6.8, 6.2, 40.9, "", 12.27, 83.03, 
  0.916}, {"KOR", "Asia", "South Korea", "2021-01-25", 75875., 354., 394.286, 
  1371., 11., 12.571, 1479.934, 6.905, 7.691, 26.741, 0.215, 0.245, 0.94, "", 
  "", "", "", "", "", "", "", 22953., 5.241537*^6, 102.236, 0.448, 44622., 
  0.87, 0.009, 113.2, "people tested", "", "", "", "", "", "", "", "", "", 
  63.89, 5.1269183*^7, 527.967, 43.4, 13.914, 8.622, 35938.374, 0.2, 85.998, 
  6.8, 6.2, 40.9, "", 12.27, 83.03, 0.916}, {"KOR", "Asia", "South Korea", 
  "2021-01-26", 76429., 554., 415.857, 1378., 7., 11.143, 1490.74, 10.806, 
  8.111, 26.878, 0.137, 0.217, 0.98, "", "", "", "", "", "", "", "", 42607., 
  5.284144*^6, 103.067, 0.831, 42595., 0.831, 0.01, 102.4, "people tested", 
  "", "", "", "", "", "", "", "", "", 63.89, 5.1269183*^7, 527.967, 43.4, 
  13.914, 8.622, 35938.374, 0.2, 85.998, 6.8, 6.2, 40.9, "", 12.27, 83.03, 
  0.916}, {"KOR", "Asia", "South Korea", "2021-01-27", 76926., 497., 429.714, 
  1386., 8., 10., 1500.434, 9.694, 8.382, 27.034, 0.156, 0.195, 0.96, "", "", 
  "", "", "", "", "", "", 46676., 5.33082*^6, 103.977, 0.91, 40976., 0.799, 
  0.01, 95.4, "people tested", "", "", "", "", "", "", "", "", "", 63.89, 
  5.1269183*^7, 527.967, 43.4, 13.914, 8.622, 35938.374, 0.2, 85.998, 6.8, 
  6.2, 40.9, "", 12.27, 83.03, 0.916}, {"KOR", "Asia", "South Korea", 
  "2021-01-28", 77395., 469., 447.571, 1399., 13., 10.143, 1509.581, 9.148, 
  8.73, 27.287, 0.254, 0.198, 0.95, "", "", "", "", "", "", "", "", 51945., 
  5.382765*^6, 104.99, 1.013, 40890., 0.798, 0.011, 91.4, "people tested", 
  "", "", "", "", "", "", "", "", "", 63.89, 5.1269183*^7, 527.967, 43.4, 
  13.914, 8.622, 35938.374, 0.2, 85.998, 6.8, 6.2, 40.9, "", 12.27, 83.03, 
  0.916}, {"KOR", "Asia", "South Korea", "2021-01-29", 77850., 455., 451.143, 
  1414., 15., 11., 1518.456, 8.875, 8.799, 27.58, 0.293, 0.215, 0.92, "", "", 
  "", "", "", "", "", "", 43746., 5.426511*^6, 105.844, 0.853, 39631., 0.773, 
  0.011, 87.8, "people tested", "", "", "", "", "", "", "", "", "", 63.89, 
  5.1269183*^7, 527.967, 43.4, 13.914, 8.622, 35938.374, 0.2, 85.998, 6.8, 
  6.2, 40.9, "", 12.27, 83.03, 0.916}, {"KOR", "Asia", "South Korea", 
  "2021-01-30", 78205., 355., 445.857, 1420., 6., 10.143, 1525.38, 6.924, 
  8.696, 27.697, 0.117, 0.198, 0.88, "", "", "", "", "", "", "", "", 44224., 
  5.470735*^6, 106.706, 0.863, 39665., 0.774, 0.011, 89., "people tested", 
  "", "", "", "", "", "", "", "", "", 63.89, 5.1269183*^7, 527.967, 43.4, 
  13.914, 8.622, 35938.374, 0.2, 85.998, 6.8, 6.2, 40.9, "", 12.27, 83.03, 
  0.916}, {"KOR", "Asia", "South Korea", "2021-01-31", 78508., 303., 426.714, 
  1425., 5., 9.286, 1531.29, 5.91, 8.323, 27.794, 0.098, 0.181, 0.87, "", "", 
  "", "", "", "", "", "", 20535., 5.49127*^6, 107.107, 0.401, 38955., 0.76, 
  0.011, 91.3, "people tested", "", "", "", "", "", "", "", "", "", 63.89, 
  5.1269183*^7, 527.967, 43.4, 13.914, 8.622, 35938.374, 0.2, 85.998, 6.8, 
  6.2, 40.9, "", 12.27, 83.03, 0.916}, {"KOR", "Asia", "South Korea", 
  "2021-02-01", 78844., 336., 424.143, 1435., 10., 9.143, 1537.844, 6.554, 
  8.273, 27.99, 0.195, 0.178, 0.9, "", "", "", "", "", "", "", "", 21116., 
  5.512386*^6, 107.519, 0.412, 38693., 0.755, 0.011, 91.2, "people tested", 
  "", "", "", "", "", "", "", "", "", 63.89, 5.1269183*^7, 527.967, 43.4, 
  13.914, 8.622, 35938.374, 0.2, 85.998, 6.8, 6.2, 40.9, "", 12.27, 83.03, 
  0.916}, {"KOR", "Asia", "South Korea", "2021-02-02", 79311., 467., 411.714, 
  1441., 6., 9., 1546.953, 9.109, 8.03, 28.107, 0.117, 0.176, 0.92, "", "", 
  "", "", "", "", "", "", 44762., 5.557148*^6, 108.392, 0.873, 39001., 0.761, 
  0.011, 94.7, "people tested", "", "", "", "", "", "", "", "", "", 63.89, 
  5.1269183*^7, 527.967, 43.4, 13.914, 8.622, 35938.374, 0.2, 85.998, 6.8, 
  6.2, 40.9, "", 12.27, 83.03, 0.916}, {"KOR", "Asia", "South Korea", 
  "2021-02-03", 79762., 451., 405.143, 1448., 7., 8.857, 1555.749, 8.797, 
  7.902, 28.243, 0.137, 0.173, 0.91, "", "", "", "", "", "", "", "", 60717., 
  5.617865*^6, 109.576, 1.184, 41006., 0.8, 0.01, 101.2, "people tested", "", 
  "", "", "", "", "", "", "", "", 63.89, 5.1269183*^7, 527.967, 43.4, 13.914, 
  8.622, 35938.374, 0.2, 85.998, 6.8, 6.2, 40.9, "", 12.27, 83.03, 0.916}, 
 {"KOR", "Asia", "South Korea", "2021-02-04", 80131., 369., 390.857, 1459., 
  11., 8.571, 1562.947, 7.197, 7.624, 28.458, 0.215, 0.167, 0.9, "", "", "", 
  "", "", "", "", "", 64692., 5.682557*^6, 110.838, 1.262, 42827., 0.835, 
  0.009, 109.6, "people tested", "", "", "", "", "", "", "", "", "", 63.89, 
  5.1269183*^7, 527.967, 43.4, 13.914, 8.622, 35938.374, 0.2, 85.998, 6.8, 
  6.2, 40.9, "", 12.27, 83.03, 0.916}, {"KOR", "Asia", "South Korea", 
  "2021-02-05", 80524., 393., 382., 1464., 5., 7.143, 1570.612, 7.665, 7.451, 
  28.555, 0.098, 0.139, 0.91, "", "", "", "", "", "", "", "", 57164., 
  5.739721*^6, 111.953, 1.115, 44744., 0.873, 0.009, 117.1, "people tested", 
  "", "", "", "", "", "", "", "", "", 63.89, 5.1269183*^7, 527.967, 43.4, 
  13.914, 8.622, 35938.374, 0.2, 85.998, 6.8, 6.2, 40.9, "", 12.27, 83.03, 
  0.916}, {"KOR", "Asia", "South Korea", "2021-02-06", 80896., 372., 384.429, 
  1471., 7., 7.286, 1577.868, 7.256, 7.498, 28.692, 0.137, 0.142, 0.92, "", 
  "", "", "", "", "", "", "", "", "", "", "", 43838., 0.855, 0.009, 114., 
  "people tested", "", "", "", "", "", "", "", "", "", 63.89, 5.1269183*^7, 
  527.967, 43.4, 13.914, 8.622, 35938.374, 0.2, 85.998, 6.8, 6.2, 40.9, "", 
  12.27, 83.03, 0.916}, {"KOR", "Asia", "South Korea", "2021-02-07", 81185., 
  289., 382.429, 1474., 3., 7., 1583.505, 5.637, 7.459, 28.75, 0.059, 0.137, 
  0.92, "", "", "", "", "", "", "", "", "", "", "", "", 46315., 0.903, 0.008, 
  121.1, "people tested", "", "", "", "", "", "", "", "", "", 63.89, 
  5.1269183*^7, 527.967, 43.4, 13.914, 8.622, 35938.374, 0.2, 85.998, 6.8, 
  6.2, 40.9, "", 12.27, 83.03, 0.916}, {"KOR", "Asia", "South Korea", 
  "2021-02-08", 81487., 302., 377.571, 1482., 8., 6.714, 1589.395, 5.89, 
  7.364, 28.906, 0.156, 0.131, 0.94, "", "", "", "", "", "", "", "", "", 
  5.853354*^6, 114.169, "", 48710., 0.95, 0.008, 129., "people tested", "", 
  "", "", "", "", "", "", "", "", 63.89, 5.1269183*^7, 527.967, 43.4, 13.914, 
  8.622, 35938.374, 0.2, 85.998, 6.8, 6.2, 40.9, "", 12.27, 83.03, 0.916}, 
 {"KOR", "Asia", "South Korea", "2021-02-09", 81930., 443., 374.143, 1486., 
  4., 6.429, 1598.036, 8.641, 7.298, 28.984, 0.078, 0.125, 0.99, "", "", "", 
  "", "", "", "", "", "", "", "", "", 48746., 0.951, 0.008, 130.3, 
  "people tested", "", "", "", "", "", "", "", "", "", 63.89, 5.1269183*^7, 
  527.967, 43.4, 13.914, 8.622, 35938.374, 0.2, 85.998, 6.8, 6.2, 40.9, "", 
  12.27, 83.03, 0.916}, {"KOR", "Asia", "South Korea", "2021-02-10", 82434., 
  504., 381.714, 1496., 10., 6.857, 1607.866, 9.83, 7.445, 29.179, 0.195, 
  0.134, 1.02, "", "", "", "", "", "", "", "", "", "", "", "", 46502., 0.907, 
  0.008, 121.8, "people tested", "", "", "", "", "", "", "", "", "", 63.89, 
  5.1269183*^7, 527.967, 43.4, 13.914, 8.622, 35938.374, 0.2, 85.998, 6.8, 
  6.2, 40.9, "", 12.27, 83.03, 0.916}, {"KOR", "Asia", "South Korea", 
  "2021-02-11", 82837., 403., 386.571, 1507., 11., 6.857, 1615.727, 7.86, 
  7.54, 29.394, 0.215, 0.134, 0.99, "", "", "", "", "", "", "", "", "", 
  5.988394*^6, 116.803, "", 43691., 0.852, 0.009, 113., "people tested", "", 
  "", "", "", "", "", "", "", "", 63.89, 5.1269183*^7, 527.967, 43.4, 13.914, 
  8.622, 35938.374, 0.2, 85.998, 6.8, 6.2, 40.9, "", 12.27, 83.03, 0.916}, 
 {"KOR", "Asia", "South Korea", "2021-02-12", 83199., 362., 382.143, 1514., 
  7., 7.143, 1622.788, 7.061, 7.454, 29.53, 0.137, 0.139, 0.97, "", "", "", 
  "", "", "", "", "", 24114., 6.012508*^6, 117.273, 0.47, 38970., 0.76, 0.01, 
  102., "people tested", "", "", "", "", "", "", "", "", "", 63.89, 
  5.1269183*^7, 527.967, 43.4, 13.914, 8.622, 35938.374, 0.2, 85.998, 6.8, 
  6.2, 40.9, "", 12.27, 83.03, 0.916}, {"KOR", "Asia", "South Korea", 
  "2021-02-13", 83525., 326., 375.571, 1522., 8., 7.286, 1629.146, 6.359, 
  7.325, 29.686, 0.156, 0.142, 1., "", "", "", "", "", "", "", "", "", "", 
  "", "", 37085., 0.723, 0.01, 98.7, "people tested", "", "", "", "", "", "", 
  "", "", "", 63.89, 5.1269183*^7, 527.967, 43.4, 13.914, 8.622, 35938.374, 
  0.2, 85.998, 6.8, 6.2, 40.9, "", 12.27, 83.03, 0.916}, 
 {"KOR", "Asia", "South Korea", "2021-02-14", 83869., 344., 383.429, 1527., 
  5., 7.571, 1635.856, 6.71, 7.479, 29.784, 0.098, 0.148, 1.09, "", "", "", 
  "", "", "", "", "", "", 6.061886*^6, 118.236, "", 35201., 0.687, 0.011, 
  91.8, "people tested", "", "", "", "", "", "", "", "", "", 63.89, 
  5.1269183*^7, 527.967, 43.4, 13.914, 8.622, 35938.374, 0.2, 85.998, 6.8, 
  6.2, 40.9, "", 12.27, 83.03, 0.916}, {"KOR", "Asia", "South Korea", 
  "2021-02-15", 84325., 456., 405.429, 1534., 7., 7.429, 1644.75, 8.894, 
  7.908, 29.921, 0.137, 0.145, 1.2, "", "", "", "", "", "", "", "", 20828., 
  6.082714*^6, 118.643, 0.406, 32766., 0.639, 0.012, 80.8, "people tested", 
  "", "", "", "", "", "", "", "", "", 63.89, 5.1269183*^7, 527.967, 43.4, 
  13.914, 8.622, 35938.374, 0.2, 85.998, 6.8, 6.2, 40.9, "", 12.27, 83.03, 
  0.916}, {"KOR", "Asia", "South Korea", "2021-02-16", 84946., 621., 430.857, 
  1538., 4., 7.429, 1656.863, 12.113, 8.404, 29.999, 0.078, 0.145, 1.26, "", 
  "", "", "", "", "", "", "", 53879., 6.136593*^6, 119.694, 1.051, 34032., 
  0.664, 0.013, 79., "people tested", "", "", "", "", "", "", "", "", "", 
  63.89, 5.1269183*^7, 527.967, 43.4, 13.914, 8.622, 35938.374, 0.2, 85.998, 
  6.8, 6.2, 40.9, "", 12.27, 83.03, 0.916}, {"KOR", "Asia", "South Korea", 
  "2021-02-17", 85567., 621., 447.571, 1544., 6., 6.857, 1668.975, 12.113, 
  8.73, 30.116, 0.117, 0.134, 1.23, "", "", "", "", "", "", "", "", 51564., 
  6.188157*^6, 120.699, 1.006, 34968., 0.682, 0.013, 78.1, "people tested", 
  "", "", "", "", "", "", "", "", "", 63.89, 5.1269183*^7, 527.967, 43.4, 
  13.914, 8.622, 35938.374, 0.2, 85.998, 6.8, 6.2, 40.9, "", 12.27, 83.03, 
  0.916}, {"KOR", "Asia", "South Korea", "2021-02-18", 86128., 561., 470.143, 
  1550., 6., 6.143, 1679.918, 10.942, 9.17, 30.233, 0.117, 0.12, 1.15, "", 
  "", "", "", "", "", "", "", 44337., 6.232494*^6, 121.564, 0.865, 34871., 
  0.68, 0.013, 74.2, "people tested", "", "", "", "", "", "", "", "", "", 
  63.89, 5.1269183*^7, 527.967, 43.4, 13.914, 8.622, 35938.374, 0.2, 85.998, 
  6.8, 6.2, 40.9, "", 12.27, 83.03, 0.916}, {"KOR", "Asia", "South Korea", 
  "2021-02-19", 86574., 446., 482.143, 1553., 3., 5.571, 1688.617, 8.699, 
  9.404, 30.291, 0.059, 0.109, 1.04, "", "", "", "", "", "", "", "", 42382., 
  6.274876*^6, 122.391, 0.827, 37481., 0.731, 0.013, 77.7, "people tested", 
  "", "", "", "", "", "", "", "", "", 63.89, 5.1269183*^7, 527.967, 43.4, 
  13.914, 8.622, 35938.374, 0.2, 85.998, 6.8, 6.2, 40.9, "", 12.27, 83.03, 
  0.916}, {"KOR", "Asia", "South Korea", "2021-02-20", 86992., 418., 495.286, 
  1557., 4., 5., 1696.77, 8.153, 9.66, 30.369, 0.078, 0.098, 0.98, "", "", 
  "", "", "", "", "", "", 39618., 6.314494*^6, 123.164, 0.773, 39614., 0.773, 
  0.013, 80., "people tested", "", "", "", "", "", "", "", "", "", 63.89, 
  5.1269183*^7, 527.967, 43.4, 13.914, 8.622, 35938.374, 0.2, 85.998, 6.8, 
  6.2, 40.9, "", 12.27, 83.03, 0.916}, {"KOR", "Asia", "South Korea", 
  "2021-02-21", 87324., 332., 493.571, 1562., 5., 5., 1703.245, 6.476, 9.627, 
  30.467, 0.098, 0.098, 0.93, "", "", "", "", "", "", "", "", 23490., 
  6.337984*^6, 123.622, 0.458, 39443., 0.769, 0.013, 79.9, "people tested", 
  "", "", "", "", "", "", "", "", "", 63.89, 5.1269183*^7, 527.967, 43.4, 
  13.914, 8.622, 35938.374, 0.2, 85.998, 6.8, 6.2, 40.9, "", 12.27, 83.03, 
  0.916}, {"KOR", "Asia", "South Korea", "2021-02-22", 87681., 357., 479.429, 
  1573., 11., 5.571, 1710.209, 6.963, 9.351, 30.681, 0.215, 0.109, 0.91, "", 
  "", "", "", "", "", "", "", 18699., 6.356683*^6, 123.986, 0.365, 39138., 
  0.763, 0.012, 81.6, "people tested", "", "", "", "", "", "", "", "", "", 
  63.89, 5.1269183*^7, 527.967, 43.4, 13.914, 8.622, 35938.374, 0.2, 85.998, 
  6.8, 6.2, 40.9, "", 12.27, 83.03, 0.916}, {"KOR", "Asia", "South Korea", 
  "2021-02-23", 88120., 439., 453.429, 1576., 3., 5.429, 1718.771, 8.563, 
  8.844, 30.74, 0.059, 0.106, 0.89, "", "", "", "", "", "", "", "", 41931., 
  6.398614*^6, 124.804, 0.818, 37432., 0.73, 0.012, 82.6, "people tested", 
  "", "", "", "", "", "", "", "", "", 63.89, 5.1269183*^7, 527.967, 43.4, 
  13.914, 8.622, 35938.374, 0.2, 85.998, 6.8, 6.2, 40.9, "", 12.27, 83.03, 
  0.916}, {"KOR", "Asia", "South Korea", "2021-02-24", 88516., 396., 421.286, 
  1581., 5., 5.286, 1726.495, 7.724, 8.217, 30.837, 0.098, 0.103, 0.88, "", 
  "", "", "", "", "", "", "", 37386., 6.436*^6, 125.534, 0.729, 35406., 
  0.691, 0.012, 84., "people tested", "", "", "", "", "", "", "", "", "", 
  63.89, 5.1269183*^7, 527.967, 43.4, 13.914, 8.622, 35938.374, 0.2, 85.998, 
  6.8, 6.2, 40.9, "", 12.27, 83.03, 0.916}, {"KOR", "Asia", "South Korea", 
  "2021-02-25", 88922., 406., 399.143, 1585., 4., 5., 1734.414, 7.919, 7.785, 
  30.915, 0.078, 0.098, 0.9, "", "", "", "", "", "", "", "", 46542., 
  6.482542*^6, 126.441, 0.908, 35721., 0.697, 0.011, 89.5, "people tested", 
  0., 0., "", "", "", 0., 0., "", "", 63.89, 5.1269183*^7, 527.967, 43.4, 
  13.914, 8.622, 35938.374, 0.2, 85.998, 6.8, 6.2, 40.9, "", 12.27, 83.03, 
  0.916}, {"KOR", "Asia", "South Korea", "2021-02-26", 89321., 399., 392.429, 
  1595., 10., 6., 1742.197, 7.782, 7.654, 31.11, 0.195, 0.117, 0.92, "", "", 
  "", "", "", "", "", "", 38582., 6.521124*^6, 127.194, 0.753, 35178., 0.686, 
  0.011, 89.6, "people tested", 18489., 18489., "", 18489., 18489., 0.04, 
  0.04, "", 361., 63.89, 5.1269183*^7, 527.967, 43.4, 13.914, 8.622, 
  35938.374, 0.2, 85.998, 6.8, 6.2, 40.9, "", 12.27, 83.03, 0.916}, 
 {"KOR", "Asia", "South Korea", "2021-02-27", 89676., 355., 383.429, 1603., 
  8., 6.571, 1749.121, 6.924, 7.479, 31.266, 0.156, 0.128, 0.94, "", "", "", 
  "", "", "", "", "", 37102., 6.558226*^6, 127.918, 0.724, 34819., 0.679, 
  0.011, 90.8, "people tested", 20322., 20322., "", 1833., 10161., 0.04, 
  0.04, "", 198., 63.89, 5.1269183*^7, 527.967, 43.4, 13.914, 8.622, 
  35938.374, 0.2, 85.998, 6.8, 6.2, 40.9, "", 12.27, 83.03, 0.916}, 
 {"KOR", "Asia", "South Korea", "2021-02-28", 90031., 355., 386.714, 1605., 
  2., 6.143, 1756.045, 6.924, 7.543, 31.305, 0.039, 0.12, 0.97, "", "", "", 
  "", "", "", "", "", 17891., 6.576117*^6, 128.266, 0.349, 34019., 0.664, 
  0.011, 88., "people tested", 21177., 21177., "", 855., 7059., 0.04, 0.04, 
  "", 138., 63.89, 5.1269183*^7, 527.967, 43.4, 13.914, 8.622, 35938.374, 
  0.2, 85.998, 6.8, 6.2, 40.9, "", 12.27, 83.03, 0.916}, 
 {"KOR", "Asia", "South Korea", "2021-03-01", 90372., 341., 384.429, 1606., 
  1., 4.714, 1762.696, 6.651, 7.498, 31.325, 0.02, 0.092, 0.96, "", "", "", 
  "", "", "", "", "", 15893., 6.59201*^6, 128.576, 0.31, 33618., 0.656, 
  0.011, 87.4, "people tested", "", "", "", "", 13576., "", "", "", 265., 
  58.33, 5.1269183*^7, 527.967, 43.4, 13.914, 8.622, 35938.374, 0.2, 85.998, 
  6.8, 6.2, 40.9, "", 12.27, 83.03, 0.916}, {"KOR", "Asia", "South Korea", 
  "2021-03-02", 90816., 444., 385.143, 1612., 6., 5.143, 1771.356, 8.66, 
  7.512, 31.442, 0.117, 0.1, 0.97, "", "", "", "", "", "", "", "", 16534., 
  6.608544*^6, 128.899, 0.322, 29990., 0.585, 0.013, 77.9, "people tested", 
  87428., 87428., "", "", 17486., 0.17, 0.17, "", 341., 58.33, 5.1269183*^7, 
  527.967, 43.4, 13.914, 8.622, 35938.374, 0.2, 85.998, 6.8, 6.2, 40.9, "", 
  12.27, 83.03, 0.916}, {"KOR", "Asia", "South Korea", "2021-03-03", 91240., 
  424., 389.143, 1619., 7., 5.429, 1779.627, 8.27, 7.59, 31.578, 0.137, 
  0.106, 0.97, "", "", "", "", "", "", "", "", 41792., 6.650336*^6, 129.714, 
  0.815, 30619., 0.597, 0.013, 78.7, "people tested", 154421., 154421., "", 
  66993., 25737., 0.3, 0.3, "", 502., 58.33, 5.1269183*^7, 527.967, 43.4, 
  13.914, 8.622, 35938.374, 0.2, 85.998, 6.8, 6.2, 40.9, "", 12.27, 83.03, 
  0.916}, {"KOR", "Asia", "South Korea", "2021-03-04", 91638., 398., 388., 
  1627., 8., 6., 1787.39, 7.763, 7.568, 31.734, 0.156, 0.117, 0.98, "", "", 
  "", "", "", "", "", "", 41475., 6.691811*^6, 130.523, 0.809, 29896., 0.583, 
  0.013, 77.1, "people tested", 225853., 225853., "", 71432., 32265., 0.44, 
  0.44, "", 629., 58.33, 5.1269183*^7, 527.967, 43.4, 13.914, 8.622, 
  35938.374, 0.2, 85.998, 6.8, 6.2, 40.9, "", 12.27, 83.03, 0.916}, 
 {"KOR", "Asia", "South Korea", "2021-03-05", 92055., 417., 390.571, 1632., 
  5., 5.286, 1795.523, 8.134, 7.618, 31.832, 0.098, 0.103, 1.01, "", "", "", 
  "", "", "", "", "", 33493., 6.725304*^6, 131.176, 0.653, 29169., 0.569, 
  0.013, 74.7, "people tested", 296380., 296380., "", 70527., 39699., 0.58, 
  0.58, "", 774., 58.33, 5.1269183*^7, 527.967, 43.4, 13.914, 8.622, 
  35938.374, 0.2, 85.998, 6.8, 6.2, 40.9, "", 12.27, 83.03, 0.916}, 
 {"KOR", "Asia", "South Korea", "2021-03-06", 92471., 416., 399.286, 1634., 
  2., 4.429, 1803.637, 8.114, 7.788, 31.871, 0.039, 0.086, 1.04, "", "", "", 
  "", "", "", "", "", 31468., 6.756772*^6, 131.79, 0.614, 28364., 0.553, 
  0.014, 71., "people tested", 314656., 314656., "", 18276., 42048., 0.61, 
  0.61, "", 820., 58.33, 5.1269183*^7, 527.967, 43.4, 13.914, 8.622, 
  35938.374, 0.2, 85.998, 6.8, 6.2, 40.9, "", 12.27, 83.03, 0.916}, 
 {"KOR", "Asia", "South Korea", "2021-03-07", 92817., 346., 398., 1642., 8., 
  5.286, 1810.386, 6.749, 7.763, 32.027, 0.156, 0.103, 1.06, "", "", "", "", 
  "", "", "", "", 19958., 6.77673*^6, 132.179, 0.389, 28659., 0.559, 0.014, 
  72., "people tested", 316865., 316865., "", 2209., 42241., 0.62, 0.62, "", 
  824., 58.33, 5.1269183*^7, 527.967, 43.4, 13.914, 8.622, 35938.374, 0.2, 
  85.998, 6.8, 6.2, 40.9, "", 12.27, 83.03, 0.916}, 
 {"KOR", "Asia", "South Korea", "2021-03-08", 93263., 446., 413., 1645., 3., 
  5.571, 1819.085, 8.699, 8.056, 32.086, 0.059, 0.109, 1.1, "", "", "", "", 
  "", "", "", "", 17685., 6.794415*^6, 132.524, 0.345, 28915., 0.564, 0.014, 
  70., "people tested", 383346., 383346., "", 66481., 47006., 0.75, 0.75, "", 
  917., 58.33, 5.1269183*^7, 527.967, 43.4, 13.914, 8.622, 35938.374, 0.2, 
  85.998, 6.8, 6.2, 40.9, "", 12.27, 83.03, 0.916}, 
 {"KOR", "Asia", "South Korea", "2021-03-09", 93733., 470., 416.714, 1648., 
  3., 5.143, 1828.252, 9.167, 8.128, 32.144, 0.059, 0.1, 1.07, "", "", "", 
  "", "", "", "", "", "", "", "", "", 31893., 0.622, 0.013, 76.5, 
  "people tested", 446941., 446941., "", 63595., 51359., 0.87, 0.87, "", 
  1002., 58.33, 5.1269183*^7, 527.967, 43.4, 13.914, 8.622, 35938.374, 0.2, 
  85.998, 6.8, 6.2, 40.9, "", 12.27, 83.03, 0.916}, 
 {"KOR", "Asia", "South Korea", "2021-03-10", 94198., 465., 422.571, 1652., 
  4., 4.714, 1837.322, 9.07, 8.242, 32.222, 0.078, 0.092, 1.07, "", "", "", 
  "", "", "", "", "", "", "", "", "", 31262., 0.61, 0.014, 74., 
  "people tested", 500635., 500635., "", 53694., 49459., 0.98, 0.98, "", 
  965., 58.33, 5.1269183*^7, 527.967, 43.4, 13.914, 8.622, 35938.374, 0.2, 
  85.998, 6.8, 6.2, 40.9, "", 12.27, 83.03, 0.916}, 
 {"KOR", "Asia", "South Korea", "2021-03-11", 94686., 488., 435.429, 1662., 
  10., 5., 1846.84, 9.518, 8.493, 32.417, 0.195, 0.098, 1.08, "", "", "", "", 
  "", "", "", "", "", "", "", "", 30677., 0.598, 0.014, 70.5, 
  "people tested", 546277., 546277., "", 45642., 45775., 1.07, 1.07, "", 
  893., 58.33, 5.1269183*^7, 527.967, 43.4, 13.914, 8.622, 35938.374, 0.2, 
  85.998, 6.8, 6.2, 40.9, "", 12.27, 83.03, 0.916}, 
 {"KOR", "Asia", "South Korea", "2021-03-12", 95176., 490., 445.857, 1667., 
  5., 5., 1856.398, 9.557, 8.696, 32.515, 0.098, 0.098, 1.08, "", "", "", "", 
  "", "", "", "", "", 6.943926*^6, 135.441, "", 31232., 0.609, 0.014, 70., 
  "people tested", 583658., 583658., "", 37381., 41040., 1.14, 1.14, "", 
  800., 58.33, 5.1269183*^7, 527.967, 43.4, 13.914, 8.622, 35938.374, 0.2, 
  85.998, 6.8, 6.2, 40.9, "", 12.27, 83.03, 0.916}, 
 {"KOR", "Asia", "South Korea", "2021-03-13", 95635., 459., 452., 1669., 2., 
  5., 1865.351, 8.953, 8.816, 32.554, 0.039, 0.098, 1.06, "", "", "", "", "", 
  "", "", "", "", "", "", "", 30042., 0.586, 0.015, 66.5, "people tested", 
  587884., 587884., "", 4226., 39033., 1.15, 1.15, "", 761., 58.33, 
  5.1269183*^7, 527.967, 43.4, 13.914, 8.622, 35938.374, 0.2, 85.998, 6.8, 
  6.2, 40.9, "", 12.27, 83.03, 0.916}, {"KOR", "Asia", "South Korea", 
  "2021-03-14", 96017., 382., 457.143, 1675., 6., 4.714, 1872.801, 7.451, 
  8.917, 32.671, 0.117, 0.092, 1.03, "", "", "", "", "", "", "", "", "", "", 
  "", "", 30497., 0.595, 0.015, 66.7, "people tested", 588958., 588958., "", 
  1074., 38870., 1.15, 1.15, "", 758., 58.33, 5.1269183*^7, 527.967, 43.4, 
  13.914, 8.622, 35938.374, 0.2, 85.998, 6.8, 6.2, 40.9, "", 12.27, 83.03, 
  0.916}, {"KOR", "Asia", "South Korea", "2021-03-15", 96380., 363., 445.286, 
  1678., 3., 4.714, 1879.882, 7.08, 8.685, 32.729, 0.059, 0.092, 0.99, "", 
  "", "", "", "", "", "", "", "", 7.01335*^6, 136.795, "", 31276., 0.61, 
  0.014, 70.2, "people tested", 602150., 602150., "", 13192., 31258., 1.17, 
  1.17, "", 610., 58.33, 5.1269183*^7, 527.967, 43.4, 13.914, 8.622, 
  35938.374, 0.2, 85.998, 6.8, 6.2, 40.9, "", 12.27, 83.03, 0.916}, 
 {"KOR", "Asia", "South Korea", "2021-03-16", 96849., 469., 445.143, 1686., 
  8., 5.429, 1889.03, 9.148, 8.682, 32.885, 0.156, 0.106, 0.99, "", "", "", 
  "", "", "", "", "", "", "", "", "", 31767., 0.62, 0.014, 71.4, 
  "people tested", 621734., 621734., "", 19584., 24970., 1.21, 1.21, "", 
  487., 58.33, 5.1269183*^7, 527.967, 43.4, 13.914, 8.622, 35938.374, 0.2, 
  85.998, 6.8, 6.2, 40.9, "", 12.27, 83.03, 0.916}, 
 {"KOR", "Asia", "South Korea", "2021-03-17", 97294., 445., 442.286, 1688., 
  2., 5.143, 1897.709, 8.68, 8.627, 32.924, 0.039, 0.1, 0.98, "", "", "", "", 
  "", "", "", "", "", "", "", "", 32258., 0.629, 0.014, 72.9, 
  "people tested", 641331., 641331., "", 19597., 20099., 1.25, 1.25, "", 
  392., 58.33, 5.1269183*^7, 527.967, 43.4, 13.914, 8.622, 35938.374, 0.2, 
  85.998, 6.8, 6.2, 40.9, "", 12.27, 83.03, 0.916}, 
 {"KOR", "Asia", "South Korea", "2021-03-18", 97757., 463., 438.714, 1690., 
  2., 4., 1906.74, 9.031, 8.557, 32.963, 0.039, 0.078, 1., "", "", "", "", 
  "", "", "", "", "", "", "", "", 32748., 0.639, 0.013, 74.6, 
  "people tested", 659475., 659475., "", 18144., 16171., 1.29, 1.29, "", 
  315., 58.33, 5.1269183*^7, 527.967, 43.4, 13.914, 8.622, 35938.374, 0.2, 
  85.998, 6.8, 6.2, 40.9, "", 12.27, 83.03, 0.916}, 
 {"KOR", "Asia", "South Korea", "2021-03-19", 98209., 452., 433.286, 1693., 
  3., 3.714, 1915.556, 8.816, 8.451, 33.022, 0.059, 0.072, 1.01, "", "", "", 
  "", "", "", "", "", "", 7.1766*^6, 139.979, "", 33239., 0.648, 0.013, 76.7, 
  "people tested", 675426., 675426., "", 15951., 13110., 1.32, 1.32, "", 
  256., 58.33, 5.1269183*^7, 527.967, 43.4, 13.914, 8.622, 35938.374, 0.2, 
  85.998, 6.8, 6.2, 40.9, "", 12.27, 83.03, 0.916}, 
 {"KOR", "Asia", "South Korea", "2021-03-20", 98665., 456., 432.857, 1696., 
  3., 3.857, 1924.45, 8.894, 8.443, 33.08, 0.059, 0.075, 1.03, "", "", "", 
  "", "", "", "", "", "", "", "", "", 33563., 0.655, 0.013, 77.5, 
  "people tested", 676900., 676587., 313., 1474., 12717., 1.32, 1.32, 0., 
  248., 58.33, 5.1269183*^7, 527.967, 43.4, 13.914, 8.622, 35938.374, 0.2, 
  85.998, 6.8, 6.2, 40.9, "", 12.27, 83.03, 0.916}, 
 {"KOR", "Asia", "South Korea", "2021-03-21", 99075., 410., 436.857, 1697., 
  1., 3.143, 1932.447, 7.997, 8.521, 33.1, 0.02, 0.061, 1.02, "", "", "", "", 
  "", "", "", "", "", "", "", "", 33888., 0.661, 0.013, 77.6, 
  "people tested", 677200., 676607., 593., 300., 12606., 1.32, 1.32, 0., 
  246., 58.33, 5.1269183*^7, 527.967, 43.4, 13.914, 8.622, 35938.374, 0.2, 
  85.998, 6.8, 6.2, 40.9, "", 12.27, 83.03, 0.916}, 
 {"KOR", "Asia", "South Korea", "2021-03-22", 99421., 346., 434.429, 1704., 
  7., 3.714, 1939.196, 6.749, 8.473, 33.236, 0.137, 0.072, 0.98, "", "", "", 
  "", "", "", "", "", "", 7.252832*^6, 141.466, "", 34212., 0.667, 0.013, 
  78.8, "people tested", 681443., 680560., 883., 4243., 11328., 1.33, 1.33, 
  0., 221., 58.33, 5.1269183*^7, 527.967, 43.4, 13.914, 8.622, 35938.374, 
  0.2, 85.998, 6.8, 6.2, 40.9, "", 12.27, 83.03, 0.916}, 
 {"KOR", "Asia", "South Korea", "2021-03-23", 99846., 425., 428.143, 1707., 
  3., 3., 1947.486, 8.29, 8.351, 33.295, 0.059, 0.059, 0.96, "", "", "", "", 
  "", "", "", "", 47986., 7.300818*^6, 142.402, 0.936, 35236., 0.687, 0.012, 
  82.3, "people tested", 705110., 703612., 1498., 23667., 11911., 1.38, 1.37, 
  0., 232., 58.33, 5.1269183*^7, 527.967, 43.4, 13.914, 8.622, 35938.374, 
  0.2, 85.998, 6.8, 6.2, 40.9, "", 12.27, 83.03, 0.916}, 
 {"KOR", "Asia", "South Korea", "2021-03-24", 100276., 430., 426., 1709., 2., 
  3., 1955.873, 8.387, 8.309, 33.334, 0.039, 0.059, 0.98, "", "", "", "", "", 
  "", "", "", "", "", "", "", 36410., 0.71, 0.012, 85.5, "people tested", 
  735815., 733124., 2691., 30705., 13498., 1.44, 1.43, 0.01, 263., 58.33, 
  5.1269183*^7, 527.967, 43.4, 13.914, 8.622, 35938.374, 0.2, 85.998, 6.8, 
  6.2, 40.9, "", 12.27, 83.03, 0.916}, {"KOR", "Asia", "South Korea", 
  "2021-03-25", 100770., 494., 430.429, 1716., 7., 3.714, 1965.508, 9.635, 
  8.395, 33.47, 0.137, 0.072, 1.04, "", "", "", "", "", "", "", "", "", 
  7.398876*^6, 144.314, "", 37584., 0.733, 0.011, 87.3, "people tested", 
  771284., 767451., 3833., 35469., 15973., 1.5, 1.5, 0.01, 312., 58.33, 
  5.1269183*^7, 527.967, 43.4, 13.914, 8.622, 35938.374, 0.2, 85.998, 6.8, 
  6.2, 40.9, "", 12.27, 83.03, 0.916}, {"KOR", "Asia", "South Korea", 
  "2021-03-26", 101275., 505., 438., 1721., 5., 4., 1975.358, 9.85, 8.543, 
  33.568, 0.098, 0.078, 1.08, "", "", "", "", "", "", "", "", 53118., 
  7.451994*^6, 145.35, 1.036, 39342., 0.767, 0.011, 89.8, "people tested", 
  797506., 792274., 5232., 26222., 17440., 1.56, 1.55, 0.01, 340., 58.33, 
  5.1269183*^7, 527.967, 43.4, 13.914, 8.622, 35938.374, 0.2, 85.998, 6.8, 
  6.2, 40.9, "", 12.27, 83.03, 0.916}, {"KOR", "Asia", "South Korea", 
  "2021-03-27", 101757., 482., 441.714, 1722., 1., 3.714, 1984.76, 9.401, 
  8.616, 33.587, 0.02, 0.072, 1.08, "", "", "", "", "", "", "", "", 45400., 
  7.497394*^6, 146.236, 0.886, 42198., 0.823, 0.01, 95.5, "people tested", 
  799090., 793858., 5232., 1584., 17456., 1.56, 1.55, 0.01, 340., 58.33, 
  5.1269183*^7, 527.967, 43.4, 13.914, 8.622, 35938.374, 0.2, 85.998, 6.8, 
  6.2, 40.9, "", 12.27, 83.03, 0.916}, {"KOR", "Asia", "South Korea", 
  "2021-03-28", 102141., 384., 438., 1726., 4., 4.143, 1992.249, 7.49, 8.543, 
  33.665, 0.078, 0.081, 1.07, "", "", "", "", "", "", "", "", 19597., 
  7.516991*^6, 146.618, 0.382, 41367., 0.807, 0.011, 94.4, "people tested", 
  799198., 793966., 5232., 108., 17428., 1.56, 1.55, 0.01, 340., 58.33, 
  5.1269183*^7, 527.967, 43.4, 13.914, 8.622, 35938.374, 0.2, 85.998, 6.8, 
  6.2, 40.9, "", 12.27, 83.03, 0.916}, {"KOR", "Asia", "South Korea", 
  "2021-03-29", 102582., 441., 451.571, 1729., 3., 3.571, 2000.851, 8.602, 
  8.808, 33.724, 0.059, 0.07, 1.09, "", "", "", "", "", "", "", "", 20402., 
  7.537393*^6, 147.016, 0.398, 40652., 0.793, 0.011, 90., "people tested", 
  828599., 822448., 6151., 29401., 21022., 1.62, 1.6, 0.01, 410., 58.33, 
  5.1269183*^7, 527.967, 43.4, 13.914, 8.622, 35938.374, 0.2, 85.998, 6.8, 
  6.2, 40.9, "", 12.27, 83.03, 0.916}, {"KOR", "Asia", "South Korea", 
  "2021-03-30", 103088., 506., 463.143, 1731., 2., 3.429, 2010.721, 9.869, 
  9.034, 33.763, 0.039, 0.067, 1.08, "", "", "", "", "", "", "", "", 48182., 
  7.585575*^6, 147.956, 0.94, 40680., 0.793, 0.011, 87.8, "people tested", 
  860387., 852202., 8185., 31788., 22182., 1.68, 1.66, 0.02, 433., 58.33, 
  5.1269183*^7, 527.967, 43.4, 13.914, 8.622, 35938.374, 0.2, 85.998, 6.8, 
  6.2, 40.9, "", 12.27, 83.03, 0.916}, {"KOR", "Asia", "South Korea", 
  "2021-03-31", 103639., 551., 480.429, 1735., 4., 3.714, 2021.468, 10.747, 
  9.371, 33.841, 0.078, 0.072, 1.1, "", "", "", "", "", "", "", "", 50923., 
  7.636498*^6, 148.949, 0.993, 40950., 0.799, 0.012, 85.2, "people tested", 
  889546., 876573., 12973., 29159., 21962., 1.74, 1.71, 0.03, 428., 58.33, 
  5.1269183*^7, 527.967, 43.4, 13.914, 8.622, 35938.374, 0.2, 85.998, 6.8, 
  6.2, 40.9, "", 12.27, 83.03, 0.916}, {"KOR", "Asia", "South Korea", 
  "2021-04-01", 104194., 555., 489.143, 1737., 2., 3., 2032.293, 10.825, 
  9.541, 33.88, 0.039, 0.059, 1.11, "", "", "", "", "", "", "", "", 42146., 
  7.678644*^6, 149.771, 0.822, 39967., 0.78, 0.012, 81.7, "people tested", 
  933924., 914069., 19855., 44378., 23234., 1.82, 1.78, 0.04, 453., 58.33, 
  5.1269183*^7, 527.967, 43.4, 13.914, 8.622, 35938.374, 0.2, 85.998, 6.8, 
  6.2, 40.9, "", 12.27, 83.03, 0.916}, {"KOR", "Asia", "South Korea", 
  "2021-04-02", 104736., 542., 494.429, 1740., 3., 2.714, 2042.865, 10.572, 
  9.644, 33.939, 0.059, 0.053, 1.12, "", "", "", "", "", "", "", "", 38899., 
  7.717543*^6, 150.53, 0.759, 37936., 0.74, 0.013, 76.7, "people tested", 
  979936., 953556., 26380., 46012., 26061., 1.91, 1.86, 0.05, 508., 58.33, 
  5.1269183*^7, 527.967, 43.4, 13.914, 8.622, 35938.374, 0.2, 85.998, 6.8, 
  6.2, 40.9, "", 12.27, 83.03, 0.916}, {"KOR", "Asia", "South Korea", 
  "2021-04-03", 105279., 543., 503.143, 1744., 4., 3.143, 2053.456, 10.591, 
  9.814, 34.017, 0.078, 0.061, 1.13, "", "", "", "", "", "", "", "", 36770., 
  7.754313*^6, 151.247, 0.717, 36703., 0.716, 0.014, 72.9, "people tested", 
  989381., 962083., 27298., 9445., 27184., 1.93, 1.88, 0.05, 530., 58.33, 
  5.1269183*^7, 527.967, 43.4, 13.914, 8.622, 35938.374, 0.2, 85.998, 6.8, 
  6.2, 40.9, "", 12.27, 83.03, 0.916}, {"KOR", "Asia", "South Korea", 
  "2021-04-04", 105752., 473., 515.857, 1748., 4., 3.143, 2062.682, 9.226, 
  10.062, 34.095, 0.078, 0.061, 1.14, "", "", "", "", "", "", "", "", 15364., 
  7.769677*^6, 151.547, 0.3, 36098., 0.704, 0.014, 70., "people tested", 
  990094., 962730., 27364., 713., 27271., 1.93, 1.88, 0.05, 532., 58.33, 
  5.1269183*^7, 527.967, 43.4, 13.914, 8.622, 35938.374, 0.2, 85.998, 6.8, 
  6.2, 40.9, "", 12.27, 83.03, 0.916}, {"KOR", "Asia", "South Korea", 
  "2021-04-05", 106230., 478., 521.143, 1752., 4., 3.286, 2072.005, 9.323, 
  10.165, 34.173, 0.078, 0.064, 1.15, "", "", "", "", "", "", "", "", 18646., 
  7.788323*^6, 151.91, 0.364, 35847., 0.699, 0.015, 68.8, "people tested", 
  1.027561*^6, 999870., 27691., 37467., 28423., 2., 1.95, 0.05, 554., 58.33, 
  5.1269183*^7, 527.967, 43.4, 13.914, 8.622, 35938.374, 0.2, 85.998, 6.8, 
  6.2, 40.9, "", 12.27, 83.03, 0.916}, {"KOR", "Asia", "South Korea", 
  "2021-04-06", 106898., 668., 544.286, 1756., 4., 3.571, 2085.034, 13.029, 
  10.616, 34.251, 0.078, 0.07, 1.18, "", "", "", "", "", "", "", "", 53812., 
  7.842135*^6, 152.96, 1.05, 36651., 0.715, 0.015, 67.3, "people tested", 
  1.07248*^6, 1.039066*^6, 33414., 44919., 30299., 2.09, 2.03, 0.07, 591., 
  58.33, 5.1269183*^7, 527.967, 43.4, 13.914, 8.622, 35938.374, 0.2, 85.998, 
  6.8, 6.2, 40.9, "", 12.27, 83.03, 0.916}, {"KOR", "Asia", "South Korea", 
  "2021-04-07", 107598., 700., 565.571, 1758., 2., 3.286, 2098.688, 13.653, 
  11.031, 34.29, 0.039, 0.064, 1.2, "", "", "", "", "", "", "", "", 49390., 
  7.891525*^6, 153.923, 0.963, 36432., 0.711, 0.016, 64.4, "people tested", 
  1.118221*^6, 1.075574*^6, 42647., 45741., 32668., 2.18, 2.1, 0.08, 637., 
  58.33, 5.1269183*^7, 527.967, 43.4, 13.914, 8.622, 35938.374, 0.2, 85.998, 
  6.8, 6.2, 40.9, "", 12.27, 83.03, 0.916}, {"KOR", "Asia", "South Korea", 
  "2021-04-08", 108269., 671., 582.143, 1764., 6., 3.857, 2111.775, 13.088, 
  11.355, 34.407, 0.117, 0.075, 1.18, "", "", "", "", "", "", "", "", 42902., 
  7.934427*^6, 154.76, 0.837, 36540., 0.713, 0.016, 62.8, "people tested", 
  1.165802*^6, 1.113666*^6, 52136., 47581., 33125., 2.27, 2.17, 0.1, 646., 
  58.33, 5.1269183*^7, 527.967, 43.4, 13.914, 8.622, 35938.374, 0.2, 85.998, 
  6.8, 6.2, 40.9, "", 12.27, 83.03, 0.916}, {"KOR", "Asia", "South Korea", 
  "2021-04-09", 108945., 676., 601.286, 1765., 1., 3.571, 2124.961, 13.185, 
  11.728, 34.426, 0.02, 0.07, 1.16, "", "", "", "", "", "", "", "", 42774., 
  7.977201*^6, 155.594, 0.834, 37094., 0.724, 0.016, 61.7, "people tested", 
  1.207482*^6, 1.14806*^6, 59422., 41680., 32507., 2.36, 2.24, 0.12, 634., 
  58.33, 5.1269183*^7, 527.967, 43.4, 13.914, 8.622, 35938.374, 0.2, 85.998, 
  6.8, 6.2, 40.9, "", 12.27, 83.03, 0.916}, {"KOR", "Asia", "South Korea", 
  "2021-04-10", 109559., 614., 611.429, 1768., 3., 3.429, 2136.937, 11.976, 
  11.926, 34.485, 0.059, 0.067, 1.14, "", "", "", "", "", "", "", "", 39415., 
  8.016616*^6, 156.363, 0.769, 37472., 0.731, 0.016, 61.3, "people tested", 
  1.21746*^6, 1.15695*^6, 60510., 9978., 32583., 2.37, 2.26, 0.12, 636., 
  58.33, 5.1269183*^7, 527.967, 43.4, 13.914, 8.622, 35938.374, 0.2, 85.998, 
  6.8, 6.2, 40.9, "", 12.27, 83.03, 0.916}, {"KOR", "Asia", "South Korea", 
  "2021-04-11", 110146., 587., 627.714, 1770., 2., 3.143, 2148.386, 11.449, 
  12.244, 34.524, 0.039, 0.061, 1.14, "", "", "", "", "", "", "", "", 21007., 
  8.037623*^6, 156.773, 0.41, 38278., 0.747, 0.016, 61., "people tested", 
  1.217766*^6, 1.157255*^6, 60511., 306., 32525., 2.38, 2.26, 0.12, 634., 
  58.33, 5.1269183*^7, 527.967, 43.4, 13.914, 8.622, 35938.374, 0.2, 85.998, 
  6.8, 6.2, 40.9, "", 12.27, 83.03, 0.916}, {"KOR", "Asia", "South Korea", 
  "2021-04-12", 110688., 542., 636.857, 1775., 5., 3.286, 2158.958, 10.572, 
  12.422, 34.621, 0.098, 0.064, 1.11, "", "", "", "", "", "", "", "", 19912., 
  8.057535*^6, 157.161, 0.388, 38459., 0.75, 0.017, 60.4, "people tested", 
  1.255899*^6, 1.195342*^6, 60557., 38133., 32620., 2.45, 2.33, 0.12, 636., 
  58.33, 5.1269183*^7, 527.967, 43.4, 13.914, 8.622, 35938.374, 0.2, 85.998, 
  6.8, 6.2, 40.9, "", 12.27, 83.03, 0.916}, {"KOR", "Asia", "South Korea", 
  "2021-04-13", 111419., 731., 645.857, 1782., 7., 3.714, 2173.216, 14.258, 
  12.597, 34.758, 0.137, 0.072, 1.1, "", "", "", "", "", "", "", "", 57400., 
  8.114935*^6, 158.281, 1.12, 38971., 0.76, 0.017, 60.3, "people tested", 
  1.299632*^6, 1.239065*^6, 60567., 43733., 32450., 2.53, 2.42, 0.12, 633., 
  58.33, 5.1269183*^7, 527.967, 43.4, 13.914, 8.622, 35938.374, 0.2, 85.998, 
  6.8, 6.2, 40.9, "", 12.27, 83.03, 0.916}, {"KOR", "Asia", "South Korea", 
  "2021-04-14", 112117., 698., 645.571, 1788., 6., 4.286, 2186.83, 13.614, 
  12.592, 34.875, 0.117, 0.084, 1.07, "", "", "", "", "", "", "", "", 55826., 
  8.170761*^6, 159.37, 1.089, 39891., 0.778, 0.016, 61.8, "people tested", 
  1.346478*^6, 1.285909*^6, 60569., 46846., 32608., 2.63, 2.51, 0.12, 636., 
  58.33, 5.1269183*^7, 527.967, 43.4, 13.914, 8.622, 35938.374, 0.2, 85.998, 
  6.8, 6.2, 40.9, "", 12.27, 83.03, 0.916}, {"KOR", "Asia", "South Korea", 
  "2021-04-15", 112789., 672., 645.714, 1790., 2., 3.714, 2199.938, 13.107, 
  12.595, 34.914, 0.039, 0.072, 1.05, "", "", "", "", "", "", "", "", 50144., 
  8.220905*^6, 160.348, 0.978, 40925., 0.798, 0.016, 63.4, "people tested", 
  1.440224*^6, 1.379653*^6, 60571., 93746., 39203., 2.81, 2.69, 0.12, 765., 
  58.33, 5.1269183*^7, 527.967, 43.4, 13.914, 8.622, 35938.374, 0.2, 85.998, 
  6.8, 6.2, 40.9, "", 12.27, 83.03, 0.916}, {"KOR", "Asia", "South Korea", 
  "2021-04-16", 113444., 655., 642.714, 1794., 4., 4.143, 2212.713, 12.776, 
  12.536, 34.992, 0.078, 0.081, 1.05, "", "", "", "", "", "", "", "", 41544., 
  8.262449*^6, 161.158, 0.81, 40750., 0.795, 0.016, 63.4, "people tested", 
  1.543546*^6, 1.482969*^6, 60577., 103322., 48009., 3.01, 2.89, 0.12, 936., 
  58.33, 5.1269183*^7, 527.967, 43.4, 13.914, 8.622, 35938.374, 0.2, 85.998, 
  6.8, 6.2, 40.9, "", 12.27, 83.03, 0.916}, {"KOR", "Asia", "South Korea", 
  "2021-04-17", 114115., 671., 650.857, 1797., 3., 4.143, 2225.801, 13.088, 
  12.695, 35.05, 0.059, 0.081, 1.06, "", "", "", "", "", "", "", "", "", "", 
  "", "", 39005., 0.761, 0.017, 59.9, "people tested", 1.573088*^6, 
  1.512503*^6, 60585., 29542., 50804., 3.07, 2.95, 0.12, 991., 58.33, 
  5.1269183*^7, 527.967, 43.4, 13.914, 8.622, 35938.374, 0.2, 85.998, 6.8, 
  6.2, 40.9, "", 12.27, 83.03, 0.916}, {"KOR", "Asia", "South Korea", 
  "2021-04-18", 114646., 531., 642.857, 1801., 4., 4.429, 2236.158, 10.357, 
  12.539, 35.128, 0.078, 0.086, 1.05, "", "", "", "", "", "", "", "", "", "", 
  "", "", 39890., 0.778, 0.016, 62.1, "people tested", 1.577975*^6, 
  1.51739*^6, 60585., 4887., 51458., 3.08, 2.96, 0.12, 1004., 58.33, 
  5.1269183*^7, 527.967, 43.4, 13.914, 8.622, 35938.374, 0.2, 85.998, 6.8, 
  6.2, 40.9, "", 12.27, 83.03, 0.916}, {"KOR", "Asia", "South Korea", 
  "2021-04-19", 115195., 549., 643.857, 1802., 1., 3.857, 2246.866, 10.708, 
  12.558, 35.148, 0.02, 0.075, 1.05, "", "", "", "", "", "", "", "", "", 
  8.344058*^6, 162.75, "", 40932., 0.798, 0.016, 63.6, "people tested", 
  1.700076*^6, 1.63949*^6, 60586., 122101., 63454., 3.32, 3.2, 0.12, 1238., 
  58.33, 5.1269183*^7, 527.967, 43.4, 13.914, 8.622, 35938.374, 0.2, 85.998, 
  6.8, 6.2, 40.9, "", 12.27, 83.03, 0.916}, {"KOR", "Asia", "South Korea", 
  "2021-04-20", 115926., 731., 643.857, 1806., 4., 3.429, 2261.124, 14.258, 
  12.558, 35.226, 0.078, 0.067, 1.06, "", "", "", "", "", "", "", "", 47944., 
  8.392002*^6, 163.685, 0.935, 39581., 0.772, 0.016, 61.5, "people tested", 
  1.832004*^6, 1.771407*^6, 60597., 131928., 76053., 3.57, 3.46, 0.12, 1483., 
  58.33, 5.1269183*^7, 527.967, 43.4, 13.914, 8.622, 35938.374, 0.2, 85.998, 
  6.8, 6.2, 40.9, "", 12.27, 83.03, 0.916}, {"KOR", "Asia", "South Korea", 
  "2021-04-21", 116661., 735., 649.143, 1808., 2., 2.857, 2275.46, 14.336, 
  12.661, 35.265, 0.039, 0.056, 1.08, "", "", "", "", "", "", "", "", 38381., 
  8.430383*^6, 164.434, 0.749, 37089., 0.723, 0.018, 57.1, "people tested", 
  1.964389*^6, 1.903767*^6, 60622., 132385., 88273., 3.83, 3.71, 0.12, 1722., 
  58.33, 5.1269183*^7, 527.967, 43.4, 13.914, 8.622, 35938.374, 0.2, 85.998, 
  6.8, 6.2, 40.9, "", 12.27, 83.03, 0.916}, {"KOR", "Asia", "South Korea", 
  "2021-04-22", 117458., 797., 667., 1811., 3., 3., 2291.006, 15.545, 13.01, 
  35.323, 0.059, 0.059, 1.1, "", "", "", "", "", "", "", "", 39983., 
  8.470366*^6, 165.214, 0.78, 35637., 0.695, 0.019, 53.4, "people tested", 
  2.1147*^6, 2.035549*^6, 79151., 150311., 96354., 4.12, 3.97, 0.15, 1879., 
  58.33, 5.1269183*^7, 527.967, 43.4, 13.914, 8.622, 35938.374, 0.2, 85.998, 
  6.8, 6.2, 40.9, "", 12.27, 83.03, 0.916}, {"KOR", "Asia", "South Korea", 
  "2021-04-23", 118243., 785., 685.571, 1812., 1., 2.571, 2306.317, 15.311, 
  13.372, 35.343, 0.02, 0.05, 1.07, "", "", "", "", "", "", "", "", 43225., 
  8.513591*^6, 166.057, 0.843, 35877., 0.7, 0.019, 52.3, "people tested", 
  2.294259*^6, 2.195492*^6, 98767., 179559., 107245., 4.47, 4.28, 0.19, 
  2092., 58.33, 5.1269183*^7, 527.967, 43.4, 13.914, 8.622, 35938.374, 0.2, 
  85.998, 6.8, 6.2, 40.9, "", 12.27, 83.03, 0.916}, 
 {"KOR", "Asia", "South Korea", "2021-04-24", 118887., 644., 681.714, 1813., 
  1., 2.286, 2318.878, 12.561, 13.297, 35.362, 0.02, 0.045, 1.02, "", "", "", 
  "", "", "", "", "", 41063., 8.554654*^6, 166.858, 0.801, 37857., 0.738, 
  0.018, 55.5, "people tested", 2.365177*^6, 2.260639*^6, 104538., 70918., 
  113156., 4.61, 4.41, 0.2, 2207., 58.33, 5.1269183*^7, 527.967, 43.4, 
  13.914, 8.622, 35938.374, 0.2, 85.998, 6.8, 6.2, 40.9, "", 12.27, 83.03, 
  0.916}, {"KOR", "Asia", "South Korea", "2021-04-25", 119387., 500., 
  677.286, 1817., 4., 2.286, 2328.631, 9.752, 13.21, 35.44, 0.078, 0.045, 
  0.98, "", "", "", "", "", "", "", "", 22577., 8.577231*^6, 167.298, 0.44, 
  37197., 0.726, 0.018, 54.9, "people tested", 2.371793*^6, 2.266888*^6, 
  104905., 6616., 113403., 4.63, 4.42, 0.2, 2212., 58.33, 5.1269183*^7, 
  527.967, 43.4, 13.914, 8.622, 35938.374, 0.2, 85.998, 6.8, 6.2, 40.9, "", 
  12.27, 83.03, 0.916}, {"KOR", "Asia", "South Korea", "2021-04-26", 119898., 
  511., 671.857, 1820., 3., 2.571, 2338.598, 9.967, 13.105, 35.499, 0.059, 
  0.05, 0.97, "", "", "", "", "", "", "", "", 17664., 8.594895*^6, 167.643, 
  0.345, 35834., 0.699, 0.019, 53.3, "people tested", 2.536478*^6, 
  2.409975*^6, 126503., 164685., 119486., 4.95, 4.7, 0.25, 2331., 58.33, 
  5.1269183*^7, 527.967, 43.4, 13.914, 8.622, 35938.374, 0.2, 85.998, 6.8, 
  6.2, 40.9, "", 12.27, 83.03, 0.916}, {"KOR", "Asia", "South Korea", 
  "2021-04-27", 120673., 775., 678.143, 1821., 1., 2.143, 2353.714, 15.116, 
  13.227, 35.518, 0.02, 0.042, 0.99, "", "", "", "", "", "", "", "", 50206., 
  8.645101*^6, 168.622, 0.979, 36157., 0.705, 0.019, 53.3, "people tested", 
  2.735051*^6, 2.586769*^6, 148282., 198573., 129007., 5.33, 5.05, 0.29, 
  2516., 58.33, 5.1269183*^7, 527.967, 43.4, 13.914, 8.622, 35938.374, 0.2, 
  85.998, 6.8, 6.2, 40.9, "", 12.27, 83.03, 0.916}, 
 {"KOR", "Asia", "South Korea", "2021-04-28", 121351., 678., 670., 1825., 4., 
  2.429, 2366.938, 13.224, 13.068, 35.596, 0.078, 0.047, 0.97, "", "", "", 
  "", "", "", "", "", 44231., 8.689332*^6, 169.485, 0.863, 36993., 0.722, 
  0.018, 55.2, "people tested", 2.977515*^6, 2.808794*^6, 168721., 242464., 
  144732., 5.81, 5.48, 0.33, 2823., 58.33, 5.1269183*^7, 527.967, 43.4, 
  13.914, 8.622, 35938.374, 0.2, 85.998, 6.8, 6.2, 40.9, "", 12.27, 83.03, 
  0.916}, {"KOR", "Asia", "South Korea", "2021-04-29", 122007., 656., 
  649.857, 1828., 3., 2.429, 2379.734, 12.795, 12.675, 35.655, 0.059, 0.047, 
  0.95, "", "", "", "", "", "", "", "", 36055., 8.725387*^6, 170.188, 0.703, 
  36432., 0.711, 0.018, 56.1, "people tested", 3.254738*^6, 3.056004*^6, 
  198734., 277223., 162863., 6.35, 5.96, 0.39, 3177., 58.33, 5.1269183*^7, 
  527.967, 43.4, 13.914, 8.622, 35938.374, 0.2, 85.998, 6.8, 6.2, 40.9, "", 
  12.27, 83.03, 0.916}, {"KOR", "Asia", "South Korea", "2021-04-30", 122634., 
  627., 627.286, 1831., 3., 2.714, 2391.963, 12.23, 12.235, 35.713, 0.059, 
  0.053, 0.94, "", "", "", "", "", "", "", "", 40394., 8.765781*^6, 170.976, 
  0.788, 36027., 0.703, 0.017, 57.4, "people tested", 3.554402*^6, 
  3.326003*^6, 228399., 299664., 180020., 6.93, 6.49, 0.45, 3511., 58.33, 
  5.1269183*^7, 527.967, 43.4, 13.914, 8.622, 35938.374, 0.2, 85.998, 6.8, 
  6.2, 40.9, "", 12.27, 83.03, 0.916}, {"KOR", "Asia", "South Korea", 
  "2021-05-01", 123240., 606., 621.857, 1833., 2., 2.857, 2403.783, 11.82, 
  12.129, 35.752, 0.039, 0.056, 0.95, "", "", "", "", "", "", "", "", 32395., 
  8.798176*^6, 171.607, 0.632, 34789., 0.679, 0.018, 55.9, "people tested", 
  3.631292*^6, 3.395104*^6, 236188., 76890., 180874., 7.08, 6.62, 0.46, 
  3528., 58.33, 5.1269183*^7, 527.967, 43.4, 13.914, 8.622, 35938.374, 0.2, 
  85.998, 6.8, 6.2, 40.9, "", 12.27, 83.03, 0.916}, 
 {"KOR", "Asia", "South Korea", "2021-05-02", 123728., 488., 620.143, 1834., 
  1., 2.429, 2413.302, 9.518, 12.096, 35.772, 0.02, 0.047, 0.96, "", "", "", 
  "", "", "", "", "", 13451., 8.811627*^6, 171.87, 0.262, 33485., 0.653, 
  0.019, 54., "people tested", 3.633353*^6, 3.396864*^6, 236489., 2061., 
  180223., 7.09, 6.63, 0.46, 3515., 58.33, 5.1269183*^7, 527.967, 43.4, 
  13.914, 8.622, 35938.374, 0.2, 85.998, 6.8, 6.2, 40.9, "", 12.27, 83.03, 
  0.916}, {"KOR", "Asia", "South Korea", "2021-05-03", 124269., 541., 
  624.429, 1840., 6., 2.857, 2423.854, 10.552, 12.179, 35.889, 0.117, 0.056, 
  0.96, "", "", "", "", "", "", "", "", 14677., 8.826304*^6, 172.156, 0.286, 
  33058., 0.645, 0.019, 52.9, "people tested", 3.73394*^6, 3.466908*^6, 
  267032., 100587., 171066., 7.28, 6.76, 0.52, 3337., 52.78, 5.1269183*^7, 
  527.967, 43.4, 13.914, 8.622, 35938.374, 0.2, 85.998, 6.8, 6.2, 40.9, "", 
  12.27, 83.03, 0.916}, {"KOR", "Asia", "South Korea", "2021-05-04", 124945., 
  676., 610.286, 1847., 7., 3.714, 2437.039, 13.185, 11.904, 36.026, 0.137, 
  0.072, 0.94, "", "", "", "", "", "", "", "", 52755., 8.879059*^6, 173.185, 
  1.029, 33423., 0.652, 0.018, 54.8, "people tested", 3.828206*^6, 
  3.530014*^6, 298192., 94266., 156165., 7.47, 6.89, 0.58, 3046., 52.78, 
  5.1269183*^7, 527.967, 43.4, 13.914, 8.622, 35938.374, 0.2, 85.998, 6.8, 
  6.2, 40.9, "", 12.27, 83.03, 0.916}, {"KOR", "Asia", "South Korea", 
  "2021-05-05", 125519., 574., 595.429, 1851., 4., 3.714, 2448.235, 11.196, 
  11.614, 36.104, 0.078, 0.072, 0.9, "", "", "", "", "", "", "", "", 36015., 
  8.915074*^6, 173.888, 0.702, 32249., 0.629, 0.018, 54.2, "people tested", 
  3.883829*^6, 3.560324*^6, 323505., 55623., 129473., 7.58, 6.94, 0.63, 
  2525., 52.78, 5.1269183*^7, 527.967, 43.4, 13.914, 8.622, 35938.374, 0.2, 
  85.998, 6.8, 6.2, 40.9, "", 12.27, 83.03, 0.916}, 
 {"KOR", "Asia", "South Korea", "2021-05-06", 126044., 525., 576.714, 1860., 
  9., 4.571, 2458.475, 10.24, 11.249, 36.279, 0.176, 0.089, 0.91, "", "", "", 
  "", "", "", "", "", 18863., 8.933937*^6, 174.255, 0.368, 29793., 0.581, 
  0.019, 51.7, "people tested", 4.005806*^6, 3.608616*^6, 397190., 121977., 
  107295., 7.81, 7.04, 0.77, 2093., 50., 5.1269183*^7, 527.967, 43.4, 13.914, 
  8.622, 35938.374, 0.2, 85.998, 6.8, 6.2, 40.9, "", 12.27, 83.03, 0.916}, 
 {"KOR", "Asia", "South Korea", "2021-05-07", 126745., 701., 587.286, 1865., 
  5., 4.857, 2472.148, 13.673, 11.455, 36.377, 0.098, 0.095, 0.97, "", "", 
  "", "", "", "", "", "", 38521., 8.972458*^6, 175.007, 0.751, 29525., 0.576, 
  0.02, 50.3, "people tested", 4.136581*^6, 3.662587*^6, 473994., 130775., 
  83168., 8.07, 7.14, 0.92, 1622., 50., 5.1269183*^7, 527.967, 43.4, 13.914, 
  8.622, 35938.374, 0.2, 85.998, 6.8, 6.2, 40.9, "", 12.27, 83.03, 0.916}, 
 {"KOR", "Asia", "South Korea", "2021-05-08", 127309., 564., 581.286, 1874., 
  9., 5.857, 2483.149, 11.001, 11.338, 36.552, 0.176, 0.114, 0.98, "", "", 
  "", "", "", "", "", "", 38449., 9.010907*^6, 175.757, 0.75, 30390., 0.593, 
  0.019, 52.3, "people tested", 4.176221*^6, 3.674682*^6, 501539., 39640., 
  77847., 8.15, 7.17, 0.98, 1518., 50., 5.1269183*^7, 527.967, 43.4, 13.914, 
  8.622, 35938.374, 0.2, 85.998, 6.8, 6.2, 40.9, "", 12.27, 83.03, 0.916}, 
 {"KOR", "Asia", "South Korea", "2021-05-09", 127772., 463., 577.714, 1875., 
  1., 5.857, 2492.179, 9.031, 11.268, 36.572, 0.02, 0.114, 0.98, "", "", "", 
  "", "", "", "", "", 13584., 9.024491*^6, 176.022, 0.265, 30409., 0.593, 
  0.019, 52.6, "people tested", 4.181003*^6, 3.674729*^6, 506274., 4782., 
  78236., 8.16, 7.17, 0.99, 1526., 50., 5.1269183*^7, 527.967, 43.4, 13.914, 
  8.622, 35938.374, 0.2, 85.998, 6.8, 6.2, 40.9, "", 12.27, 83.03, 0.916}, 
 {"KOR", "Asia", "South Korea", "2021-05-10", 128283., 511., 573.429, 1879., 
  4., 5.571, 2502.146, 9.967, 11.185, 36.65, 0.078, 0.109, 1., "", "", "", 
  "", "", "", "", "", 14170., 9.038661*^6, 176.298, 0.276, 30337., 0.592, 
  0.019, 52.9, "people tested", 4.276579*^6, 3.692566*^6, 584013., 95576., 
  77520., 8.34, 7.2, 1.14, 1512., 50., 5.1269183*^7, 527.967, 43.4, 13.914, 
  8.622, 35938.374, 0.2, 85.998, 6.8, 6.2, 40.9, "", 12.27, 83.03, 0.916}, 
 {"KOR", "Asia", "South Korea", "2021-05-11", 128918., 635., 567.571, 1884., 
  5., 5.286, 2514.532, 12.386, 11.07, 36.747, 0.098, 0.103, 1.02, "", "", "", 
  "", "", "", "", "", 40995., 9.079656*^6, 177.098, 0.8, 28657., 0.559, 0.02, 
  50.5, "people tested", 4.36347*^6, 3.698657*^6, 664813., 86891., 76466., 
  8.51, 7.21, 1.3, 1491., 50., 5.1269183*^7, 527.967, 43.4, 13.914, 8.622, 
  35938.374, 0.2, 85.998, 6.8, 6.2, 40.9, "", 12.27, 83.03, 0.916}, 
 {"KOR", "Asia", "South Korea", "2021-05-12", 129633., 715., 587.714, 1891., 
  7., 5.714, 2528.478, 13.946, 11.463, 36.884, 0.137, 0.111, 1.07, "", "", 
  "", "", "", "", "", "", 37604., 9.11726*^6, 177.831, 0.733, 28884., 0.563, 
  0.02, 49.1, "people tested", 4.45873*^6, 3.711023*^6, 747707., 95260., 
  82129., 8.7, 7.24, 1.46, 1602., 50., 5.1269183*^7, 527.967, 43.4, 13.914, 
  8.622, 35938.374, 0.2, 85.998, 6.8, 6.2, 40.9, "", 12.27, 83.03, 0.916}, 
 {"KOR", "Asia", "South Korea", "2021-05-13", 130380., 747., 619.429, 1893., 
  2., 4.714, 2543.048, 14.57, 12.082, 36.923, 0.039, 0.092, 1.09, "", "", "", 
  "", "", "", "", "", 36376., 9.153636*^6, 178.541, 0.71, 31386., 0.612, 
  0.02, 50.7, "people tested", 4.545683*^6, 3.719983*^6, 825700., 86953., 
  77125., 8.87, 7.26, 1.61, 1504., 50., 5.1269183*^7, 527.967, 43.4, 13.914, 
  8.622, 35938.374, 0.2, 85.998, 6.8, 6.2, 40.9, "", 12.27, 83.03, 0.916}, 
 {"KOR", "Asia", "South Korea", "2021-05-14", 131061., 681., 616.571, 1896., 
  3., 4.429, 2556.331, 13.283, 12.026, 36.981, 0.059, 0.086, 1.06, "", "", 
  "", "", "", "", "", "", 32447., 9.186083*^6, 179.174, 0.633, 30518., 0.595, 
  0.02, 49.5, "people tested", 4.636641*^6, 3.731221*^6, 905420., 90958., 
  71437., 9.04, 7.28, 1.77, 1393., 50., 5.1269183*^7, 527.967, 43.4, 13.914, 
  8.622, 35938.374, 0.2, 85.998, 6.8, 6.2, 40.9, "", 12.27, 83.03, 0.916}, 
 {"KOR", "Asia", "South Korea", "2021-05-15", 131671., 610., 623.143, 1900., 
  4., 3.714, 2568.229, 11.898, 12.154, 37.059, 0.078, 0.072, 1.05, "", "", 
  "", "", "", "", "", "", 33795., 9.219878*^6, 179.833, 0.659, 29853., 0.582, 
  0.021, 47.9, "people tested", 4.669153*^6, 3.733796*^6, 935357., 32512., 
  70419., 9.11, 7.28, 1.82, 1374., 50., 5.1269183*^7, 527.967, 43.4, 13.914, 
  8.622, 35938.374, 0.2, 85.998, 6.8, 6.2, 40.9, "", 12.27, 83.03, 0.916}, 
 {"KOR", "Asia", "South Korea", "2021-05-16", 132290., 619., 645.429, 1903., 
  3., 4., 2580.302, 12.074, 12.589, 37.118, 0.059, 0.078, 1.05, "", "", "", 
  "", "", "", "", "", 15073., 9.234951*^6, 180.127, 0.294, 30066., 0.586, 
  0.021, 46.6, "people tested", 4.674151*^6, 3.733806*^6, 940345., 4998., 
  70450., 9.12, 7.28, 1.83, 1374., 50., 5.1269183*^7, 527.967, 43.4, 13.914, 
  8.622, 35938.374, 0.2, 85.998, 6.8, 6.2, 40.9, "", 12.27, 83.03, 0.916}, 
 {"KOR", "Asia", "South Korea", "2021-05-17", 132818., 528., 647.857, 1904., 
  1., 3.571, 2590.601, 10.299, 12.636, 37.137, 0.02, 0.07, 1., "", "", "", 
  "", "", "", "", "", 16545., 9.251496*^6, 180.449, 0.323, 30405., 0.593, 
  0.021, 46.9, "people tested", 4.785576*^6, 3.745934*^6, 1.039642*^6, 
  111425., 72714., 9.33, 7.31, 2.03, 1418., 50., 5.1269183*^7, 527.967, 43.4, 
  13.914, 8.622, 35938.374, 0.2, 85.998, 6.8, 6.2, 40.9, "", 12.27, 83.03, 
  0.916}, {"KOR", "Asia", "South Korea", "2021-05-18", 133471., 653., 
  650.429, 1912., 8., 4., 2603.338, 12.737, 12.687, 37.293, 0.156, 0.078, 
  0.96, "", "", "", "", "", "", "", "", 40095., 9.291591*^6, 181.232, 0.782, 
  30276., 0.591, 0.021, 46.5, "people tested", 4.939339*^6, 3.759058*^6, 
  1.180281*^6, 153763., 82267., 9.63, 7.33, 2.3, 1605., 50., 5.1269183*^7, 
  527.967, 43.4, 13.914, 8.622, 35938.374, 0.2, 85.998, 6.8, 6.2, 40.9, "", 
  12.27, 83.03, 0.916}, {"KOR", "Asia", "South Korea", "2021-05-19", 134117., 
  646., 640.571, 1916., 4., 3.571, 2615.938, 12.6, 12.494, 37.371, 0.078, 
  0.07, 0.95, "", "", "", "", "", "", "", "", 32559., 9.32415*^6, 181.867, 
  0.635, 29556., 0.576, 0.022, 46.1, "people tested", 5.03415*^6, 3.76094*^6, 
  1.27321*^6, 94811., 82203., 9.82, 7.34, 2.48, 1603., 50., 5.1269183*^7, 
  527.967, 43.4, 13.914, 8.622, 35938.374, 0.2, 85.998, 6.8, 6.2, 40.9, "", 
  12.27, 83.03, 0.916}, {"KOR", "Asia", "South Korea", "2021-05-20", 134678., 
  561., 614., 1922., 6., 4.143, 2626.88, 10.942, 11.976, 37.488, 0.117, 
  0.081, 0.94, "", "", "", "", "", "", "", "", 14335., 9.338485*^6, 182.146, 
  0.28, 26407., 0.515, 0.023, 43., "people tested", 5.255441*^6, 3.772599*^6, 
  1.482842*^6, 221291., 101394., 10.25, 7.36, 2.89, 1978., 50., 5.1269183*^7, 
  527.967, 43.4, 13.914, 8.622, 35938.374, 0.2, 85.998, 6.8, 6.2, 40.9, "", 
  12.27, 83.03, 0.916}, {"KOR", "Asia", "South Korea", "2021-05-21", 135344., 
  666., 611.857, 1926., 4., 4.286, 2639.87, 12.99, 11.934, 37.566, 0.078, 
  0.084, 0.97, "", "", "", "", "", "", "", "", 34479., 9.372964*^6, 182.819, 
  0.673, 26697., 0.521, 0.023, 43.6, "people tested", 5.495098*^6, 
  3.78757*^6, 1.707528*^6, 239657., 122637., 10.72, 7.39, 3.33, 2392., 50., 
  5.1269183*^7, 527.967, 43.4, 13.914, 8.622, 35938.374, 0.2, 85.998, 6.8, 
  6.2, 40.9, "", 12.27, 83.03, 0.916}, {"KOR", "Asia", "South Korea", 
  "2021-05-22", 135929., 585., 608.286, 1931., 5., 4.429, 2651.281, 11.41, 
  11.865, 37.664, 0.098, 0.086, 1., "", "", "", "", "", "", "", "", 30444., 
  9.403408*^6, 183.412, 0.594, 26219., 0.511, 0.023, 43.1, "people tested", 
  5.536097*^6, 3.79266*^6, 1.743437*^6, 40999., 123849., 10.8, 7.4, 3.4, 
  2416., 50., 5.1269183*^7, 527.967, 43.4, 13.914, 8.622, 35938.374, 0.2, 
  85.998, 6.8, 6.2, 40.9, "", 12.27, 83.03, 0.916}, 
 {"KOR", "Asia", "South Korea", "2021-05-23", 136467., 538., 596.714, 1934., 
  3., 4.429, 2661.774, 10.494, 11.639, 37.722, 0.059, 0.086, 1.01, "", "", 
  "", "", "", "", "", "", 10656., 9.414064*^6, 183.62, 0.208, 25588., 0.499, 
  0.023, 42.9, "people tested", 5.539242*^6, 3.792906*^6, 1.746336*^6, 3145., 
  123584., 10.8, 7.4, 3.41, 2410., 50., 5.1269183*^7, 527.967, 43.4, 13.914, 
  8.622, 35938.374, 0.2, 85.998, 6.8, 6.2, 40.9, "", 12.27, 83.03, 0.916}, 
 {"KOR", "Asia", "South Korea", "2021-05-24", 136983., 516., 595., 1938., 4., 
  4.857, 2671.839, 10.065, 11.605, 37.8, 0.078, 0.095, 0.99, "", "", "", "", 
  "", "", "", "", 18845., 9.432909*^6, 183.988, 0.368, 25916., 0.505, 0.023, 
  43.6, "people tested", 5.715453*^6, 3.864784*^6, 1.850669*^6, 176211., 
  132840., 11.15, 7.54, 3.61, 2591., 50., 5.1269183*^7, 527.967, 43.4, 
  13.914, 8.622, 35938.374, 0.2, 85.998, 6.8, 6.2, 40.9, "", 12.27, 83.03, 
  0.916}, {"KOR", "Asia", "South Korea", "2021-05-25", 137682., 699., 
  601.571, 1940., 2., 4., 2685.473, 13.634, 11.734, 37.839, 0.039, 0.078, 
  0.98, "", "", "", "", "", "", "", "", 42720., 9.475629*^6, 184.821, 0.833, 
  26291., 0.513, 0.023, 43.7, "people tested", 5.887992*^6, 3.942775*^6, 
  1.945217*^6, 172539., 135522., 11.48, 7.69, 3.79, 2643., 50., 5.1269183*^7, 
  527.967, 43.4, 13.914, 8.622, 35938.374, 0.2, 85.998, 6.8, 6.2, 40.9, "", 
  12.27, 83.03, 0.916}, {"KOR", "Asia", "South Korea", "2021-05-26", 138311., 
  629., 599.143, 1943., 3., 3.857, 2697.741, 12.269, 11.686, 37.898, 0.059, 
  0.075, 0.94, "", "", "", "", "", "", "", "", 32760., 9.508389*^6, 185.46, 
  0.639, 26320., 0.513, 0.023, 43.9, "people tested", 6.043663*^6, 
  4.030744*^6, 2.012919*^6, 155671., 144216., 11.79, 7.86, 3.93, 2813., 50., 
  5.1269183*^7, 527.967, 43.4, 13.914, 8.622, 35938.374, 0.2, 85.998, 6.8, 
  6.2, 40.9, "", 12.27, 83.03, 0.916}, {"KOR", "Asia", "South Korea", 
  "2021-05-27", 138898., 587., 602.857, 1946., 3., 3.429, 2709.191, 11.449, 
  11.759, 37.957, 0.059, 0.067, 0.91, "", "", "", "", "", "", "", "", 34645., 
  9.543034*^6, 186.136, 0.676, 29221., 0.57, 0.021, 48.5, "people tested", 
  6.757397*^6, 4.68852*^6, 2.068877*^6, 713734., 214565., 13.18, 9.14, 4.04, 
  4185., 50., 5.1269183*^7, 527.967, 43.4, 13.914, 8.622, 35938.374, 0.2, 
  85.998, 6.8, 6.2, 40.9, "", 12.27, 83.03, 0.916}, 
 {"KOR", "Asia", "South Korea", "2021-05-28", 139431., 533., 583.857, 1951., 
  5., 3.571, 2719.587, 10.396, 11.388, 38.054, 0.098, 0.07, 0.88, "", "", "", 
  "", "", "", "", "", 36550., 9.579584*^6, 186.849, 0.713, 29517., 0.576, 
  0.02, 50.6, "people tested", 7.367683*^6, 5.233963*^6, 2.13372*^6, 610286., 
  267512., 14.37, 10.21, 4.16, 5218., 50., 5.1269183*^7, 527.967, 43.4, 
  13.914, 8.622, 35938.374, 0.2, 85.998, 6.8, 6.2, 40.9, "", 12.27, 83.03, 
  0.916}, {"KOR", "Asia", "South Korea", "2021-05-29", 139910., 479., 
  568.714, 1957., 6., 3.714, 2728.93, 9.343, 11.093, 38.171, 0.117, 0.072, 
  0.91, "", "", "", "", "", "", "", "", 30217., 9.609801*^6, 187.438, 0.589, 
  29485., 0.575, 0.019, 51.8, "people tested", 7.542308*^6, 5.399015*^6, 
  2.143293*^6, 174625., 286602., 14.71, 10.53, 4.18, 5590., 50., 
  5.1269183*^7, 527.967, 43.4, 13.914, 8.622, 35938.374, 0.2, 85.998, 6.8, 
  6.2, 40.9, "", 12.27, 83.03, 0.916}, {"KOR", "Asia", "South Korea", 
  "2021-05-30", 140340., 430., 553.286, 1959., 2., 3.571, 2737.317, 8.387, 
  10.792, 38.21, 0.039, 0.07, 0.94, "", "", "", "", "", "", "", "", 11320., 
  9.621121*^6, 187.659, 0.221, 29580., 0.577, 0.019, 53.5, "people tested", 
  7.547239*^6, 5.403854*^6, 2.143385*^6, 4931., 286857., 14.72, 10.54, 4.18, 
  5595., 50., 5.1269183*^7, 527.967, 43.4, 13.914, 8.622, 35938.374, 0.2, 
  85.998, 6.8, 6.2, 40.9, "", 12.27, 83.03, 0.916}, 
 {"KOR", "Asia", "South Korea", "2021-05-31", 140799., 459., 545.143, 1963., 
  4., 3.571, 2746.27, 8.953, 10.633, 38.288, 0.078, 0.07, 0.99, "", "", "", 
  "", "", "", "", "", 12084., 9.633205*^6, 187.895, 0.236, 28614., 0.558, 
  0.019, 52.5, "people tested", 7.962839*^6, 5.791503*^6, 2.171336*^6, 
  415600., 321055., 15.53, 11.3, 4.24, 6262., 50., 5.1269183*^7, 527.967, 
  43.4, 13.914, 8.622, 35938.374, 0.2, 85.998, 6.8, 6.2, 40.9, "", 12.27, 
  83.03, 0.916}, {"KOR", "Asia", "South Korea", "2021-06-01", 141476., 677., 
  542., 1965., 2., 3.571, 2759.474, 13.205, 10.572, 38.327, 0.039, 0.07, 
  1.04, "", "", "", "", "", "", "", "", 37585., 9.67079*^6, 188.628, 0.733, 
  27880., 0.544, 0.019, 51.4, "people tested", 8.556522*^6, 6.358512*^6, 
  2.19801*^6, 593683., 381219., 16.69, 12.4, 4.29, 7436., 50., 5.1269183*^7, 
  527.967, 43.4, 13.914, 8.622, 35938.374, 0.2, 85.998, 6.8, 6.2, 40.9, "", 
  12.27, 83.03, 0.916}, {"KOR", "Asia", "South Korea", "2021-06-02", 142157., 
  681., 549.429, 1968., 3., 3.571, 2772.757, 13.283, 10.717, 38.386, 0.059, 
  0.07, 1.08, "", "", "", "", "", "", "", "", 34643., 9.705433*^6, 189.303, 
  0.676, 28149., 0.549, 0.02, 51.2, "people tested", 8.962721*^6, 
  6.741993*^6, 2.220728*^6, 406199., 417008., 17.48, 13.15, 4.33, 8134., 50., 
  5.1269183*^7, 527.967, 43.4, 13.914, 8.622, 35938.374, 0.2, 85.998, 6.8, 
  6.2, 40.9, "", 12.27, 83.03, 0.916}, {"KOR", "Asia", "South Korea", 
  "2021-06-03", 142852., 695., 564.857, 1969., 1., 3.286, 2786.313, 13.556, 
  11.017, 38.405, 0.02, 0.064, 1.09, "", "", "", "", "", "", "", "", 37069., 
  9.742502*^6, 190.026, 0.723, 28495., 0.556, 0.02, 50.4, "people tested", 
  9.3333*^6, 7.086292*^6, 2.247008*^6, 370579., 367986., 18.2, 13.82, 4.38, 
  7178., 50., 5.1269183*^7, 527.967, 43.4, 13.914, 8.622, 35938.374, 0.2, 
  85.998, 6.8, 6.2, 40.9, "", 12.27, 83.03, 0.916}, 
 {"KOR", "Asia", "South Korea", "2021-06-04", 143596., 744., 595., 1971., 2., 
  2.857, 2800.825, 14.512, 11.605, 38.444, 0.039, 0.056, 1.08, "", "", "", 
  "", "", "", "", "", 34978., 9.77748*^6, 190.709, 0.682, 28271., 0.551, 
  0.021, 47.5, "people tested", 9.732863*^6, 7.455726*^6, 2.277137*^6, 
  399563., 337883., 18.98, 14.54, 4.44, 6590., 50., 5.1269183*^7, 527.967, 
  43.4, 13.914, 8.622, 35938.374, 0.2, 85.998, 6.8, 6.2, 40.9, "", 12.27, 
  83.03, 0.916}, {"KOR", "Asia", "South Korea", "2021-06-05", 144152., 556., 
  606., 1973., 2., 2.286, 2811.67, 10.845, 11.82, 38.483, 0.039, 0.045, 1.04, 
  "", "", "", "", "", "", "", "", 31310., 9.80879*^6, 191.319, 0.611, 28427., 
  0.554, 0.021, 46.9, "people tested", 9.874668*^6, 7.595072*^6, 2.279596*^6, 
  141805., 333194., 19.26, 14.81, 4.45, 6499., "", 5.1269183*^7, 527.967, 
  43.4, 13.914, 8.622, 35938.374, 0.2, 85.998, 6.8, 6.2, 40.9, "", 12.27, 
  83.03, 0.916}, {"KOR", "Asia", "South Korea", "2021-06-06", 144637., 485., 
  613.857, 1974., 1., 2.143, 2821.129, 9.46, 11.973, 38.503, 0.02, 0.042, 
  1.02, "", "", "", "", "", "", "", "", 14442., 9.823232*^6, 191.601, 0.282, 
  28873., 0.563, 0.021, 47., "people tested", 9.878469*^6, 7.598787*^6, 
  2.279682*^6, 3801., 333033., 19.27, 14.82, 4.45, 6496., "", 5.1269183*^7, 
  527.967, 43.4, 13.914, 8.622, 35938.374, 0.2, 85.998, 6.8, 6.2, 40.9, "", 
  12.27, 83.03, 0.916}, {"KOR", "Asia", "South Korea", "2021-06-07", 145091., 
  454., 613.143, 1975., 1., 1.714, 2829.985, 8.855, 11.959, 38.522, 0.02, 
  0.033, "", "", "", "", "", "", "", "", "", 12539., 9.835771*^6, 191.846, 
  0.245, 28938., 0.564, 0.021, 47.2, "people tested", 1.0755652*^7, 
  8.455799*^6, 2.299853*^6, 877183., 398973., 20.98, 16.49, 4.49, 7782., "", 
  5.1269183*^7, 527.967, 43.4, 13.914, 8.622, 35938.374, 0.2, 85.998, 6.8, 
  6.2, 40.9, "", 12.27, 83.03, 0.916}, {"SSD", "Africa", "South Sudan", 
  "2020-04-05", 1., 1., "", "", "", "", 0.089, 0.089, "", "", "", "", "", "", 
  "", "", "", "", "", "", "", "", "", "", "", "", "", "", "", "", "", "", "", 
  "", "", "", "", "", "", 73.15, 1.1193729*^7, "", 19.2, 3.441, 2.032, 
  1569.888, "", 280.775, 10.43, "", "", "", "", 57.85, 0.433}, 
 {"SSD", "Africa", "South Sudan", "2020-04-06", 1., 0., "", "", "", "", 
  0.089, 0., "", "", "", "", "", "", "", "", "", "", "", "", "", "", "", "", 
  "", "", "", "", "", "", "", "", "", "", "", "", "", "", "", 73.15, 
  1.1193729*^7, "", 19.2, 3.441, 2.032, 1569.888, "", 280.775, 10.43, "", "", 
  "", "", 57.85, 0.433}, {"SSD", "Africa", "South Sudan", "2020-04-07", 2., 
  1., "", "", "", "", 0.179, 0.089, "", "", "", "", "", "", "", "", "", "", 
  "", "", "", "", "", "", "", "", "", "", "", "", "", "", "", "", "", "", "", 
  "", "", 73.15, 1.1193729*^7, "", 19.2, 3.441, 2.032, 1569.888, "", 280.775, 
  10.43, "", "", "", "", 57.85, 0.433}, {"SSD", "Africa", "South Sudan", 
  "2020-04-08", 2., 0., "", "", "", "", 0.179, 0., "", "", "", "", "", "", 
  "", "", "", "", "", "", "", "", "", "", "", "", "", "", "", "", "", "", "", 
  "", "", "", "", "", "", 73.15, 1.1193729*^7, "", 19.2, 3.441, 2.032, 
  1569.888, "", 280.775, 10.43, "", "", "", "", 57.85, 0.433}, 
 {"SSD", "Africa", "South Sudan", "2020-04-09", 3., 1., "", "", "", "", 
  0.268, 0.089, "", "", "", "", "", "", "", "", "", "", "", "", "", "", "", 
  "", "", "", "", "", "", "", "", "", "", "", "", "", "", "", "", 73.15, 
  1.1193729*^7, "", 19.2, 3.441, 2.032, 1569.888, "", 280.775, 10.43, "", "", 
  "", "", 57.85, 0.433}, {"SSD", "Africa", "South Sudan", "2020-04-10", 4., 
  1., 0.571, "", "", 0., 0.357, 0.089, 0.051, "", "", 0., "", "", "", "", "", 
  "", "", "", "", "", "", "", "", "", "", "", "", "", "", "", "", "", "", "", 
  "", "", "", 73.15, 1.1193729*^7, "", 19.2, 3.441, 2.032, 1569.888, "", 
  280.775, 10.43, "", "", "", "", 57.85, 0.433}, 
 {"SSD", "Africa", "South Sudan", "2020-04-11", 4., 0., 0.571, "", "", 0., 
  0.357, 0., 0.051, "", "", 0., "", "", "", "", "", "", "", "", "", "", "", 
  "", "", "", "", "", "", "", "", "", "", "", "", "", "", "", "", 73.15, 
  1.1193729*^7, "", 19.2, 3.441, 2.032, 1569.888, "", 280.775, 10.43, "", "", 
  "", "", 57.85, 0.433}, {"SSD", "Africa", "South Sudan", "2020-04-12", 4., 
  0., 0.429, "", "", 0., 0.357, 0., 0.038, "", "", 0., "", "", "", "", "", 
  "", "", "", "", "", "", "", "", "", "", "", "", "", "", "", "", "", "", "", 
  "", "", "", 84.26, 1.1193729*^7, "", 19.2, 3.441, 2.032, 1569.888, "", 
  280.775, 10.43, "", "", "", "", 57.85, 0.433}, 
 {"SSD", "Africa", "South Sudan", "2020-04-13", 4., 0., 0.429, "", "", 0., 
  0.357, 0., 0.038, "", "", 0., "", "", "", "", "", "", "", "", "", "", "", 
  "", "", "", "", "", "", "", "", "", "", "", "", "", "", "", "", 84.26, 
  1.1193729*^7, "", 19.2, 3.441, 2.032, 1569.888, "", 280.775, 10.43, "", "", 
  "", "", 57.85, 0.433}, {"SSD", "Africa", "South Sudan", "2020-04-14", 4., 
  0., 0.286, "", "", 0., 0.357, 0., 0.026, "", "", 0., "", "", "", "", "", 
  "", "", "", "", "", "", "", "", "", "", "", "", "", "", "", "", "", "", "", 
  "", "", "", 84.26, 1.1193729*^7, "", 19.2, 3.441, 2.032, 1569.888, "", 
  280.775, 10.43, "", "", "", "", 57.85, 0.433}, 
 {"SSD", "Africa", "South Sudan", "2020-04-15", 4., 0., 0.286, "", "", 0., 
  0.357, 0., 0.026, "", "", 0., "", "", "", "", "", "", "", "", "", "", "", 
  "", "", "", "", "", "", "", "", "", "", "", "", "", "", "", "", 84.26, 
  1.1193729*^7, "", 19.2, 3.441, 2.032, 1569.888, "", 280.775, 10.43, "", "", 
  "", "", 57.85, 0.433}, {"SSD", "Africa", "South Sudan", "2020-04-16", 4., 
  0., 0.143, "", "", 0., 0.357, 0., 0.013, "", "", 0., "", "", "", "", "", 
  "", "", "", "", "", "", "", "", "", "", "", "", "", "", "", "", "", "", "", 
  "", "", "", 84.26, 1.1193729*^7, "", 19.2, 3.441, 2.032, 1569.888, "", 
  280.775, 10.43, "", "", "", "", 57.85, 0.433}, 
 {"SSD", "Africa", "South Sudan", "2020-04-17", 4., 0., 0., "", "", 0., 
  0.357, 0., 0., "", "", 0., "", "", "", "", "", "", "", "", "", "", "", "", 
  "", "", "", "", "", "", "", "", "", "", "", "", "", "", "", 84.26, 
  1.1193729*^7, "", 19.2, 3.441, 2.032, 1569.888, "", 280.775, 10.43, "", "", 
  "", "", 57.85, 0.433}, {"SSD", "Africa", "South Sudan", "2020-04-18", 4., 
  0., 0., "", "", 0., 0.357, 0., 0., "", "", 0., "", "", "", "", "", "", "", 
  "", "", "", "", "", "", "", "", "", "", "", "", "", "", "", "", "", "", "", 
  "", 86.11, 1.1193729*^7, "", 19.2, 3.441, 2.032, 1569.888, "", 280.775, 
  10.43, "", "", "", "", 57.85, 0.433}, {"SSD", "Africa", "South Sudan", 
  "2020-04-19", 4., 0., 0., "", "", 0., 0.357, 0., 0., "", "", 0., "", "", 
  "", "", "", "", "", "", "", "", "", "", "", "", "", "", "", "", "", "", "", 
  "", "", "", "", "", "", 86.11, 1.1193729*^7, "", 19.2, 3.441, 2.032, 
  1569.888, "", 280.775, 10.43, "", "", "", "", 57.85, 0.433}, 
 {"SSD", "Africa", "South Sudan", "2020-04-20", 4., 0., 0., "", "", 0., 
  0.357, 0., 0., "", "", 0., "", "", "", "", "", "", "", "", "", "", "", "", 
  "", "", "", "", "", "", "", "", "", "", "", "", "", "", "", 86.11, 
  1.1193729*^7, "", 19.2, 3.441, 2.032, 1569.888, "", 280.775, 10.43, "", "", 
  "", "", 57.85, 0.433}, {"SSD", "Africa", "South Sudan", "2020-04-21", 4., 
  0., 0., "", "", 0., 0.357, 0., 0., "", "", 0., "", "", "", "", "", "", "", 
  "", "", "", "", "", "", "", "", "", "", "", "", "", "", "", "", "", "", "", 
  "", 86.11, 1.1193729*^7, "", 19.2, 3.441, 2.032, 1569.888, "", 280.775, 
  10.43, "", "", "", "", 57.85, 0.433}, {"SSD", "Africa", "South Sudan", 
  "2020-04-22", 4., 0., 0., "", "", 0., 0.357, 0., 0., "", "", 0., "", "", 
  "", "", "", "", "", "", "", "", "", "", "", "", "", "", "", "", "", "", "", 
  "", "", "", "", "", "", 86.11, 1.1193729*^7, "", 19.2, 3.441, 2.032, 
  1569.888, "", 280.775, 10.43, "", "", "", "", 57.85, 0.433}, 
 {"SSD", "Africa", "South Sudan", "2020-04-23", 5., 1., 0.143, "", "", 0., 
  0.447, 0.089, 0.013, "", "", 0., "", "", "", "", "", "", "", "", "", "", 
  "", "", "", "", "", "", "", "", "", "", "", "", "", "", "", "", "", 86.11, 
  1.1193729*^7, "", 19.2, 3.441, 2.032, 1569.888, "", 280.775, 10.43, "", "", 
  "", "", 57.85, 0.433}, {"SSD", "Africa", "South Sudan", "2020-04-24", 5., 
  0., 0.143, "", "", 0., 0.447, 0., 0.013, "", "", 0., "", "", "", "", "", 
  "", "", "", "", "", "", "", "", "", "", "", "", "", "", "", "", "", "", "", 
  "", "", "", 86.11, 1.1193729*^7, "", 19.2, 3.441, 2.032, 1569.888, "", 
  280.775, 10.43, "", "", "", "", 57.85, 0.433}, 
 {"SSD", "Africa", "South Sudan", "2020-04-25", 5., 0., 0.143, "", "", 0., 
  0.447, 0., 0.013, "", "", 0., "", "", "", "", "", "", "", "", "", "", "", 
  "", "", "", "", "", "", "", "", "", "", "", "", "", "", "", "", 86.11, 
  1.1193729*^7, "", 19.2, 3.441, 2.032, 1569.888, "", 280.775, 10.43, "", "", 
  "", "", 57.85, 0.433}, {"SSD", "Africa", "South Sudan", "2020-04-26", 6., 
  1., 0.286, "", "", 0., 0.536, 0.089, 0.026, "", "", 0., "", "", "", "", "", 
  "", "", "", "", "", "", "", "", "", "", "", "", "", "", "", "", "", "", "", 
  "", "", "", 86.11, 1.1193729*^7, "", 19.2, 3.441, 2.032, 1569.888, "", 
  280.775, 10.43, "", "", "", "", 57.85, 0.433}, 
 {"SSD", "Africa", "South Sudan", "2020-04-27", 6., 0., 0.286, "", "", 0., 
  0.536, 0., 0.026, "", "", 0., "", "", "", "", "", "", "", "", "", "", "", 
  "", "", "", "", "", "", "", "", "", "", "", "", "", "", "", "", 86.11, 
  1.1193729*^7, "", 19.2, 3.441, 2.032, 1569.888, "", 280.775, 10.43, "", "", 
  "", "", 57.85, 0.433}, {"SSD", "Africa", "South Sudan", "2020-04-28", 34., 
  28., 4.286, "", "", 0., 3.037, 2.501, 0.383, "", "", 0., "", "", "", "", 
  "", "", "", "", "", "", "", "", "", "", "", "", "", "", "", "", "", "", "", 
  "", "", "", "", 86.11, 1.1193729*^7, "", 19.2, 3.441, 2.032, 1569.888, "", 
  280.775, 10.43, "", "", "", "", 57.85, 0.433}, 
 {"SSD", "Africa", "South Sudan", "2020-04-29", 34., 0., 4.286, "", "", 0., 
  3.037, 0., 0.383, "", "", 0., "", "", "", "", "", "", "", "", "", "", "", 
  "", "", "", "", "", "", "", "", "", "", "", "", "", "", "", "", 86.11, 
  1.1193729*^7, "", 19.2, 3.441, 2.032, 1569.888, "", 280.775, 10.43, "", "", 
  "", "", 57.85, 0.433}, {"SSD", "Africa", "South Sudan", "2020-04-30", 35., 
  1., 4.286, "", "", 0., 3.127, 0.089, 0.383, "", "", 0., "", "", "", "", "", 
  "", "", "", "", "", "", "", "", "", "", "", "", "", "", "", "", "", "", "", 
  "", "", "", 86.11, 1.1193729*^7, "", 19.2, 3.441, 2.032, 1569.888, "", 
  280.775, 10.43, "", "", "", "", 57.85, 0.433}, 
 {"SSD", "Africa", "South Sudan", "2020-05-01", 45., 10., 5.714, "", "", 0., 
  4.02, 0.893, 0.51, "", "", 0., "", "", "", "", "", "", "", "", "", "", "", 
  "", "", "", "", "", "", "", "", "", "", "", "", "", "", "", "", 86.11, 
  1.1193729*^7, "", 19.2, 3.441, 2.032, 1569.888, "", 280.775, 10.43, "", "", 
  "", "", 57.85, 0.433}, {"SSD", "Africa", "South Sudan", "2020-05-02", 45., 
  0., 5.714, "", "", 0., 4.02, 0., 0.51, "", "", 0., "", "", "", "", "", "", 
  "", "", "", "", "", "", "", "", "", "", "", "", "", "", "", "", "", "", "", 
  "", "", 86.11, 1.1193729*^7, "", 19.2, 3.441, 2.032, 1569.888, "", 280.775, 
  10.43, "", "", "", "", 57.85, 0.433}, {"SSD", "Africa", "South Sudan", 
  "2020-05-03", 46., 1., 5.714, "", "", 0., 4.109, 0.089, 0.51, "", "", 0., 
  "", "", "", "", "", "", "", "", "", "", "", "", "", "", "", "", "", "", "", 
  "", "", "", "", "", "", "", "", 86.11, 1.1193729*^7, "", 19.2, 3.441, 
  2.032, 1569.888, "", 280.775, 10.43, "", "", "", "", 57.85, 0.433}, 
 {"SSD", "Africa", "South Sudan", "2020-05-04", 46., 0., 5.714, "", "", 0., 
  4.109, 0., 0.51, "", "", 0., "", "", "", "", "", "", "", "", "", "", "", 
  "", "", "", "", "", "", "", "", "", "", "", "", "", "", "", "", 86.11, 
  1.1193729*^7, "", 19.2, 3.441, 2.032, 1569.888, "", 280.775, 10.43, "", "", 
  "", "", 57.85, 0.433}, {"SSD", "Africa", "South Sudan", "2020-05-05", 52., 
  6., 2.571, "", "", 0., 4.645, 0.536, 0.23, "", "", 0., "", "", "", "", "", 
  "", "", "", "", "", "", "", "", "", "", "", "", "", "", "", "", "", "", "", 
  "", "", "", 86.11, 1.1193729*^7, "", 19.2, 3.441, 2.032, 1569.888, "", 
  280.775, 10.43, "", "", "", "", 57.85, 0.433}, 
 {"SSD", "Africa", "South Sudan", "2020-05-06", 58., 6., 3.429, "", "", 0., 
  5.181, 0.536, 0.306, "", "", 0., "", "", "", "", "", "", "", "", "", "", 
  "", "", "", "", "", "", "", "", "", "", "", "", "", "", "", "", "", 86.11, 
  1.1193729*^7, "", 19.2, 3.441, 2.032, 1569.888, "", 280.775, 10.43, "", "", 
  "", "", 57.85, 0.433}, {"SSD", "Africa", "South Sudan", "2020-05-07", 74., 
  16., 5.571, "", "", 0., 6.611, 1.429, 0.498, "", "", 0., "", "", "", "", 
  "", "", "", "", "", "", "", "", "", "", "", "", "", "", "", "", "", "", "", 
  "", "", "", "", 82.41, 1.1193729*^7, "", 19.2, 3.441, 2.032, 1569.888, "", 
  280.775, 10.43, "", "", "", "", 57.85, 0.433}, 
 {"SSD", "Africa", "South Sudan", "2020-05-08", 120., 46., 10.714, "", "", 
  0., 10.72, 4.109, 0.957, "", "", 0., "", "", "", "", "", "", "", "", "", 
  "", "", "", "", "", "", "", "", "", "", "", "", "", "", "", "", "", "", 
  78.7, 1.1193729*^7, "", 19.2, 3.441, 2.032, 1569.888, "", 280.775, 10.43, 
  "", "", "", "", 57.85, 0.433}, {"SSD", "Africa", "South Sudan", 
  "2020-05-09", 120., 0., 10.714, "", "", 0., 10.72, 0., 0.957, "", "", 0., 
  0.94, "", "", "", "", "", "", "", "", "", "", "", "", "", "", "", "", "", 
  "", "", "", "", "", "", "", "", "", 78.7, 1.1193729*^7, "", 19.2, 3.441, 
  2.032, 1569.888, "", 280.775, 10.43, "", "", "", "", 57.85, 0.433}, 
 {"SSD", "Africa", "South Sudan", "2020-05-10", 120., 0., 10.571, "", "", 0., 
  10.72, 0., 0.944, "", "", 0., 0.94, "", "", "", "", "", "", "", "", "", "", 
  "", "", "", "", "", "", "", "", "", "", "", "", "", "", "", "", 78.7, 
  1.1193729*^7, "", 19.2, 3.441, 2.032, 1569.888, "", 280.775, 10.43, "", "", 
  "", "", 57.85, 0.433}, {"SSD", "Africa", "South Sudan", "2020-05-11", 156., 
  36., 15.714, "", "", 0., 13.936, 3.216, 1.404, "", "", 0., 0.94, "", "", 
  "", "", "", "", "", "", "", "", "", "", "", "", "", "", "", "", "", "", "", 
  "", "", "", "", "", 78.7, 1.1193729*^7, "", 19.2, 3.441, 2.032, 1569.888, 
  "", 280.775, 10.43, "", "", "", "", 57.85, 0.433}, 
 {"SSD", "Africa", "South Sudan", "2020-05-12", 194., 38., 20.286, "", "", 
  0., 17.331, 3.395, 1.812, "", "", 0., 0.93, "", "", "", "", "", "", "", "", 
  "", "", "", "", "", "", "", "", "", "", "", "", "", "", "", "", "", "", 
  73.15, 1.1193729*^7, "", 19.2, 3.441, 2.032, 1569.888, "", 280.775, 10.43, 
  "", "", "", "", 57.85, 0.433}, {"SSD", "Africa", "South Sudan", 
  "2020-05-13", 203., 9., 20.714, "", "", 0., 18.135, 0.804, 1.851, "", "", 
  0., 0.93, "", "", "", "", "", "", "", "", "", "", "", "", "", "", "", "", 
  "", "", "", "", "", "", "", "", "", "", 73.15, 1.1193729*^7, "", 19.2, 
  3.441, 2.032, 1569.888, "", 280.775, 10.43, "", "", "", "", 57.85, 0.433}, 
 {"SSD", "Africa", "South Sudan", "2020-05-14", 203., 0., 18.429, "", "", 0., 
  18.135, 0., 1.646, "", "", 0., 0.92, "", "", "", "", "", "", "", "", "", 
  "", "", "", "", "", "", "", "", "", "", "", "", "", "", "", "", "", 73.15, 
  1.1193729*^7, "", 19.2, 3.441, 2.032, 1569.888, "", 280.775, 10.43, "", "", 
  "", "", 57.85, 0.433}, {"SSD", "Africa", "South Sudan", "2020-05-15", 236., 
  33., 16.571, 4., 4., 0.571, 21.083, 2.948, 1.48, 0.357, 0.357, 0.051, 0.92, 
  "", "", "", "", "", "", "", "", "", "", "", "", "", "", "", "", "", "", "", 
  "", "", "", "", "", "", "", 73.15, 1.1193729*^7, "", 19.2, 3.441, 2.032, 
  1569.888, "", 280.775, 10.43, "", "", "", "", 57.85, 0.433}, 
 {"SSD", "Africa", "South Sudan", "2020-05-16", 236., 0., 16.571, 4., 0., 
  0.571, 21.083, 0., 1.48, 0.357, 0., 0.051, 0.91, "", "", "", "", "", "", 
  "", "", "", "", "", "", "", "", "", "", "", "", "", "", "", "", "", "", "", 
  "", 73.15, 1.1193729*^7, "", 19.2, 3.441, 2.032, 1569.888, "", 280.775, 
  10.43, "", "", "", "", 57.85, 0.433}, {"SSD", "Africa", "South Sudan", 
  "2020-05-17", 290., 54., 24.286, 4., 0., 0.571, 25.907, 4.824, 2.17, 0.357, 
  0., 0.051, 0.9, "", "", "", "", "", "", "", "", "", "", "", "", "", "", "", 
  "", "", "", "", "", "", "", "", "", "", "", 73.15, 1.1193729*^7, "", 19.2, 
  3.441, 2.032, 1569.888, "", 280.775, 10.43, "", "", "", "", 57.85, 0.433}, 
 {"SSD", "Africa", "South Sudan", "2020-05-18", 290., 0., 19.143, 4., 0., 
  0.571, 25.907, 0., 1.71, 0.357, 0., 0.051, 0.89, "", "", "", "", "", "", 
  "", "", "", "", "", "", "", "", "", "", "", "", "", "", "", "", "", "", "", 
  "", 73.15, 1.1193729*^7, "", 19.2, 3.441, 2.032, 1569.888, "", 280.775, 
  10.43, "", "", "", "", 57.85, 0.433}, {"SSD", "Africa", "South Sudan", 
  "2020-05-19", 290., 0., 13.714, 4., 0., 0.571, 25.907, 0., 1.225, 0.357, 
  0., 0.051, 0.89, "", "", "", "", "", "", "", "", "", "", "", "", "", "", 
  "", "", "", "", "", "", "", "", "", "", "", "", 73.15, 1.1193729*^7, "", 
  19.2, 3.441, 2.032, 1569.888, "", 280.775, 10.43, "", "", "", "", 57.85, 
  0.433}, {"SSD", "Africa", "South Sudan", "2020-05-20", 290., 0., 12.429, 
  4., 0., 0.571, 25.907, 0., 1.11, 0.357, 0., 0.051, 0.88, "", "", "", "", 
  "", "", "", "", "", "", "", "", "", "", "", "", "", "", "", "", "", "", "", 
  "", "", "", 73.15, 1.1193729*^7, "", 19.2, 3.441, 2.032, 1569.888, "", 
  280.775, 10.43, "", "", "", "", 57.85, 0.433}, 
 {"SSD", "Africa", "South Sudan", "2020-05-21", 481., 191., 39.714, 4., 0., 
  0.571, 42.97, 17.063, 3.548, 0.357, 0., 0.051, 0.88, "", "", "", "", "", 
  "", "", "", "", "", "", "", "", "", "", "", "", "", "", "", "", "", "", "", 
  "", "", 73.15, 1.1193729*^7, "", 19.2, 3.441, 2.032, 1569.888, "", 280.775, 
  10.43, "", "", "", "", 57.85, 0.433}, {"SSD", "Africa", "South Sudan", 
  "2020-05-22", 563., 82., 46.714, 6., 2., 0.286, 50.296, 7.326, 4.173, 
  0.536, 0.179, 0.026, 0.87, "", "", "", "", "", "", "", "", "", "", "", "", 
  "", "", "", "", "", "", "", "", "", "", "", "", "", "", 73.15, 
  1.1193729*^7, "", 19.2, 3.441, 2.032, 1569.888, "", 280.775, 10.43, "", "", 
  "", "", 57.85, 0.433}, {"SSD", "Africa", "South Sudan", "2020-05-23", 655., 
  92., 59.857, 8., 2., 0.571, 58.515, 8.219, 5.347, 0.715, 0.179, 0.051, 
  0.87, "", "", "", "", "", "", "", "", "", "", "", "", "", "", "", "", "", 
  "", "", "", "", "", "", "", "", "", 73.15, 1.1193729*^7, "", 19.2, 3.441, 
  2.032, 1569.888, "", 280.775, 10.43, "", "", "", "", 57.85, 0.433}, 
 {"SSD", "Africa", "South Sudan", "2020-05-24", 655., 0., 52.143, 8., 0., 
  0.571, 58.515, 0., 4.658, 0.715, 0., 0.051, 0.86, "", "", "", "", "", "", 
  "", "", "", "", "", "", "", "", "", "", "", "", "", "", "", "", "", "", "", 
  "", 73.15, 1.1193729*^7, "", 19.2, 3.441, 2.032, 1569.888, "", 280.775, 
  10.43, "", "", "", "", 57.85, 0.433}, {"SSD", "Africa", "South Sudan", 
  "2020-05-25", 806., 151., 73.714, 8., 0., 0.571, 72.005, 13.49, 6.585, 
  0.715, 0., 0.051, 0.85, "", "", "", "", "", "", "", "", "", "", "", "", "", 
  "", "", "", "", "", "", "", "", "", "", "", "", "", 73.15, 1.1193729*^7, 
  "", 19.2, 3.441, 2.032, 1569.888, "", 280.775, 10.43, "", "", "", "", 
  57.85, 0.433}, {"SSD", "Africa", "South Sudan", "2020-05-26", 806., 0., 
  73.714, 8., 0., 0.571, 72.005, 0., 6.585, 0.715, 0., 0.051, 0.84, "", "", 
  "", "", "", "", "", "", "", "", "", "", "", "", "", "", "", "", "", "", "", 
  "", "", "", "", "", 73.15, 1.1193729*^7, "", 19.2, 3.441, 2.032, 1569.888, 
  "", 280.775, 10.43, "", "", "", "", 57.85, 0.433}, 
 {"SSD", "Africa", "South Sudan", "2020-05-27", 994., 188., 100.571, 10., 2., 
  0.857, 88.8, 16.795, 8.985, 0.893, 0.179, 0.077, 0.83, "", "", "", "", "", 
  "", "", "", "", "", "", "", "", "", "", "", "", "", "", "", "", "", "", "", 
  "", "", 73.15, 1.1193729*^7, "", 19.2, 3.441, 2.032, 1569.888, "", 280.775, 
  10.43, "", "", "", "", 57.85, 0.433}, {"SSD", "Africa", "South Sudan", 
  "2020-05-28", 994., 0., 73.286, 10., 0., 0.857, 88.8, 0., 6.547, 0.893, 0., 
  0.077, 0.81, "", "", "", "", "", "", "", "", "", "", "", "", "", "", "", 
  "", "", "", "", "", "", "", "", "", "", "", 73.15, 1.1193729*^7, "", 19.2, 
  3.441, 2.032, 1569.888, "", 280.775, 10.43, "", "", "", "", 57.85, 0.433}, 
 {"SSD", "Africa", "South Sudan", "2020-05-29", 994., 0., 61.571, 10., 0., 
  0.571, 88.8, 0., 5.501, 0.893, 0., 0.051, 0.8, "", "", "", "", "", "", "", 
  "", "", "", "", "", "", "", "", "", "", "", "", "", "", "", "", "", "", "", 
  85.19, 1.1193729*^7, "", 19.2, 3.441, 2.032, 1569.888, "", 280.775, 10.43, 
  "", "", "", "", 57.85, 0.433}, {"SSD", "Africa", "South Sudan", 
  "2020-05-30", 994., 0., 48.429, 10., 0., 0.286, 88.8, 0., 4.326, 0.893, 0., 
  0.026, 0.78, "", "", "", "", "", "", "", "", "", "", "", "", "", "", "", 
  "", "", "", "", "", "", "", "", "", "", "", 85.19, 1.1193729*^7, "", 19.2, 
  3.441, 2.032, 1569.888, "", 280.775, 10.43, "", "", "", "", 57.85, 0.433}, 
 {"SSD", "Africa", "South Sudan", "2020-05-31", 994., 0., 48.429, 10., 0., 
  0.286, 88.8, 0., 4.326, 0.893, 0., 0.026, 0.77, "", "", "", "", "", "", "", 
  "", "", "", "", "", "", "", "", "", "", "", "", "", "", "", "", "", "", "", 
  85.19, 1.1193729*^7, "", 19.2, 3.441, 2.032, 1569.888, "", 280.775, 10.43, 
  "", "", "", "", 57.85, 0.433}, {"SSD", "Africa", "South Sudan", 
  "2020-06-01", 994., 0., 26.857, 10., 0., 0.286, 88.8, 0., 2.399, 0.893, 0., 
  0.026, 0.76, "", "", "", "", "", "", "", "", "", "", "", "", "", "", "", 
  "", "", "", "", "", "", "", "", "", "", "", 85.19, 1.1193729*^7, "", 19.2, 
  3.441, 2.032, 1569.888, "", 280.775, 10.43, "", "", "", "", 57.85, 0.433}, 
 {"SSD", "Africa", "South Sudan", "2020-06-02", 994., 0., 26.857, 10., 0., 
  0.286, 88.8, 0., 2.399, 0.893, 0., 0.026, 0.76, "", "", "", "", "", "", "", 
  "", "", "", "", "", "", "", "", "", "", "", "", "", "", "", "", "", "", "", 
  85.19, 1.1193729*^7, "", 19.2, 3.441, 2.032, 1569.888, "", 280.775, 10.43, 
  "", "", "", "", 57.85, 0.433}, {"SSD", "Africa", "South Sudan", 
  "2020-06-03", 994., 0., 0., 10., 0., 0., 88.8, 0., 0., 0.893, 0., 0., 0.75, 
  "", "", "", "", "", "", "", "", "", "", "", "", "", "", "", "", "", "", "", 
  "", "", "", "", "", "", "", 85.19, 1.1193729*^7, "", 19.2, 3.441, 2.032, 
  1569.888, "", 280.775, 10.43, "", "", "", "", 57.85, 0.433}, 
 {"SSD", "Africa", "South Sudan", "2020-06-04", 994., 0., 0., 10., 0., 0., 
  88.8, 0., 0., 0.893, 0., 0., 0.75, "", "", "", "", "", "", "", "", "", "", 
  "", "", "", "", "", "", "", "", "", "", "", "", "", "", "", "", 85.19, 
  1.1193729*^7, "", 19.2, 3.441, 2.032, 1569.888, "", 280.775, 10.43, "", "", 
  "", "", 57.85, 0.433}, {"SSD", "Africa", "South Sudan", "2020-06-05", 994., 
  0., 0., 10., 0., 0., 88.8, 0., 0., 0.893, 0., 0., 0.74, "", "", "", "", "", 
  "", "", "", "", "", "", "", "", "", "", "", "", "", "", "", "", "", "", "", 
  "", "", 85.19, 1.1193729*^7, "", 19.2, 3.441, 2.032, 1569.888, "", 280.775, 
  10.43, "", "", "", "", 57.85, 0.433}, {"SSD", "Africa", "South Sudan", 
  "2020-06-06", 994., 0., 0., 10., 0., 0., 88.8, 0., 0., 0.893, 0., 0., 0.74, 
  "", "", "", "", "", "", "", "", "", "", "", "", "", "", "", "", "", "", "", 
  "", "", "", "", "", "", "", 85.19, 1.1193729*^7, "", 19.2, 3.441, 2.032, 
  1569.888, "", 280.775, 10.43, "", "", "", "", 57.85, 0.433}, 
 {"SSD", "Africa", "South Sudan", "2020-06-07", 1317., 323., 46.143, 14., 4., 
  0.571, 117.655, 28.855, 4.122, 1.251, 0.357, 0.051, 0.74, "", "", "", "", 
  "", "", "", "", "", "", "", "", "", "", "", "", "", "", "", "", "", "", "", 
  "", "", "", 85.19, 1.1193729*^7, "", 19.2, 3.441, 2.032, 1569.888, "", 
  280.775, 10.43, "", "", "", "", 57.85, 0.433}, 
 {"SSD", "Africa", "South Sudan", "2020-06-08", 1604., 287., 87.143, 19., 5., 
  1.286, 143.295, 25.639, 7.785, 1.697, 0.447, 0.115, 0.74, "", "", "", "", 
  "", "", "", "", "", "", "", "", "", "", "", "", "", "", "", "", "", "", "", 
  "", "", "", 85.19, 1.1193729*^7, "", 19.2, 3.441, 2.032, 1569.888, "", 
  280.775, 10.43, "", "", "", "", 57.85, 0.433}, 
 {"SSD", "Africa", "South Sudan", "2020-06-09", 1604., 0., 87.143, 19., 0., 
  1.286, 143.295, 0., 7.785, 1.697, 0., 0.115, 0.73, "", "", "", "", "", "", 
  "", "", "", "", "", "", "", "", "", "", "", "", "", "", "", "", "", "", "", 
  "", 85.19, 1.1193729*^7, "", 19.2, 3.441, 2.032, 1569.888, "", 280.775, 
  10.43, "", "", "", "", 57.85, 0.433}, {"SSD", "Africa", "South Sudan", 
  "2020-06-10", 1604., 0., 87.143, 19., 0., 1.286, 143.295, 0., 7.785, 1.697, 
  0., 0.115, 0.73, "", "", "", "", "", "", "", "", "", "", "", "", "", "", 
  "", "", "", "", "", "", "", "", "", "", "", "", 85.19, 1.1193729*^7, "", 
  19.2, 3.441, 2.032, 1569.888, "", 280.775, 10.43, "", "", "", "", 57.85, 
  0.433}, {"SSD", "Africa", "South Sudan", "2020-06-11", 1670., 66., 96.571, 
  24., 5., 2., 149.191, 5.896, 8.627, 2.144, 0.447, 0.179, 0.72, "", "", "", 
  "", "", "", "", "", "", "", "", "", "", "", "", "", "", "", "", "", "", "", 
  "", "", "", "", 85.19, 1.1193729*^7, "", 19.2, 3.441, 2.032, 1569.888, "", 
  280.775, 10.43, "", "", "", "", 57.85, 0.433}, 
 {"SSD", "Africa", "South Sudan", "2020-06-12", 1670., 0., 96.571, 24., 0., 
  2., 149.191, 0., 8.627, 2.144, 0., 0.179, 0.71, "", "", "", "", "", "", "", 
  "", "", "", "", "", "", "", "", "", "", "", "", "", "", "", "", "", "", "", 
  85.19, 1.1193729*^7, "", 19.2, 3.441, 2.032, 1569.888, "", 280.775, 10.43, 
  "", "", "", "", 57.85, 0.433}, {"SSD", "Africa", "South Sudan", 
  "2020-06-13", 1693., 23., 99.857, 27., 3., 2.429, 151.245, 2.055, 8.921, 
  2.412, 0.268, 0.217, 0.71, "", "", "", "", "", "", "", "", "", "", "", "", 
  "", "", "", "", "", "", "", "", "", "", "", "", "", "", 85.19, 
  1.1193729*^7, "", 19.2, 3.441, 2.032, 1569.888, "", 280.775, 10.43, "", "", 
  "", "", 57.85, 0.433}, {"SSD", "Africa", "South Sudan", "2020-06-14", 
  1693., 0., 53.714, 27., 0., 1.857, 151.245, 0., 4.799, 2.412, 0., 0.166, 
  0.7, "", "", "", "", "", "", "", "", "", "", "", "", "", "", "", "", "", 
  "", "", "", "", "", "", "", "", "", 85.19, 1.1193729*^7, "", 19.2, 3.441, 
  2.032, 1569.888, "", 280.775, 10.43, "", "", "", "", 57.85, 0.433}, 
 {"SSD", "Africa", "South Sudan", "2020-06-15", 1693., 0., 12.714, 27., 0., 
  1.143, 151.245, 0., 1.136, 2.412, 0., 0.102, 0.7, "", "", "", "", "", "", 
  "", "", "", "", "", "", "", "", "", "", "", "", "", "", "", "", "", "", "", 
  "", 85.19, 1.1193729*^7, "", 19.2, 3.441, 2.032, 1569.888, "", 280.775, 
  10.43, "", "", "", "", 57.85, 0.433}, {"SSD", "Africa", "South Sudan", 
  "2020-06-16", 1776., 83., 24.571, 30., 3., 1.571, 158.66, 7.415, 2.195, 
  2.68, 0.268, 0.14, 0.7, "", "", "", "", "", "", "", "", "", "", "", "", "", 
  "", "", "", "", "", "", "", "", "", "", "", "", "", 85.19, 1.1193729*^7, 
  "", 19.2, 3.441, 2.032, 1569.888, "", 280.775, 10.43, "", "", "", "", 
  57.85, 0.433}, {"SSD", "Africa", "South Sudan", "2020-06-17", 1813., 37., 
  29.857, 31., 1., 1.714, 161.966, 3.305, 2.667, 2.769, 0.089, 0.153, 0.69, 
  "", "", "", "", "", "", "", "", "", "", "", "", "", "", "", "", "", "", "", 
  "", "", "", "", "", "", "", 85.19, 1.1193729*^7, "", 19.2, 3.441, 2.032, 
  1569.888, "", 280.775, 10.43, "", "", "", "", 57.85, 0.433}, 
 {"SSD", "Africa", "South Sudan", "2020-06-18", 1830., 17., 22.857, 32., 1., 
  1.143, 163.484, 1.519, 2.042, 2.859, 0.089, 0.102, 0.69, "", "", "", "", 
  "", "", "", "", "", "", "", "", "", "", "", "", "", "", "", "", "", "", "", 
  "", "", "", 85.19, 1.1193729*^7, "", 19.2, 3.441, 2.032, 1569.888, "", 
  280.775, 10.43, "", "", "", "", 57.85, 0.433}, 
 {"SSD", "Africa", "South Sudan", "2020-06-19", 1864., 34., 27.714, 34., 2., 
  1.429, 166.522, 3.037, 2.476, 3.037, 0.179, 0.128, 0.69, "", "", "", "", 
  "", "", "", "", "", "", "", "", "", "", "", "", "", "", "", "", "", "", "", 
  "", "", "", 85.19, 1.1193729*^7, "", 19.2, 3.441, 2.032, 1569.888, "", 
  280.775, 10.43, "", "", "", "", 57.85, 0.433}, 
 {"SSD", "Africa", "South Sudan", "2020-06-20", 1882., 18., 27., 34., 0., 1., 
  168.13, 1.608, 2.412, 3.037, 0., 0.089, 0.68, "", "", "", "", "", "", "", 
  "", "", "", "", "", "", "", "", "", "", "", "", "", "", "", "", "", "", "", 
  85.19, 1.1193729*^7, "", 19.2, 3.441, 2.032, 1569.888, "", 280.775, 10.43, 
  "", "", "", "", 57.85, 0.433}, {"SSD", "Africa", "South Sudan", 
  "2020-06-21", 1892., 10., 28.429, 34., 0., 1., 169.023, 0.893, 2.54, 3.037, 
  0., 0.089, 0.68, "", "", "", "", "", "", "", "", "", "", "", "", "", "", 
  "", "", "", "", "", "", "", "", "", "", "", "", 85.19, 1.1193729*^7, "", 
  19.2, 3.441, 2.032, 1569.888, "", 280.775, 10.43, "", "", "", "", 57.85, 
  0.433}, {"SSD", "Africa", "South Sudan", "2020-06-22", 1916., 24., 31.857, 
  35., 1., 1.143, 171.167, 2.144, 2.846, 3.127, 0.089, 0.102, 0.67, "", "", 
  "", "", "", "", "", "", "", "", "", "", "", "", "", "", "", "", "", "", "", 
  "", "", "", "", "", 85.19, 1.1193729*^7, "", 19.2, 3.441, 2.032, 1569.888, 
  "", 280.775, 10.43, "", "", "", "", 57.85, 0.433}, 
 {"SSD", "Africa", "South Sudan", "2020-06-23", 1930., 14., 22., 36., 1., 
  0.857, 172.418, 1.251, 1.965, 3.216, 0.089, 0.077, 0.67, "", "", "", "", 
  "", "", "", "", "", "", "", "", "", "", "", "", "", "", "", "", "", "", "", 
  "", "", "", 85.19, 1.1193729*^7, "", 19.2, 3.441, 2.032, 1569.888, "", 
  280.775, 10.43, "", "", "", "", 57.85, 0.433}, 
 {"SSD", "Africa", "South Sudan", "2020-06-24", 1942., 12., 18.429, 36., 0., 
  0.714, 173.49, 1.072, 1.646, 3.216, 0., 0.064, 0.66, "", "", "", "", "", 
  "", "", "", "", "", "", "", "", "", "", "", "", "", "", "", "", "", "", "", 
  "", "", 85.19, 1.1193729*^7, "", 19.2, 3.441, 2.032, 1569.888, "", 280.775, 
  10.43, "", "", "", "", 57.85, 0.433}, {"SSD", "Africa", "South Sudan", 
  "2020-06-25", 1942., 0., 16., 36., 0., 0.571, 173.49, 0., 1.429, 3.216, 0., 
  0.051, 0.66, "", "", "", "", "", "", "", "", "", "", "", "", "", "", "", 
  "", "", "", "", "", "", "", "", "", "", "", 85.19, 1.1193729*^7, "", 19.2, 
  3.441, 2.032, 1569.888, "", 280.775, 10.43, "", "", "", "", 57.85, 0.433}, 
 {"SSD", "Africa", "South Sudan", "2020-06-26", 1942., 0., 11.143, 36., 0., 
  0.286, 173.49, 0., 0.995, 3.216, 0., 0.026, 0.66, "", "", "", "", "", "", 
  "", "", "", "", "", "", "", "", "", "", "", "", "", "", "", "", "", "", "", 
  "", 85.19, 1.1193729*^7, "", 19.2, 3.441, 2.032, 1569.888, "", 280.775, 
  10.43, "", "", "", "", 57.85, 0.433}, {"SSD", "Africa", "South Sudan", 
  "2020-06-27", 1942., 0., 8.571, 36., 0., 0.286, 173.49, 0., 0.766, 3.216, 
  0., 0.026, 0.66, "", "", "", "", "", "", "", "", "", "", "", "", "", "", 
  "", "", "", "", "", "", "", "", "", "", "", "", 85.19, 1.1193729*^7, "", 
  19.2, 3.441, 2.032, 1569.888, "", 280.775, 10.43, "", "", "", "", 57.85, 
  0.433}, {"SSD", "Africa", "South Sudan", "2020-06-28", 1989., 47., 13.857, 
  36., 0., 0.286, 177.689, 4.199, 1.238, 3.216, 0., 0.026, 0.66, "", "", "", 
  "", "", "", "", "", "", "", "", "", "", "", "", "", "", "", "", "", "", "", 
  "", "", "", "", 85.19, 1.1193729*^7, "", 19.2, 3.441, 2.032, 1569.888, "", 
  280.775, 10.43, "", "", "", "", 57.85, 0.433}, 
 {"SSD", "Africa", "South Sudan", "2020-06-29", 1989., 0., 10.429, 36., 0., 
  0.143, 177.689, 0., 0.932, 3.216, 0., 0.013, 0.65, "", "", "", "", "", "", 
  "", "", "", "", "", "", "", "", "", "", "", "", "", "", "", "", "", "", "", 
  "", 85.19, 1.1193729*^7, "", 19.2, 3.441, 2.032, 1569.888, "", 280.775, 
  10.43, "", "", "", "", 57.85, 0.433}, {"SSD", "Africa", "South Sudan", 
  "2020-06-30", 2007., 18., 11., 38., 2., 0.286, 179.297, 1.608, 0.983, 
  3.395, 0.179, 0.026, 0.65, "", "", "", "", "", "", "", "", "", "", "", "", 
  "", "", "", "", "", "", "", "", "", "", "", "", "", "", 85.19, 
  1.1193729*^7, "", 19.2, 3.441, 2.032, 1569.888, "", 280.775, 10.43, "", "", 
  "", "", 57.85, 0.433}, {"SSD", "Africa", "South Sudan", "2020-07-01", 
  2021., 14., 11.286, 38., 0., 0.286, 180.548, 1.251, 1.008, 3.395, 0., 
  0.026, 0.65, "", "", "", "", "", "", "", "", "", "", "", "", "", "", "", 
  "", "", "", "", "", "", "", "", "", "", "", 85.19, 1.1193729*^7, "", 19.2, 
  3.441, 2.032, 1569.888, "", 280.775, 10.43, "", "", "", "", 57.85, 0.433}, 
 {"SSD", "Africa", "South Sudan", "2020-07-02", 2021., 0., 11.286, 38., 0., 
  0.286, 180.548, 0., 1.008, 3.395, 0., 0.026, 0.64, "", "", "", "", "", "", 
  "", "", "", "", "", "", "", "", "", "", "", "", "", "", "", "", "", "", "", 
  "", 85.19, 1.1193729*^7, "", 19.2, 3.441, 2.032, 1569.888, "", 280.775, 
  10.43, "", "", "", "", 57.85, 0.433}, {"SSD", "Africa", "South Sudan", 
  "2020-07-03", 2021., 0., 11.286, 38., 0., 0.286, 180.548, 0., 1.008, 3.395, 
  0., 0.026, 0.64, "", "", "", "", "", "", "", "", "", "", "", "", "", "", 
  "", "", "", "", "", "", "", "", "", "", "", "", 85.19, 1.1193729*^7, "", 
  19.2, 3.441, 2.032, 1569.888, "", 280.775, 10.43, "", "", "", "", 57.85, 
  0.433}, {"SSD", "Africa", "South Sudan", "2020-07-04", 2021., 0., 11.286, 
  38., 0., 0.286, 180.548, 0., 1.008, 3.395, 0., 0.026, 0.64, "", "", "", "", 
  "", "", "", "", "", "", "", "", "", "", "", "", "", "", "", "", "", "", "", 
  "", "", "", 85.19, 1.1193729*^7, "", 19.2, 3.441, 2.032, 1569.888, "", 
  280.775, 10.43, "", "", "", "", 57.85, 0.433}, 
 {"SSD", "Africa", "South Sudan", "2020-07-05", 2021., 0., 4.571, 38., 0., 
  0.286, 180.548, 0., 0.408, 3.395, 0., 0.026, 0.64, "", "", "", "", "", "", 
  "", "", "", "", "", "", "", "", "", "", "", "", "", "", "", "", "", "", "", 
  "", 85.19, 1.1193729*^7, "", 19.2, 3.441, 2.032, 1569.888, "", 280.775, 
  10.43, "", "", "", "", 57.85, 0.433}, {"SSD", "Africa", "South Sudan", 
  "2020-07-06", 2021., 0., 4.571, 38., 0., 0.286, 180.548, 0., 0.408, 3.395, 
  0., 0.026, 0.64, "", "", "", "", "", "", "", "", "", "", "", "", "", "", 
  "", "", "", "", "", "", "", "", "", "", "", "", 85.19, 1.1193729*^7, "", 
  19.2, 3.441, 2.032, 1569.888, "", 280.775, 10.43, "", "", "", "", 57.85, 
  0.433}, {"SSD", "Africa", "South Sudan", "2020-07-07", 2021., 0., 2., 38., 
  0., 0., 180.548, 0., 0.179, 3.395, 0., 0., 0.64, "", "", "", "", "", "", 
  "", "", "", "", "", "", "", "", "", "", "", "", "", "", "", "", "", "", "", 
  "", 85.19, 1.1193729*^7, "", 19.2, 3.441, 2.032, 1569.888, "", 280.775, 
  10.43, "", "", "", "", 57.85, 0.433}, {"SSD", "Africa", "South Sudan", 
  "2020-07-08", 2021., 0., 0., 38., 0., 0., 180.548, 0., 0., 3.395, 0., 0., 
  0.65, "", "", "", "", "", "", "", "", "", "", "", "", "", "", "", "", "", 
  "", "", "", "", "", "", "", "", "", 80.56, 1.1193729*^7, "", 19.2, 3.441, 
  2.032, 1569.888, "", 280.775, 10.43, "", "", "", "", 57.85, 0.433}, 
 {"SSD", "Africa", "South Sudan", "2020-07-09", 2021., 0., 0., 38., 0., 0., 
  180.548, 0., 0., 3.395, 0., 0., 0.65, "", "", "", "", "", "", "", "", "", 
  "", "", "", "", "", "", "", "", "", "", "", "", "", "", "", "", "", 80.56, 
  1.1193729*^7, "", 19.2, 3.441, 2.032, 1569.888, "", 280.775, 10.43, "", "", 
  "", "", 57.85, 0.433}, {"SSD", "Africa", "South Sudan", "2020-07-10", 
  2021., 0., 0., 38., 0., 0., 180.548, 0., 0., 3.395, 0., 0., 0.66, "", "", 
  "", "", "", "", "", "", "", "", "", "", "", "", "", "", "", "", "", "", "", 
  "", "", "", "", "", 80.56, 1.1193729*^7, "", 19.2, 3.441, 2.032, 1569.888, 
  "", 280.775, 10.43, "", "", "", "", 57.85, 0.433}, 
 {"SSD", "Africa", "South Sudan", "2020-07-11", 2021., 0., 0., 38., 0., 0., 
  180.548, 0., 0., 3.395, 0., 0., 0.66, "", "", "", "", "", "", "", "", "", 
  "", "", "", "", "", "", "", "", "", "", "", "", "", "", "", "", "", 80.56, 
  1.1193729*^7, "", 19.2, 3.441, 2.032, 1569.888, "", 280.775, 10.43, "", "", 
  "", "", 57.85, 0.433}, {"SSD", "Africa", "South Sudan", "2020-07-12", 
  2021., 0., 0., 38., 0., 0., 180.548, 0., 0., 3.395, 0., 0., 0.67, "", "", 
  "", "", "", "", "", "", "", "", "", "", "", "", "", "", "", "", "", "", "", 
  "", "", "", "", "", 80.56, 1.1193729*^7, "", 19.2, 3.441, 2.032, 1569.888, 
  "", 280.775, 10.43, "", "", "", "", 57.85, 0.433}, 
 {"SSD", "Africa", "South Sudan", "2020-07-13", 2148., 127., 18.143, 41., 3., 
  0.429, 191.893, 11.346, 1.621, 3.663, 0.268, 0.038, 0.68, "", "", "", "", 
  "", "", "", "", "", "", "", "", "", "", "", "", "", "", "", "", "", "", "", 
  "", "", "", 80.56, 1.1193729*^7, "", 19.2, 3.441, 2.032, 1569.888, "", 
  280.775, 10.43, "", "", "", "", 57.85, 0.433}, 
 {"SSD", "Africa", "South Sudan", "2020-07-14", 2148., 0., 18.143, 41., 0., 
  0.429, 191.893, 0., 1.621, 3.663, 0., 0.038, 0.69, "", "", "", "", "", "", 
  "", "", "", "", "", "", "", "", "", "", "", "", "", "", "", "", "", "", "", 
  "", 80.56, 1.1193729*^7, "", 19.2, 3.441, 2.032, 1569.888, "", 280.775, 
  10.43, "", "", "", "", 57.85, 0.433}, {"SSD", "Africa", "South Sudan", 
  "2020-07-15", 2153., 5., 18.857, 41., 0., 0.429, 192.34, 0.447, 1.685, 
  3.663, 0., 0.038, 0.7, "", "", "", "", "", "", "", "", "", "", "", "", "", 
  "", "", "", "", "", "", "", "", "", "", "", "", "", 80.56, 1.1193729*^7, 
  "", 19.2, 3.441, 2.032, 1569.888, "", 280.775, 10.43, "", "", "", "", 
  57.85, 0.433}, {"SSD", "Africa", "South Sudan", "2020-07-16", 2171., 18., 
  21.429, 41., 0., 0.429, 193.948, 1.608, 1.914, 3.663, 0., 0.038, 0.71, "", 
  "", "", "", "", "", "", "", "", "", "", "", "", "", "", "", "", "", "", "", 
  "", "", "", "", "", "", 80.56, 1.1193729*^7, "", 19.2, 3.441, 2.032, 
  1569.888, "", 280.775, 10.43, "", "", "", "", 57.85, 0.433}, 
 {"SSD", "Africa", "South Sudan", "2020-07-17", 2191., 20., 24.286, 43., 2., 
  0.714, 195.735, 1.787, 2.17, 3.841, 0.179, 0.064, 0.72, "", "", "", "", "", 
  "", "", "", "", "", "", "", "", "", "", "", "", "", "", "", "", "", "", "", 
  "", "", 80.56, 1.1193729*^7, "", 19.2, 3.441, 2.032, 1569.888, "", 280.775, 
  10.43, "", "", "", "", 57.85, 0.433}, {"SSD", "Africa", "South Sudan", 
  "2020-07-18", 2191., 0., 24.286, 43., 0., 0.714, 195.735, 0., 2.17, 3.841, 
  0., 0.064, 0.73, "", "", "", "", "", "", "", "", "", "", "", "", "", "", 
  "", "", "", "", "", "", "", "", "", "", "", "", 80.56, 1.1193729*^7, "", 
  19.2, 3.441, 2.032, 1569.888, "", 280.775, 10.43, "", "", "", "", 57.85, 
  0.433}, {"SSD", "Africa", "South Sudan", "2020-07-19", 2200., 9., 25.571, 
  43., 0., 0.714, 196.539, 0.804, 2.284, 3.841, 0., 0.064, 0.74, "", "", "", 
  "", "", "", "", "", "", "", "", "", "", "", "", "", "", "", "", "", "", "", 
  "", "", "", "", 80.56, 1.1193729*^7, "", 19.2, 3.441, 2.032, 1569.888, "", 
  280.775, 10.43, "", "", "", "", 57.85, 0.433}, 
 {"SSD", "Africa", "South Sudan", "2020-07-20", 2211., 11., 9., 45., 2., 
  0.571, 197.521, 0.983, 0.804, 4.02, 0.179, 0.051, 0.75, "", "", "", "", "", 
  "", "", "", "", "", "", "", "", "", "", "", "", "", "", "", "", "", "", "", 
  "", "", 80.56, 1.1193729*^7, "", 19.2, 3.441, 2.032, 1569.888, "", 280.775, 
  10.43, "", "", "", "", 57.85, 0.433}, {"SSD", "Africa", "South Sudan", 
  "2020-07-21", 2211., 0., 9., 45., 0., 0.571, 197.521, 0., 0.804, 4.02, 0., 
  0.051, 0.76, "", "", "", "", "", "", "", "", "", "", "", "", "", "", "", 
  "", "", "", "", "", "", "", "", "", "", "", 80.56, 1.1193729*^7, "", 19.2, 
  3.441, 2.032, 1569.888, "", 280.775, 10.43, "", "", "", "", 57.85, 0.433}, 
 {"SSD", "Africa", "South Sudan", "2020-07-22", 2211., 0., 8.286, 45., 0., 
  0.571, 197.521, 0., 0.74, 4.02, 0., 0.051, 0.78, "", "", "", "", "", "", 
  "", "", "", "", "", "", "", "", "", "", "", "", "", "", "", "", "", "", "", 
  "", 80.56, 1.1193729*^7, "", 19.2, 3.441, 2.032, 1569.888, "", 280.775, 
  10.43, "", "", "", "", 57.85, 0.433}, {"SSD", "Africa", "South Sudan", 
  "2020-07-23", 2239., 28., 9.714, 45., 0., 0.571, 200.023, 2.501, 0.868, 
  4.02, 0., 0.051, 0.79, "", "", "", "", "", "", "", "", "", "", "", "", "", 
  "", "", "", "", "", "", "", "", "", "", "", "", "", 80.56, 1.1193729*^7, 
  "", 19.2, 3.441, 2.032, 1569.888, "", 280.775, 10.43, "", "", "", "", 
  57.85, 0.433}, {"SSD", "Africa", "South Sudan", "2020-07-24", 2258., 19., 
  9.571, 45., 0., 0.286, 201.72, 1.697, 0.855, 4.02, 0., 0.026, 0.8, "", "", 
  "", "", "", "", "", "", "", "", "", "", "", "", "", "", "", "", "", "", "", 
  "", "", "", "", "", 80.56, 1.1193729*^7, "", 19.2, 3.441, 2.032, 1569.888, 
  "", 280.775, 10.43, "", "", "", "", 57.85, 0.433}, 
 {"SSD", "Africa", "South Sudan", "2020-07-25", 2258., 0., 9.571, 45., 0., 
  0.286, 201.72, 0., 0.855, 4.02, 0., 0.026, 0.81, "", "", "", "", "", "", 
  "", "", "", "", "", "", "", "", "", "", "", "", "", "", "", "", "", "", "", 
  "", 80.56, 1.1193729*^7, "", 19.2, 3.441, 2.032, 1569.888, "", 280.775, 
  10.43, "", "", "", "", 57.85, 0.433}, {"SSD", "Africa", "South Sudan", 
  "2020-07-26", 2262., 4., 8.857, 45., 0., 0.286, 202.077, 0.357, 0.791, 
  4.02, 0., 0.026, 0.82, "", "", "", "", "", "", "", "", "", "", "", "", "", 
  "", "", "", "", "", "", "", "", "", "", "", "", "", 80.56, 1.1193729*^7, 
  "", 19.2, 3.441, 2.032, 1569.888, "", 280.775, 10.43, "", "", "", "", 
  57.85, 0.433}, {"SSD", "Africa", "South Sudan", "2020-07-27", 2305., 43., 
  13.429, 46., 1., 0.143, 205.919, 3.841, 1.2, 4.109, 0.089, 0.013, 0.83, "", 
  "", "", "", "", "", "", "", "", "", "", "", "", "", "", "", "", "", "", "", 
  "", "", "", "", "", "", 80.56, 1.1193729*^7, "", 19.2, 3.441, 2.032, 
  1569.888, "", 280.775, 10.43, "", "", "", "", 57.85, 0.433}, 
 {"SSD", "Africa", "South Sudan", "2020-07-28", 2305., 0., 13.429, 46., 0., 
  0.143, 205.919, 0., 1.2, 4.109, 0., 0.013, 0.83, "", "", "", "", "", "", 
  "", "", "", "", "", "", "", "", "", "", "", "", "", "", "", "", "", "", "", 
  "", 80.56, 1.1193729*^7, "", 19.2, 3.441, 2.032, 1569.888, "", 280.775, 
  10.43, "", "", "", "", 57.85, 0.433}, {"SSD", "Africa", "South Sudan", 
  "2020-07-29", 2322., 17., 15.857, 46., 0., 0.143, 207.438, 1.519, 1.417, 
  4.109, 0., 0.013, 0.84, "", "", "", "", "", "", "", "", "", "", "", "", "", 
  "", "", "", "", "", "", "", "", "", "", "", "", "", 80.56, 1.1193729*^7, 
  "", 19.2, 3.441, 2.032, 1569.888, "", 280.775, 10.43, "", "", "", "", 
  57.85, 0.433}, {"SSD", "Africa", "South Sudan", "2020-07-30", 2322., 0., 
  11.857, 46., 0., 0.143, 207.438, 0., 1.059, 4.109, 0., 0.013, 0.84, "", "", 
  "", "", "", "", "", "", "", "", "", "", "", "", "", "", "", "", "", "", "", 
  "", "", "", "", "", 80.56, 1.1193729*^7, "", 19.2, 3.441, 2.032, 1569.888, 
  "", 280.775, 10.43, "", "", "", "", 57.85, 0.433}, 
 {"SSD", "Africa", "South Sudan", "2020-07-31", 2322., 0., 9.143, 46., 0., 
  0.143, 207.438, 0., 0.817, 4.109, 0., 0.013, 0.85, "", "", "", "", "", "", 
  "", "", "", "", "", "", "", "", "", "", "", "", "", "", "", "", "", "", "", 
  "", 80.56, 1.1193729*^7, "", 19.2, 3.441, 2.032, 1569.888, "", 280.775, 
  10.43, "", "", "", "", 57.85, 0.433}, {"SSD", "Africa", "South Sudan", 
  "2020-08-01", 2352., 30., 13.429, 46., 0., 0.143, 210.118, 2.68, 1.2, 
  4.109, 0., 0.013, 0.85, "", "", "", "", "", "", "", "", "", "", "", "", "", 
  "", "", "", "", "", "", "", "", "", "", "", "", "", 80.56, 1.1193729*^7, 
  "", 19.2, 3.441, 2.032, 1569.888, "", 280.775, 10.43, "", "", "", "", 
  57.85, 0.433}, {"SSD", "Africa", "South Sudan", "2020-08-02", 2429., 77., 
  23.857, 46., 0., 0.143, 216.996, 6.879, 2.131, 4.109, 0., 0.013, 0.86, "", 
  "", "", "", "", "", "", "", "", "", "", "", "", "", "", "", "", "", "", "", 
  "", "", "", "", "", "", 80.56, 1.1193729*^7, "", 19.2, 3.441, 2.032, 
  1569.888, "", 280.775, 10.43, "", "", "", "", 57.85, 0.433}, 
 {"SSD", "Africa", "South Sudan", "2020-08-03", 2429., 0., 17.714, 46., 0., 
  0., 216.996, 0., 1.583, 4.109, 0., 0., 0.85, "", "", "", "", "", "", "", 
  "", "", "", "", "", "", "", "", "", "", "", "", "", "", "", "", "", "", "", 
  80.56, 1.1193729*^7, "", 19.2, 3.441, 2.032, 1569.888, "", 280.775, 10.43, 
  "", "", "", "", 57.85, 0.433}, {"SSD", "Africa", "South Sudan", 
  "2020-08-04", 2437., 8., 18.857, 47., 1., 0.143, 217.711, 0.715, 1.685, 
  4.199, 0.089, 0.013, 0.84, "", "", "", "", "", "", "", "", "", "", "", "", 
  "", "", "", "", "", "", "", "", "", "", "", "", "", "", 80.56, 
  1.1193729*^7, "", 19.2, 3.441, 2.032, 1569.888, "", 280.775, 10.43, "", "", 
  "", "", 57.85, 0.433}, {"SSD", "Africa", "South Sudan", "2020-08-05", 
  2437., 0., 16.429, 47., 0., 0.143, 217.711, 0., 1.468, 4.199, 0., 0.013, 
  0.84, "", "", "", "", "", "", "", "", "", "", "", "", "", "", "", "", "", 
  "", "", "", "", "", "", "", "", "", 80.56, 1.1193729*^7, "", 19.2, 3.441, 
  2.032, 1569.888, "", 280.775, 10.43, "", "", "", "", 57.85, 0.433}, 
 {"SSD", "Africa", "South Sudan", "2020-08-06", 2450., 13., 18.286, 47., 0., 
  0.143, 218.873, 1.161, 1.634, 4.199, 0., 0.013, 0.83, "", "", "", "", "", 
  "", "", "", "", "", "", "", "", "", "", "", "", "", "", "", "", "", "", "", 
  "", "", 81.48, 1.1193729*^7, "", 19.2, 3.441, 2.032, 1569.888, "", 280.775, 
  10.43, "", "", "", "", 57.85, 0.433}, {"SSD", "Africa", "South Sudan", 
  "2020-08-07", 2450., 0., 18.286, 47., 0., 0.143, 218.873, 0., 1.634, 4.199, 
  0., 0.013, 0.83, "", "", "", "", "", "", "", "", "", "", "", "", "", "", 
  "", "", "", "", "", "", "", "", "", "", "", "", 81.48, 1.1193729*^7, "", 
  19.2, 3.441, 2.032, 1569.888, "", 280.775, 10.43, "", "", "", "", 57.85, 
  0.433}, {"SSD", "Africa", "South Sudan", "2020-08-08", 2463., 13., 15.857, 
  47., 0., 0.143, 220.034, 1.161, 1.417, 4.199, 0., 0.013, 0.82, "", "", "", 
  "", "", "", "", "", "", "", "", "", "", "", "", "", "", "", "", "", "", "", 
  "", "", "", "", 81.48, 1.1193729*^7, "", 19.2, 3.441, 2.032, 1569.888, "", 
  280.775, 10.43, "", "", "", "", 57.85, 0.433}, 
 {"SSD", "Africa", "South Sudan", "2020-08-09", 2470., 7., 5.857, 47., 0., 
  0.143, 220.659, 0.625, 0.523, 4.199, 0., 0.013, 0.82, "", "", "", "", "", 
  "", "", "", "", "", "", "", "", "", "", "", "", "", "", "", "", "", "", "", 
  "", "", 81.48, 1.1193729*^7, "", 19.2, 3.441, 2.032, 1569.888, "", 280.775, 
  10.43, "", "", "", "", 57.85, 0.433}, {"SSD", "Africa", "South Sudan", 
  "2020-08-10", 2470., 0., 5.857, 47., 0., 0.143, 220.659, 0., 0.523, 4.199, 
  0., 0.013, 0.82, "", "", "", "", "", "", "", "", "", "", "", "", "", "", 
  "", "", "", "", "", "", "", "", "", "", "", "", 81.48, 1.1193729*^7, "", 
  19.2, 3.441, 2.032, 1569.888, "", 280.775, 10.43, "", "", "", "", 57.85, 
  0.433}, {"SSD", "Africa", "South Sudan", "2020-08-11", 2472., 2., 5., 47., 
  0., 0., 220.838, 0.179, 0.447, 4.199, 0., 0., 0.82, "", "", "", "", "", "", 
  "", "", "", "", "", "", "", "", "", "", "", "", "", "", "", "", "", "", "", 
  "", 81.48, 1.1193729*^7, "", 19.2, 3.441, 2.032, 1569.888, "", 280.775, 
  10.43, "", "", "", "", 57.85, 0.433}, {"SSD", "Africa", "South Sudan", 
  "2020-08-12", 2477., 5., 5.714, 47., 0., 0., 221.285, 0.447, 0.51, 4.199, 
  0., 0., 0.82, "", "", "", "", "", "", "", "", "", "", "", "", "", "", "", 
  "", "", "", "", "", "", "", "", "", "", "", 81.48, 1.1193729*^7, "", 19.2, 
  3.441, 2.032, 1569.888, "", 280.775, 10.43, "", "", "", "", 57.85, 0.433}, 
 {"SSD", "Africa", "South Sudan", "2020-08-13", 2478., 1., 4., 47., 0., 0., 
  221.374, 0.089, 0.357, 4.199, 0., 0., 0.82, "", "", "", "", "", "", "", "", 
  "", "", "", "", "", "", "", "", "", "", "", "", "", "", "", "", "", "", 
  81.48, 1.1193729*^7, "", 19.2, 3.441, 2.032, 1569.888, "", 280.775, 10.43, 
  "", "", "", "", 57.85, 0.433}, {"SSD", "Africa", "South Sudan", 
  "2020-08-14", 2482., 4., 4.571, 47., 0., 0., 221.731, 0.357, 0.408, 4.199, 
  0., 0., 0.83, "", "", "", "", "", "", "", "", "", "", "", "", "", "", "", 
  "", "", "", "", "", "", "", "", "", "", "", 81.48, 1.1193729*^7, "", 19.2, 
  3.441, 2.032, 1569.888, "", 280.775, 10.43, "", "", "", "", 57.85, 0.433}, 
 {"SSD", "Africa", "South Sudan", "2020-08-15", 2488., 6., 3.571, 47., 0., 
  0., 222.267, 0.536, 0.319, 4.199, 0., 0., 0.83, "", "", "", "", "", "", "", 
  "", "", "", "", "", "", "", "", "", "", "", "", "", "", "", "", "", "", "", 
  81.48, 1.1193729*^7, "", 19.2, 3.441, 2.032, 1569.888, "", 280.775, 10.43, 
  "", "", "", "", 57.85, 0.433}, {"SSD", "Africa", "South Sudan", 
  "2020-08-16", 2489., 1., 2.714, 47., 0., 0., 222.357, 0.089, 0.242, 4.199, 
  0., 0., 0.83, "", "", "", "", "", "", "", "", "", "", "", "", "", "", "", 
  "", "", "", "", "", "", "", "", "", "", "", 81.48, 1.1193729*^7, "", 19.2, 
  3.441, 2.032, 1569.888, "", 280.775, 10.43, "", "", "", "", 57.85, 0.433}, 
 {"SSD", "Africa", "South Sudan", "2020-08-17", 2490., 1., 2.857, 47., 0., 
  0., 222.446, 0.089, 0.255, 4.199, 0., 0., 0.84, "", "", "", "", "", "", "", 
  "", "", "", "", "", "", "", "", "", "", "", "", "", "", "", "", "", "", "", 
  81.48, 1.1193729*^7, "", 19.2, 3.441, 2.032, 1569.888, "", 280.775, 10.43, 
  "", "", "", "", 57.85, 0.433}, {"SSD", "Africa", "South Sudan", 
  "2020-08-18", 2490., 0., 2.571, 47., 0., 0., 222.446, 0., 0.23, 4.199, 0., 
  0., 0.84, "", "", "", "", "", "", "", "", "", "", "", "", "", "", "", "", 
  "", "", "", "", "", "", "", "", "", "", 81.48, 1.1193729*^7, "", 19.2, 
  3.441, 2.032, 1569.888, "", 280.775, 10.43, "", "", "", "", 57.85, 0.433}, 
 {"SSD", "Africa", "South Sudan", "2020-08-19", 2494., 4., 2.429, 47., 0., 
  0., 222.803, 0.357, 0.217, 4.199, 0., 0., 0.85, "", "", "", "", "", "", "", 
  "", "", "", "", "", "", "", "", "", "", "", "", "", "", "", "", "", "", "", 
  77.78, 1.1193729*^7, "", 19.2, 3.441, 2.032, 1569.888, "", 280.775, 10.43, 
  "", "", "", "", 57.85, 0.433}, {"SSD", "Africa", "South Sudan", 
  "2020-08-20", 2494., 0., 2.286, 47., 0., 0., 222.803, 0., 0.204, 4.199, 0., 
  0., 0.86, "", "", "", "", "", "", "", "", "", "", "", "", "", "", "", "", 
  "", "", "", "", "", "", "", "", "", "", 77.78, 1.1193729*^7, "", 19.2, 
  3.441, 2.032, 1569.888, "", 280.775, 10.43, "", "", "", "", 57.85, 0.433}, 
 {"SSD", "Africa", "South Sudan", "2020-08-21", 2497., 3., 2.143, 47., 0., 
  0., 223.071, 0.268, 0.191, 4.199, 0., 0., 0.87, "", "", "", "", "", "", "", 
  "", "", "", "", "", "", "", "", "", "", "", "", "", "", "", "", "", "", "", 
  77.78, 1.1193729*^7, "", 19.2, 3.441, 2.032, 1569.888, "", 280.775, 10.43, 
  "", "", "", "", 57.85, 0.433}, {"SSD", "Africa", "South Sudan", 
  "2020-08-22", 2497., 0., 1.286, 47., 0., 0., 223.071, 0., 0.115, 4.199, 0., 
  0., 0.88, "", "", "", "", "", "", "", "", "", "", "", "", "", "", "", "", 
  "", "", "", "", "", "", "", "", "", "", 77.78, 1.1193729*^7, "", 19.2, 
  3.441, 2.032, 1569.888, "", 280.775, 10.43, "", "", "", "", 57.85, 0.433}, 
 {"SSD", "Africa", "South Sudan", "2020-08-23", 2499., 2., 1.429, 47., 0., 
  0., 223.25, 0.179, 0.128, 4.199, 0., 0., 0.89, "", "", "", "", "", "", "", 
  "", "", "", "", "", "", "", "", "", "", "", "", "", "", "", "", "", "", "", 
  77.78, 1.1193729*^7, "", 19.2, 3.441, 2.032, 1569.888, "", 280.775, 10.43, 
  "", "", "", "", 57.85, 0.433}, {"SSD", "Africa", "South Sudan", 
  "2020-08-24", 2504., 5., 2., 47., 0., 0., 223.697, 0.447, 0.179, 4.199, 0., 
  0., 0.9, "", "", "", "", "", "", "", "", "", "", "", "", "", "", "", "", 
  "", "", "", "", "", "", "", "", "", "", 77.78, 1.1193729*^7, "", 19.2, 
  3.441, 2.032, 1569.888, "", 280.775, 10.43, "", "", "", "", 57.85, 0.433}, 
 {"SSD", "Africa", "South Sudan", "2020-08-25", 2507., 3., 2.429, 47., 0., 
  0., 223.965, 0.268, 0.217, 4.199, 0., 0., 0.91, "", "", "", "", "", "", "", 
  "", "", "", "", "", "", "", "", "", "", "", "", "", "", "", "", "", "", "", 
  77.78, 1.1193729*^7, "", 19.2, 3.441, 2.032, 1569.888, "", 280.775, 10.43, 
  "", "", "", "", 57.85, 0.433}, {"SSD", "Africa", "South Sudan", 
  "2020-08-26", 2510., 3., 2.286, 47., 0., 0., 224.233, 0.268, 0.204, 4.199, 
  0., 0., 0.93, "", "", "", "", "", "", "", "", "", "", "", "", "", "", "", 
  "", "", "", "", "", "", "", "", "", "", "", 77.78, 1.1193729*^7, "", 19.2, 
  3.441, 2.032, 1569.888, "", 280.775, 10.43, "", "", "", "", 57.85, 0.433}, 
 {"SSD", "Africa", "South Sudan", "2020-08-27", 2514., 4., 2.857, 47., 0., 
  0., 224.59, 0.357, 0.255, 4.199, 0., 0., 0.94, "", "", "", "", "", "", "", 
  "", "", 19433., 1.736, "", "", "", "", "", "tests performed", "", "", "", 
  "", "", "", "", "", "", 77.78, 1.1193729*^7, "", 19.2, 3.441, 2.032, 
  1569.888, "", 280.775, 10.43, "", "", "", "", 57.85, 0.433}, 
 {"SSD", "Africa", "South Sudan", "2020-08-28", 2518., 4., 3., 47., 0., 0., 
  224.947, 0.357, 0.268, 4.199, 0., 0., 0.94, "", "", "", "", "", "", "", "", 
  "", "", "", "", "", "", "", "", "tests performed", "", "", "", "", "", "", 
  "", "", "", 77.78, 1.1193729*^7, "", 19.2, 3.441, 2.032, 1569.888, "", 
  280.775, 10.43, "", "", "", "", 57.85, 0.433}, 
 {"SSD", "Africa", "South Sudan", "2020-08-29", 2519., 1., 3.143, 47., 0., 
  0., 225.037, 0.089, 0.281, 4.199, 0., 0., 0.95, "", "", "", "", "", "", "", 
  "", "", "", "", "", "", "", "", "", "tests performed", "", "", "", "", "", 
  "", "", "", "", 77.78, 1.1193729*^7, "", 19.2, 3.441, 2.032, 1569.888, "", 
  280.775, 10.43, "", "", "", "", 57.85, 0.433}, 
 {"SSD", "Africa", "South Sudan", "2020-08-30", 2519., 0., 2.857, 47., 0., 
  0., 225.037, 0., 0.255, 4.199, 0., 0., 0.96, "", "", "", "", "", "", "", 
  "", "", "", "", "", "", "", "", "", "tests performed", "", "", "", "", "", 
  "", "", "", "", 77.78, 1.1193729*^7, "", 19.2, 3.441, 2.032, 1569.888, "", 
  280.775, 10.43, "", "", "", "", 57.85, 0.433}, 
 {"SSD", "Africa", "South Sudan", "2020-08-31", 2527., 8., 3.286, 47., 0., 
  0., 225.751, 0.715, 0.294, 4.199, 0., 0., 0.98, "", "", "", "", "", "", "", 
  "", "", "", "", "", "", "", "", "", "tests performed", "", "", "", "", "", 
  "", "", "", "", 77.78, 1.1193729*^7, "", 19.2, 3.441, 2.032, 1569.888, "", 
  280.775, 10.43, "", "", "", "", 57.85, 0.433}, 
 {"SSD", "Africa", "South Sudan", "2020-09-01", 2527., 0., 2.857, 47., 0., 
  0., 225.751, 0., 0.255, 4.199, 0., 0., 0.99, "", "", "", "", "", "", "", 
  "", "", "", "", "", "", "", "", "", "tests performed", "", "", "", "", "", 
  "", "", "", "", 75., 1.1193729*^7, "", 19.2, 3.441, 2.032, 1569.888, "", 
  280.775, 10.43, "", "", "", "", 57.85, 0.433}, 
 {"SSD", "Africa", "South Sudan", "2020-09-02", 2532., 5., 3.143, 47., 0., 
  0., 226.198, 0.447, 0.281, 4.199, 0., 0., 1., "", "", "", "", "", "", "", 
  "", "", 20794., 1.858, "", "", "", "", "", "tests performed", "", "", "", 
  "", "", "", "", "", "", 75., 1.1193729*^7, "", 19.2, 3.441, 2.032, 
  1569.888, "", 280.775, 10.43, "", "", "", "", 57.85, 0.433}, 
 {"SSD", "Africa", "South Sudan", "2020-09-03", 2533., 1., 2.714, 47., 0., 
  0., 226.287, 0.089, 0.242, 4.199, 0., 0., 1.01, "", "", "", "", "", "", "", 
  "", 219., 21013., 1.877, 0.02, 226., 0.02, 0.012, 83.3, "tests performed", 
  "", "", "", "", "", "", "", "", "", 75., 1.1193729*^7, "", 19.2, 3.441, 
  2.032, 1569.888, "", 280.775, 10.43, "", "", "", "", 57.85, 0.433}, 
 {"SSD", "Africa", "South Sudan", "2020-09-04", 2536., 3., 2.571, 47., 0., 
  0., 226.555, 0.268, 0.23, 4.199, 0., 0., 1.02, "", "", "", "", "", "", "", 
  "", 434., 21447., 1.916, 0.039, 255., 0.023, 0.01, 99.2, "tests performed", 
  "", "", "", "", "", "", "", "", "", 75., 1.1193729*^7, "", 19.2, 3.441, 
  2.032, 1569.888, "", 280.775, 10.43, "", "", "", "", 57.85, 0.433}, 
 {"SSD", "Africa", "South Sudan", "2020-09-05", 2544., 8., 3.571, 48., 1., 
  0.143, 227.27, 0.715, 0.319, 4.288, 0.089, 0.013, 1.03, "", "", "", "", "", 
  "", "", "", "", "", "", "", 259., 0.023, 0.014, 72.5, "tests performed", 
  "", "", "", "", "", "", "", "", "", 75., 1.1193729*^7, "", 19.2, 3.441, 
  2.032, 1569.888, "", 280.775, 10.43, "", "", "", "", 57.85, 0.433}, 
 {"SSD", "Africa", "South Sudan", "2020-09-06", 2544., 0., 3.571, 48., 0., 
  0.143, 227.27, 0., 0.319, 4.288, 0., 0.013, 1.03, "", "", "", "", "", "", 
  "", "", "", 21952., 1.961, "", 263., 0.023, 0.014, 73.6, "tests performed", 
  "", "", "", "", "", "", "", "", "", 75., 1.1193729*^7, "", 19.2, 3.441, 
  2.032, 1569.888, "", 280.775, 10.43, "", "", "", "", 57.85, 0.433}, 
 {"SSD", "Africa", "South Sudan", "2020-09-07", 2545., 1., 2.571, 48., 0., 
  0.143, 227.359, 0.089, 0.23, 4.288, 0., 0.013, 1.04, "", "", "", "", "", 
  "", "", "", 150., 22102., 1.974, 0.013, 252., 0.023, 0.01, 98., 
  "tests performed", "", "", "", "", "", "", "", "", "", 75., 1.1193729*^7, 
  "", 19.2, 3.441, 2.032, 1569.888, "", 280.775, 10.43, "", "", "", "", 
  57.85, 0.433}, {"SSD", "Africa", "South Sudan", "2020-09-08", 2552., 7., 
  3.571, 49., 1., 0.286, 227.985, 0.625, 0.319, 4.377, 0.089, 0.026, 1.05, 
  "", "", "", "", "", "", "", "", 116., 22218., 1.985, 0.01, 236., 0.021, 
  0.015, 66.1, "tests performed", "", "", "", "", "", "", "", "", "", 75., 
  1.1193729*^7, "", 19.2, 3.441, 2.032, 1569.888, "", 280.775, 10.43, "", "", 
  "", "", 57.85, 0.433}, {"SSD", "Africa", "South Sudan", "2020-09-09", 
  2555., 3., 3.286, 49., 0., 0.286, 228.253, 0.268, 0.294, 4.377, 0., 0.026, 
  1.06, "", "", "", "", "", "", "", "", "", "", "", "", 251., 0.022, 0.013, 
  76.4, "tests performed", "", "", "", "", "", "", "", "", "", 75., 
  1.1193729*^7, "", 19.2, 3.441, 2.032, 1569.888, "", 280.775, 10.43, "", "", 
  "", "", 57.85, 0.433}, {"SSD", "Africa", "South Sudan", "2020-09-10", 
  2555., 0., 3.143, 49., 0., 0.286, 228.253, 0., 0.281, 4.377, 0., 0.026, 
  1.07, "", "", "", "", "", "", "", "", "", "", "", "", 267., 0.024, 0.012, 
  85., "tests performed", "", "", "", "", "", "", "", "", "", 69.44, 
  1.1193729*^7, "", 19.2, 3.441, 2.032, 1569.888, "", 280.775, 10.43, "", "", 
  "", "", 57.85, 0.433}, {"SSD", "Africa", "South Sudan", "2020-09-11", 
  2568., 13., 4.571, 49., 0., 0.286, 229.414, 1.161, 0.408, 4.377, 0., 0.026, 
  1.08, "", "", "", "", "", "", "", "", "", "", "", "", 252., 0.023, 0.018, 
  55.1, "tests performed", "", "", "", "", "", "", "", "", "", 69.44, 
  1.1193729*^7, "", 19.2, 3.441, 2.032, 1569.888, "", 280.775, 10.43, "", "", 
  "", "", 57.85, 0.433}, {"SSD", "Africa", "South Sudan", "2020-09-12", 
  2578., 10., 4.857, 49., 0., 0.143, 230.308, 0.893, 0.434, 4.377, 0., 0.013, 
  1.09, "", "", "", "", "", "", "", "", "", "", "", "", 264., 0.024, 0.018, 
  54.4, "tests performed", "", "", "", "", "", "", "", "", "", 69.44, 
  1.1193729*^7, "", 19.2, 3.441, 2.032, 1569.888, "", 280.775, 10.43, "", "", 
  "", "", 57.85, 0.433}, {"SSD", "Africa", "South Sudan", "2020-09-13", 
  2578., 0., 4.857, 49., 0., 0.143, 230.308, 0., 0.434, 4.377, 0., 0.013, 
  1.09, "", "", "", "", "", "", "", "", "", "", "", "", 275., 0.025, 0.018, 
  56.6, "tests performed", "", "", "", "", "", "", "", "", "", 69.44, 
  1.1193729*^7, "", 19.2, 3.441, 2.032, 1569.888, "", 280.775, 10.43, "", "", 
  "", "", 57.85, 0.433}, {"SSD", "Africa", "South Sudan", "2020-09-14", 
  2587., 9., 6., 49., 0., 0.143, 231.112, 0.804, 0.536, 4.377, 0., 0.013, 
  1.09, "", "", "", "", "", "", "", "", "", "", "", "", 301., 0.027, 0.02, 
  50.2, "tests performed", "", "", "", "", "", "", "", "", "", 69.44, 
  1.1193729*^7, "", 19.2, 3.441, 2.032, 1569.888, "", 280.775, 10.43, "", "", 
  "", "", 57.85, 0.433}, {"SSD", "Africa", "South Sudan", "2020-09-15", 
  2592., 5., 5.714, 49., 0., 0., 231.558, 0.447, 0.51, 4.377, 0., 0., 1.09, 
  "", "", "", "", "", "", "", "", "", "", "", "", 332., 0.03, 0.017, 58.1, 
  "tests performed", "", "", "", "", "", "", "", "", "", 69.44, 1.1193729*^7, 
  "", 19.2, 3.441, 2.032, 1569.888, "", 280.775, 10.43, "", "", "", "", 
  57.85, 0.433}, {"SSD", "Africa", "South Sudan", "2020-09-16", 2594., 2., 
  5.571, 49., 0., 0., 231.737, 0.179, 0.498, 4.377, 0., 0., 1.1, "", "", "", 
  "", "", "", "", "", "", "", "", "", 332., 0.03, 0.017, 59.6, 
  "tests performed", "", "", "", "", "", "", "", "", "", 65.74, 1.1193729*^7, 
  "", 19.2, 3.441, 2.032, 1569.888, "", 280.775, 10.43, "", "", "", "", 
  57.85, 0.433}, {"SSD", "Africa", "South Sudan", "2020-09-17", 2599., 5., 
  6.286, 49., 0., 0., 232.184, 0.447, 0.562, 4.377, 0., 0., 1.1, "", "", "", 
  "", "", "", "", "", "", 25202., 2.251, "", 332., 0.03, 0.019, 52.8, 
  "tests performed", "", "", "", "", "", "", "", "", "", 65.74, 1.1193729*^7, 
  "", 19.2, 3.441, 2.032, 1569.888, "", 280.775, 10.43, "", "", "", "", 
  57.85, 0.433}, {"SSD", "Africa", "South Sudan", "2020-09-18", 2609., 10., 
  5.857, 49., 0., 0., 233.077, 0.893, 0.523, 4.377, 0., 0., 1.1, "", "", "", 
  "", "", "", "", "", 470., 25672., 2.293, 0.042, 351., 0.031, 0.017, 59.9, 
  "tests performed", "", "", "", "", "", "", "", "", "", 65.74, 1.1193729*^7, 
  "", 19.2, 3.441, 2.032, 1569.888, "", 280.775, 10.43, "", "", "", "", 
  57.85, 0.433}, {"SSD", "Africa", "South Sudan", "2020-09-19", 2642., 33., 
  9.143, 49., 0., 0., 236.025, 2.948, 0.817, 4.377, 0., 0., 1.1, "", "", "", 
  "", "", "", "", "", "", "", "", "", 343., 0.031, 0.027, 37.5, 
  "tests performed", "", "", "", "", "", "", "", "", "", 65.74, 1.1193729*^7, 
  "", 19.2, 3.441, 2.032, 1569.888, "", 280.775, 10.43, "", "", "", "", 
  57.85, 0.433}, {"SSD", "Africa", "South Sudan", "2020-09-20", 2642., 0., 
  9.143, 49., 0., 0., 236.025, 0., 0.817, 4.377, 0., 0., 1.09, "", "", "", 
  "", "", "", "", "", "", "", "", "", 335., 0.03, 0.027, 36.6, 
  "tests performed", "", "", "", "", "", "", "", "", "", 65.74, 1.1193729*^7, 
  "", 19.2, 3.441, 2.032, 1569.888, "", 280.775, 10.43, "", "", "", "", 
  57.85, 0.433}, {"SSD", "Africa", "South Sudan", "2020-09-21", 2649., 7., 
  8.857, 49., 0., 0., 236.65, 0.625, 0.791, 4.377, 0., 0., 1.09, "", "", "", 
  "", "", "", "", "", "", "", "", "", 326., 0.029, 0.027, 36.8, 
  "tests performed", "", "", "", "", "", "", "", "", "", 65.74, 1.1193729*^7, 
  "", 19.2, 3.441, 2.032, 1569.888, "", 280.775, 10.43, "", "", "", "", 
  57.85, 0.433}, {"SSD", "Africa", "South Sudan", "2020-09-22", 2660., 11., 
  9.714, 49., 0., 0., 237.633, 0.983, 0.868, 4.377, 0., 0., 1.08, "", "", "", 
  "", "", "", "", "", "", "", "", "", 318., 0.028, 0.031, 32.7, 
  "tests performed", "", "", "", "", "", "", "", "", "", 45.37, 1.1193729*^7, 
  "", 19.2, 3.441, 2.032, 1569.888, "", 280.775, 10.43, "", "", "", "", 
  57.85, 0.433}, {"SSD", "Africa", "South Sudan", "2020-09-23", 2664., 4., 
  10., 49., 0., 0., 237.99, 0.357, 0.893, 4.377, 0., 0., 1.08, "", "", "", 
  "", "", "", "", "", "", "", "", "", 310., 0.028, 0.032, 31., 
  "tests performed", "", "", "", "", "", "", "", "", "", 45.37, 1.1193729*^7, 
  "", 19.2, 3.441, 2.032, 1569.888, "", 280.775, 10.43, "", "", "", "", 
  57.85, 0.433}, {"SSD", "Africa", "South Sudan", "2020-09-24", 2669., 5., 
  10., 49., 0., 0., 238.437, 0.447, 0.893, 4.377, 0., 0., 1.07, "", "", "", 
  "", "", "", "", "", "", "", "", "", 302., 0.027, 0.033, 30.2, 
  "tests performed", "", "", "", "", "", "", "", "", "", 45.37, 1.1193729*^7, 
  "", 19.2, 3.441, 2.032, 1569.888, "", 280.775, 10.43, "", "", "", "", 
  57.85, 0.433}, {"SSD", "Africa", "South Sudan", "2020-09-25", 2676., 7., 
  9.571, 49., 0., 0., 239.062, 0.625, 0.855, 4.377, 0., 0., 1.07, "", "", "", 
  "", "", "", "", "", "", "", "", "", 273., 0.024, 0.035, 28.5, 
  "tests performed", "", "", "", "", "", "", "", "", "", 45.37, 1.1193729*^7, 
  "", 19.2, 3.441, 2.032, 1569.888, "", 280.775, 10.43, "", "", "", "", 
  57.85, 0.433}, {"SSD", "Africa", "South Sudan", "2020-09-26", 2676., 0., 
  4.857, 49., 0., 0., 239.062, 0., 0.434, 4.377, 0., 0., 1.06, "", "", "", 
  "", "", "", "", "", "", "", "", "", 273., 0.024, 0.018, 56.2, 
  "tests performed", "", "", "", "", "", "", "", "", "", 45.37, 1.1193729*^7, 
  "", 19.2, 3.441, 2.032, 1569.888, "", 280.775, 10.43, "", "", "", "", 
  57.85, 0.433}, {"SSD", "Africa", "South Sudan", "2020-09-27", 2686., 10., 
  6.286, 49., 0., 0., 239.956, 0.893, 0.562, 4.377, 0., 0., 1.06, "", "", "", 
  "", "", "", "", "", "", "", "", "", 273., 0.024, 0.023, 43.4, 
  "tests performed", "", "", "", "", "", "", "", "", "", 45.37, 1.1193729*^7, 
  "", 19.2, 3.441, 2.032, 1569.888, "", 280.775, 10.43, "", "", "", "", 
  57.85, 0.433}, {"SSD", "Africa", "South Sudan", "2020-09-28", 2692., 6., 
  6.143, 49., 0., 0., 240.492, 0.536, 0.549, 4.377, 0., 0., 1.06, "", "", "", 
  "", "", "", "", "", "", "", "", "", 273., 0.024, 0.023, 44.4, 
  "tests performed", "", "", "", "", "", "", "", "", "", 45.37, 1.1193729*^7, 
  "", 19.2, 3.441, 2.032, 1569.888, "", 280.775, 10.43, "", "", "", "", 
  57.85, 0.433}, {"SSD", "Africa", "South Sudan", "2020-09-29", 2700., 8., 
  5.714, 49., 0., 0., 241.206, 0.715, 0.51, 4.377, 0., 0., 1.06, "", "", "", 
  "", "", "", "", "", "", "", "", "", 273., 0.024, 0.021, 47.8, 
  "tests performed", "", "", "", "", "", "", "", "", "", 45.37, 1.1193729*^7, 
  "", 19.2, 3.441, 2.032, 1569.888, "", 280.775, 10.43, "", "", "", "", 
  57.85, 0.433}, {"SSD", "Africa", "South Sudan", "2020-09-30", 2704., 4., 
  5.714, 49., 0., 0., 241.564, 0.357, 0.51, 4.377, 0., 0., 1.06, "", "", "", 
  "", "", "", "", "", "", 28953., 2.587, "", 273., 0.024, 0.021, 47.8, 
  "tests performed", "", "", "", "", "", "", "", "", "", 45.37, 1.1193729*^7, 
  "", 19.2, 3.441, 2.032, 1569.888, "", 280.775, 10.43, "", "", "", "", 
  57.85, 0.433}, {"SSD", "Africa", "South Sudan", "2020-10-01", 2704., 0., 
  5., 49., 0., 0., 241.564, 0., 0.447, 4.377, 0., 0., 1.06, "", "", "", "", 
  "", "", "", "", "", "", "", "", 305., 0.027, 0.016, 61., "tests performed", 
  "", "", "", "", "", "", "", "", "", 45.37, 1.1193729*^7, "", 19.2, 3.441, 
  2.032, 1569.888, "", 280.775, 10.43, "", "", "", "", 57.85, 0.433}, 
 {"SSD", "Africa", "South Sudan", "2020-10-02", 2715., 11., 5.571, 50., 1., 
  0.143, 242.547, 0.983, 0.498, 4.467, 0.089, 0.013, 1.06, "", "", "", "", 
  "", "", "", "", "", 29946., 2.675, "", 337., 0.03, 0.017, 60.5, 
  "tests performed", "", "", "", "", "", "", "", "", "", 45.37, 1.1193729*^7, 
  "", 19.2, 3.441, 2.032, 1569.888, "", 280.775, 10.43, "", "", "", "", 
  57.85, 0.433}, {"SSD", "Africa", "South Sudan", "2020-10-03", 2715., 0., 
  5.571, 50., 0., 0.143, 242.547, 0., 0.498, 4.467, 0., 0.013, 1.06, "", "", 
  "", "", "", "", "", "", "", "", "", "", 337., 0.03, 0.017, 60.5, 
  "tests performed", "", "", "", "", "", "", "", "", "", 45.37, 1.1193729*^7, 
  "", 19.2, 3.441, 2.032, 1569.888, "", 280.775, 10.43, "", "", "", "", 
  57.85, 0.433}, {"SSD", "Africa", "South Sudan", "2020-10-04", 2726., 11., 
  5.714, 50., 0., 0.143, 243.529, 0.983, 0.51, 4.467, 0., 0.013, 1.06, "", 
  "", "", "", "", "", "", "", "", "", "", "", 338., 0.03, 0.017, 59.2, 
  "tests performed", "", "", "", "", "", "", "", "", "", 45.37, 1.1193729*^7, 
  "", 19.2, 3.441, 2.032, 1569.888, "", 280.775, 10.43, "", "", "", "", 
  57.85, 0.433}, {"SSD", "Africa", "South Sudan", "2020-10-05", 2726., 0., 
  4.857, 50., 0., 0.143, 243.529, 0., 0.434, 4.467, 0., 0.013, 1.06, "", "", 
  "", "", "", "", "", "", "", 30772., 2.749, "", 338., 0.03, 0.014, 69.6, 
  "tests performed", "", "", "", "", "", "", "", "", "", 45.37, 1.1193729*^7, 
  "", 19.2, 3.441, 2.032, 1569.888, "", 280.775, 10.43, "", "", "", "", 
  57.85, 0.433}, {"SSD", "Africa", "South Sudan", "2020-10-06", 2734., 8., 
  4.857, 50., 0., 0.143, 244.244, 0.715, 0.434, 4.467, 0., 0.013, 1.06, "", 
  "", "", "", "", "", "", "", 569., 31341., 2.8, 0.051, 380., 0.034, 0.013, 
  78.2, "tests performed", "", "", "", "", "", "", "", "", "", 41.67, 
  1.1193729*^7, "", 19.2, 3.441, 2.032, 1569.888, "", 280.775, 10.43, "", "", 
  "", "", 57.85, 0.433}, {"SSD", "Africa", "South Sudan", "2020-10-07", 
  2748., 14., 6.286, 50., 0., 0.143, 245.495, 1.251, 0.562, 4.467, 0., 0.013, 
  1.06, "", "", "", "", "", "", "", "", 360., 31701., 2.832, 0.032, 393., 
  0.035, 0.016, 62.5, "tests performed", "", "", "", "", "", "", "", "", "", 
  41.67, 1.1193729*^7, "", 19.2, 3.441, 2.032, 1569.888, "", 280.775, 10.43, 
  "", "", "", "", 57.85, 0.433}, {"SSD", "Africa", "South Sudan", 
  "2020-10-08", 2749., 1., 6.429, 53., 3., 0.571, 245.584, 0.089, 0.574, 
  4.735, 0.268, 0.051, 1.06, "", "", "", "", "", "", "", "", "", "", "", "", 
  392., 0.035, 0.016, 61., "tests performed", "", "", "", "", "", "", "", "", 
  "", 41.67, 1.1193729*^7, "", 19.2, 3.441, 2.032, 1569.888, "", 280.775, 
  10.43, "", "", "", "", 57.85, 0.433}, {"SSD", "Africa", "South Sudan", 
  "2020-10-09", 2761., 12., 6.571, 54., 1., 0.571, 246.656, 1.072, 0.587, 
  4.824, 0.089, 0.051, 1.06, "", "", "", "", "", "", "", "", "", "", "", "", 
  392., 0.035, 0.017, 59.7, "tests performed", "", "", "", "", "", "", "", 
  "", "", 41.67, 1.1193729*^7, "", 19.2, 3.441, 2.032, 1569.888, "", 280.775, 
  10.43, "", "", "", "", 57.85, 0.433}, {"SSD", "Africa", "South Sudan", 
  "2020-10-10", 2761., 0., 6.571, 54., 0., 0.571, 246.656, 0., 0.587, 4.824, 
  0., 0.051, 1.06, "", "", "", "", "", "", "", "", "", "", "", "", 423., 
  0.038, 0.016, 64.4, "tests performed", "", "", "", "", "", "", "", "", "", 
  41.67, 1.1193729*^7, "", 19.2, 3.441, 2.032, 1569.888, "", 280.775, 10.43, 
  "", "", "", "", 57.85, 0.433}, {"SSD", "Africa", "South Sudan", 
  "2020-10-11", 2777., 16., 7.286, 55., 1., 0.714, 248.085, 1.429, 0.651, 
  4.913, 0.089, 0.064, 1.06, "", "", "", "", "", "", "", "", "", 33675., 
  3.008, "", 454., 0.041, 0.016, 62.3, "tests performed", "", "", "", "", "", 
  "", "", "", "", 41.67, 1.1193729*^7, "", 19.2, 3.441, 2.032, 1569.888, "", 
  280.775, 10.43, "", "", "", "", 57.85, 0.433}, 
 {"SSD", "Africa", "South Sudan", "2020-10-12", 2787., 10., 8.714, 55., 0., 
  0.714, 248.979, 0.893, 0.778, 4.913, 0., 0.064, 1.06, "", "", "", "", "", 
  "", "", "", "", "", "", "", 463., 0.041, 0.019, 53.1, "tests performed", 
  "", "", "", "", "", "", "", "", "", 41.67, 1.1193729*^7, "", 19.2, 3.441, 
  2.032, 1569.888, "", 280.775, 10.43, "", "", "", "", 57.85, 0.433}, 
 {"SSD", "Africa", "South Sudan", "2020-10-13", 2798., 11., 9.143, 55., 0., 
  0.714, 249.961, 0.983, 0.817, 4.913, 0., 0.064, 1.06, "", "", "", "", "", 
  "", "", "", "", 34348., 3.069, "", 430., 0.038, 0.021, 47., 
  "tests performed", "", "", "", "", "", "", "", "", "", 41.67, 1.1193729*^7, 
  "", 19.2, 3.441, 2.032, 1569.888, "", 280.775, 10.43, "", "", "", "", 
  57.85, 0.433}, {"SSD", "Africa", "South Sudan", "2020-10-14", 2798., 0., 
  7.143, 55., 0., 0.714, 249.961, 0., 0.638, 4.913, 0., 0.064, 1.05, "", "", 
  "", "", "", "", "", "", 435., 34783., 3.107, 0.039, 440., 0.039, 0.016, 
  61.6, "tests performed", "", "", "", "", "", "", "", "", "", 41.67, 
  1.1193729*^7, "", 19.2, 3.441, 2.032, 1569.888, "", 280.775, 10.43, "", "", 
  "", "", 57.85, 0.433}, {"SSD", "Africa", "South Sudan", "2020-10-15", 
  2807., 9., 8.286, 55., 0., 0.286, 250.765, 0.804, 0.74, 4.913, 0., 0.026, 
  1.05, "", "", "", "", "", "", "", "", 518., 35301., 3.154, 0.046, 444., 
  0.04, 0.019, 53.6, "tests performed", "", "", "", "", "", "", "", "", "", 
  41.67, 1.1193729*^7, "", 19.2, 3.441, 2.032, 1569.888, "", 280.775, 10.43, 
  "", "", "", "", 57.85, 0.433}, {"SSD", "Africa", "South Sudan", 
  "2020-10-16", 2817., 10., 8., 55., 0., 0.143, 251.659, 0.893, 0.715, 4.913, 
  0., 0.013, 1.05, "", "", "", "", "", "", "", "", "", "", "", "", 446., 
  0.04, 0.018, 55.8, "tests performed", "", "", "", "", "", "", "", "", "", 
  41.67, 1.1193729*^7, "", 19.2, 3.441, 2.032, 1569.888, "", 280.775, 10.43, 
  "", "", "", "", 57.85, 0.433}, {"SSD", "Africa", "South Sudan", 
  "2020-10-17", 2817., 0., 8., 55., 0., 0.143, 251.659, 0., 0.715, 4.913, 0., 
  0.013, 1.04, "", "", "", "", "", "", "", "", "", 36320., 3.245, "", 448., 
  0.04, 0.018, 56., "tests performed", "", "", "", "", "", "", "", "", "", 
  41.67, 1.1193729*^7, "", 19.2, 3.441, 2.032, 1569.888, "", 280.775, 10.43, 
  "", "", "", "", 57.85, 0.433}, {"SSD", "Africa", "South Sudan", 
  "2020-10-18", 2842., 25., 9.286, 55., 0., 0., 253.892, 2.233, 0.83, 4.913, 
  0., 0., 1.04, "", "", "", "", "", "", "", "", 420., 36740., 3.282, 0.038, 
  438., 0.039, 0.021, 47.2, "tests performed", "", "", "", "", "", "", "", 
  "", "", 41.67, 1.1193729*^7, "", 19.2, 3.441, 2.032, 1569.888, "", 280.775, 
  10.43, "", "", "", "", 57.85, 0.433}, {"SSD", "Africa", "South Sudan", 
  "2020-10-19", 2847., 5., 8.571, 55., 0., 0., 254.339, 0.447, 0.766, 4.913, 
  0., 0., 1.04, "", "", "", "", "", "", "", "", "", "", "", "", 441., 0.039, 
  0.019, 51.5, "tests performed", "", "", "", "", "", "", "", "", "", 41.67, 
  1.1193729*^7, "", 19.2, 3.441, 2.032, 1569.888, "", 280.775, 10.43, "", "", 
  "", "", 57.85, 0.433}, {"SSD", "Africa", "South Sudan", "2020-10-20", 
  2847., 0., 7., 55., 0., 0., 254.339, 0., 0.625, 4.913, 0., 0., 1.03, "", 
  "", "", "", "", "", "", "", "", 37455., 3.346, "", 444., 0.04, 0.016, 63.4, 
  "tests performed", "", "", "", "", "", "", "", "", "", 41.67, 1.1193729*^7, 
  "", 19.2, 3.441, 2.032, 1569.888, "", 280.775, 10.43, "", "", "", "", 
  57.85, 0.433}, {"SSD", "Africa", "South Sudan", "2020-10-21", 2870., 23., 
  10.286, 55., 0., 0., 256.394, 2.055, 0.919, 4.913, 0., 0., 1.03, "", "", 
  "", "", "", "", "", "", 604., 38059., 3.4, 0.054, 468., 0.042, 0.022, 45.5, 
  "tests performed", "", "", "", "", "", "", "", "", "", 41.67, 1.1193729*^7, 
  "", 19.2, 3.441, 2.032, 1569.888, "", 280.775, 10.43, "", "", "", "", 
  57.85, 0.433}, {"SSD", "Africa", "South Sudan", "2020-10-22", 2872., 2., 
  9.286, 55., 0., 0., 256.572, 0.179, 0.83, 4.913, 0., 0., 1.02, "", "", "", 
  "", "", "", "", "", 546., 38605., 3.449, 0.049, 472., 0.042, 0.02, 50.8, 
  "tests performed", "", "", "", "", "", "", "", "", "", 41.67, 1.1193729*^7, 
  "", 19.2, 3.441, 2.032, 1569.888, "", 280.775, 10.43, "", "", "", "", 
  57.85, 0.433}, {"SSD", "Africa", "South Sudan", "2020-10-23", 2876., 4., 
  8.429, 56., 1., 0.143, 256.93, 0.357, 0.753, 5.003, 0.089, 0.013, 1.02, "", 
  "", "", "", "", "", "", "", 415., 39020., 3.486, 0.037, 458., 0.041, 0.018, 
  54.3, "tests performed", "", "", "", "", "", "", "", "", "", 41.67, 
  1.1193729*^7, "", 19.2, 3.441, 2.032, 1569.888, "", 280.775, 10.43, "", "", 
  "", "", 57.85, 0.433}, {"SSD", "Africa", "South Sudan", "2020-10-24", 
  2878., 2., 8.714, 56., 0., 0.143, 257.108, 0.179, 0.778, 5.003, 0., 0.013, 
  1.01, "", "", "", "", "", "", "", "", 247., 39267., 3.508, 0.022, 421., 
  0.038, 0.021, 48.3, "tests performed", "", "", "", "", "", "", "", "", "", 
  41.67, 1.1193729*^7, "", 19.2, 3.441, 2.032, 1569.888, "", 280.775, 10.43, 
  "", "", "", "", 57.85, 0.433}, {"SSD", "Africa", "South Sudan", 
  "2020-10-25", 2883., 5., 5.857, 56., 0., 0.143, 257.555, 0.447, 0.523, 
  5.003, 0., 0.013, 1.01, "", "", "", "", "", "", "", "", "", "", "", "", 
  432., 0.039, 0.014, 73.8, "tests performed", "", "", "", "", "", "", "", 
  "", "", 41.67, 1.1193729*^7, "", 19.2, 3.441, 2.032, 1569.888, "", 280.775, 
  10.43, "", "", "", "", 57.85, 0.433}, {"SSD", "Africa", "South Sudan", 
  "2020-10-26", 2883., 0., 5.143, 56., 0., 0.143, 257.555, 0., 0.459, 5.003, 
  0., 0.013, 1.01, "", "", "", "", "", "", "", "", "", 40268., 3.597, "", 
  453., 0.04, 0.011, 88.1, "tests performed", "", "", "", "", "", "", "", "", 
  "", 41.67, 1.1193729*^7, "", 19.2, 3.441, 2.032, 1569.888, "", 280.775, 
  10.43, "", "", "", "", 57.85, 0.433}, {"SSD", "Africa", "South Sudan", 
  "2020-10-27", 2890., 7., 6.143, 56., 0., 0.143, 258.18, 0.625, 0.549, 
  5.003, 0., 0.013, 1.01, "", "", "", "", "", "", "", "", 182., 40450., 
  3.614, 0.016, 428., 0.038, 0.014, 69.7, "tests performed", "", "", "", "", 
  "", "", "", "", "", 41.67, 1.1193729*^7, "", 19.2, 3.441, 2.032, 1569.888, 
  "", 280.775, 10.43, "", "", "", "", 57.85, 0.433}, 
 {"SSD", "Africa", "South Sudan", "2020-10-28", 2890., 0., 2.857, 56., 0., 
  0.143, 258.18, 0., 0.255, 5.003, 0., 0.013, 1.01, "", "", "", "", "", "", 
  "", "", 597., 41047., 3.667, 0.053, 427., 0.038, 0.007, 149.5, 
  "tests performed", "", "", "", "", "", "", "", "", "", 41.67, 1.1193729*^7, 
  "", 19.2, 3.441, 2.032, 1569.888, "", 280.775, 10.43, "", "", "", "", 
  57.85, 0.433}, {"SSD", "Africa", "South Sudan", "2020-10-29", 2903., 13., 
  4.429, 58., 2., 0.429, 259.342, 1.161, 0.396, 5.181, 0.179, 0.038, 1.01, 
  "", "", "", "", "", "", "", "", 814., 41861., 3.74, 0.073, 465., 0.042, 
  0.01, 105., "tests performed", "", "", "", "", "", "", "", "", "", 41.67, 
  1.1193729*^7, "", 19.2, 3.441, 2.032, 1569.888, "", 280.775, 10.43, "", "", 
  "", "", 57.85, 0.433}, {"SSD", "Africa", "South Sudan", "2020-10-30", 
  2903., 0., 3.857, 58., 0., 0.286, 259.342, 0., 0.345, 5.181, 0., 0.026, 
  1.01, "", "", "", "", "", "", "", "", "", "", "", "", 475., 0.042, 0.008, 
  123.2, "tests performed", "", "", "", "", "", "", "", "", "", 41.67, 
  1.1193729*^7, "", 19.2, 3.441, 2.032, 1569.888, "", 280.775, 10.43, "", "", 
  "", "", 57.85, 0.433}, {"SSD", "Africa", "South Sudan", "2020-10-31", 
  2905., 2., 3.857, 58., 0., 0.286, 259.52, 0.179, 0.345, 5.181, 0., 0.026, 
  1.01, "", "", "", "", "", "", "", "", "", 42831., 3.826, "", 509., 0.045, 
  0.008, 132., "tests performed", "", "", "", "", "", "", "", "", "", 41.67, 
  1.1193729*^7, "", 19.2, 3.441, 2.032, 1569.888, "", 280.775, 10.43, "", "", 
  "", "", 57.85, 0.433}, {"SSD", "Africa", "South Sudan", "2020-11-01", 
  2926., 21., 6.143, 59., 1., 0.429, 261.396, 1.876, 0.549, 5.271, 0.089, 
  0.038, 1.01, "", "", "", "", "", "", "", "", 410., 43241., 3.863, 0.037, 
  496., 0.044, 0.012, 80.7, "tests performed", "", "", "", "", "", "", "", 
  "", "", 41.67, 1.1193729*^7, "", 19.2, 3.441, 2.032, 1569.888, "", 280.775, 
  10.43, "", "", "", "", 57.85, 0.433}, {"SSD", "Africa", "South Sudan", 
  "2020-11-02", 2926., 0., 6.143, 59., 0., 0.429, 261.396, 0., 0.549, 5.271, 
  0., 0.038, 1.01, "", "", "", "", "", "", "", "", 305., 43546., 3.89, 0.027, 
  468., 0.042, 0.013, 76.2, "tests performed", "", "", "", "", "", "", "", 
  "", "", 41.67, 1.1193729*^7, "", 19.2, 3.441, 2.032, 1569.888, "", 280.775, 
  10.43, "", "", "", "", 57.85, 0.433}, {"SSD", "Africa", "South Sudan", 
  "2020-11-03", 2940., 14., 7.143, 59., 0., 0.429, 262.647, 1.251, 0.638, 
  5.271, 0., 0.038, 1.01, "", "", "", "", "", "", "", "", 531., 44077., 
  3.938, 0.047, 518., 0.046, 0.014, 72.5, "tests performed", "", "", "", "", 
  "", "", "", "", "", 41.67, 1.1193729*^7, "", 19.2, 3.441, 2.032, 1569.888, 
  "", 280.775, 10.43, "", "", "", "", 57.85, 0.433}, 
 {"SSD", "Africa", "South Sudan", "2020-11-04", 2943., 3., 7.571, 59., 0., 
  0.429, 262.915, 0.268, 0.676, 5.271, 0., 0.038, 1., "", "", "", "", "", "", 
  "", "", "", "", "", "", 522., 0.047, 0.015, 68.9, "tests performed", "", 
  "", "", "", "", "", "", "", "", 41.67, 1.1193729*^7, "", 19.2, 3.441, 
  2.032, 1569.888, "", 280.775, 10.43, "", "", "", "", 57.85, 0.433}, 
 {"SSD", "Africa", "South Sudan", "2020-11-05", 2943., 0., 5.714, 59., 0., 
  0.143, 262.915, 0., 0.51, 5.271, 0., 0.013, 1., "", "", "", "", "", "", "", 
  "", "", "", "", "", 494., 0.044, 0.012, 86.5, "tests performed", "", "", 
  "", "", "", "", "", "", "", 41.67, 1.1193729*^7, "", 19.2, 3.441, 2.032, 
  1569.888, "", 280.775, 10.43, "", "", "", "", 57.85, 0.433}, 
 {"SSD", "Africa", "South Sudan", "2020-11-06", 2943., 0., 5.714, 59., 0., 
  0.143, 262.915, 0., 0.51, 5.271, 0., 0.013, 1., "", "", "", "", "", "", "", 
  "", "", 45941., 4.104, "", 514., 0.046, 0.011, 90., "tests performed", "", 
  "", "", "", "", "", "", "", "", 41.67, 1.1193729*^7, "", 19.2, 3.441, 
  2.032, 1569.888, "", 280.775, 10.43, "", "", "", "", 57.85, 0.433}, 
 {"SSD", "Africa", "South Sudan", "2020-11-07", 2943., 0., 5.429, 59., 0., 
  0.143, 262.915, 0., 0.485, 5.271, 0., 0.013, 1., "", "", "", "", "", "", 
  "", "", "", "", "", "", 521., 0.047, 0.01, 96., "tests performed", "", "", 
  "", "", "", "", "", "", "", 41.67, 1.1193729*^7, "", 19.2, 3.441, 2.032, 
  1569.888, "", 280.775, 10.43, "", "", "", "", 57.85, 0.433}, 
 {"SSD", "Africa", "South Sudan", "2020-11-08", 2943., 0., 2.429, 59., 0., 
  0., 262.915, 0., 0.217, 5.271, 0., 0., 1., "", "", "", "", "", "", "", "", 
  "", 47020., 4.201, "", 540., 0.048, 0.004, 222.3, "tests performed", "", 
  "", "", "", "", "", "", "", "", 41.67, 1.1193729*^7, "", 19.2, 3.441, 
  2.032, 1569.888, "", 280.775, 10.43, "", "", "", "", 57.85, 0.433}, 
 {"SSD", "Africa", "South Sudan", "2020-11-09", 2960., 17., 4.857, 59., 0., 
  0., 264.434, 1.519, 0.434, 5.271, 0., 0., 1., "", "", "", "", "", "", "", 
  "", "", "", "", "", 563., 0.05, 0.009, 115.9, "tests performed", "", "", 
  "", "", "", "", "", "", "", 41.67, 1.1193729*^7, "", 19.2, 3.441, 2.032, 
  1569.888, "", 280.775, 10.43, "", "", "", "", 57.85, 0.433}, 
 {"SSD", "Africa", "South Sudan", "2020-11-10", 2960., 0., 2.857, 59., 0., 
  0., 264.434, 0., 0.255, 5.271, 0., 0., 1., "", "", "", "", "", "", "", "", 
  "", "", "", "", 553., 0.049, 0.005, 193.6, "tests performed", "", "", "", 
  "", "", "", "", "", "", 41.67, 1.1193729*^7, "", 19.2, 3.441, 2.032, 
  1569.888, "", 280.775, 10.43, "", "", "", "", 57.85, 0.433}, 
 {"SSD", "Africa", "South Sudan", "2020-11-11", 2960., 0., 2.429, 59., 0., 
  0., 264.434, 0., 0.217, 5.271, 0., 0., 1., "", "", "", "", "", "", "", "", 
  "", 48413., 4.325, "", 531., 0.047, 0.005, 218.6, "tests performed", "", 
  "", "", "", "", "", "", "", "", 41.67, 1.1193729*^7, "", 19.2, 3.441, 
  2.032, 1569.888, "", 280.775, 10.43, "", "", "", "", 57.85, 0.433}, 
 {"SSD", "Africa", "South Sudan", "2020-11-12", 2960., 0., 2.429, 59., 0., 
  0., 264.434, 0., 0.217, 5.271, 0., 0., 1., "", "", "", "", "", "", "", "", 
  874., 49287., 4.403, 0.078, 567., 0.051, 0.004, 233.4, "tests performed", 
  "", "", "", "", "", "", "", "", "", 41.67, 1.1193729*^7, "", 19.2, 3.441, 
  2.032, 1569.888, "", 280.775, 10.43, "", "", "", "", 57.85, 0.433}, 
 {"SSD", "Africa", "South Sudan", "2020-11-13", 2980., 20., 5.286, 59., 0., 
  0., 266.22, 1.787, 0.472, 5.271, 0., 0., 1.01, "", "", "", "", "", "", "", 
  "", 542., 49829., 4.452, 0.048, 555., 0.05, 0.01, 105., "tests performed", 
  "", "", "", "", "", "", "", "", "", 41.67, 1.1193729*^7, "", 19.2, 3.441, 
  2.032, 1569.888, "", 280.775, 10.43, "", "", "", "", 57.85, 0.433}, 
 {"SSD", "Africa", "South Sudan", "2020-11-14", 3003., 23., 8.571, 59., 0., 
  0., 268.275, 2.055, 0.766, 5.271, 0., 0., 1.01, "", "", "", "", "", "", "", 
  "", "", "", "", "", 561., 0.05, 0.015, 65.5, "tests performed", "", "", "", 
  "", "", "", "", "", "", 41.67, 1.1193729*^7, "", 19.2, 3.441, 2.032, 
  1569.888, "", 280.775, 10.43, "", "", "", "", 57.85, 0.433}, 
 {"SSD", "Africa", "South Sudan", "2020-11-15", 3003., 0., 8.571, 59., 0., 
  0., 268.275, 0., 0.766, 5.271, 0., 0., 1.01, "", "", "", "", "", "", "", 
  "", "", 50988., 4.555, "", 567., 0.051, 0.015, 66.2, "tests performed", "", 
  "", "", "", "", "", "", "", "", 41.67, 1.1193729*^7, "", 19.2, 3.441, 
  2.032, 1569.888, "", 280.775, 10.43, "", "", "", "", 57.85, 0.433}, 
 {"SSD", "Africa", "South Sudan", "2020-11-16", 3012., 9., 7.429, 59., 0., 
  0., 269.079, 0.804, 0.664, 5.271, 0., 0., 1.01, "", "", "", "", "", "", "", 
  "", 412., 51400., 4.592, 0.037, 559., 0.05, 0.013, 75.2, "tests performed", 
  "", "", "", "", "", "", "", "", "", 41.67, 1.1193729*^7, "", 19.2, 3.441, 
  2.032, 1569.888, "", 280.775, 10.43, "", "", "", "", 57.85, 0.433}, 
 {"SSD", "Africa", "South Sudan", "2020-11-17", 3016., 4., 8., 59., 0., 0., 
  269.437, 0.357, 0.715, 5.271, 0., 0., 1.01, "", "", "", "", "", "", "", "", 
  "", "", "", "", 562., 0.05, 0.014, 70.2, "tests performed", "", "", "", "", 
  "", "", "", "", "", 47.22, 1.1193729*^7, "", 19.2, 3.441, 2.032, 1569.888, 
  "", 280.775, 10.43, "", "", "", "", 57.85, 0.433}, 
 {"SSD", "Africa", "South Sudan", "2020-11-18", 3016., 0., 8., 59., 0., 0., 
  269.437, 0., 0.715, 5.271, 0., 0., 1.01, "", "", "", "", "", "", "", "", 
  "", 52361., 4.678, "", 564., 0.05, 0.014, 70.5, "tests performed", "", "", 
  "", "", "", "", "", "", "", 47.22, 1.1193729*^7, "", 19.2, 3.441, 2.032, 
  1569.888, "", 280.775, 10.43, "", "", "", "", 57.85, 0.433}, 
 {"SSD", "Africa", "South Sudan", "2020-11-19", 3016., 0., 8., 59., 0., 0., 
  269.437, 0., 0.715, 5.271, 0., 0., 1.01, "", "", "", "", "", "", "", "", 
  735., 53096., 4.743, 0.066, 544., 0.049, 0.015, 68., "tests performed", "", 
  "", "", "", "", "", "", "", "", 47.22, 1.1193729*^7, "", 19.2, 3.441, 
  2.032, 1569.888, "", 280.775, 10.43, "", "", "", "", 57.85, 0.433}, 
 {"SSD", "Africa", "South Sudan", "2020-11-20", 3016., 0., 5.143, 59., 0., 
  0., 269.437, 0., 0.459, 5.271, 0., 0., 1.02, "", "", "", "", "", "", "", 
  "", "", "", "", "", 552., 0.049, 0.009, 107.3, "tests performed", "", "", 
  "", "", "", "", "", "", "", 47.22, 1.1193729*^7, "", 19.2, 3.441, 2.032, 
  1569.888, "", 280.775, 10.43, "", "", "", "", 57.85, 0.433}, 
 {"SSD", "Africa", "South Sudan", "2020-11-21", 3047., 31., 6.286, 60., 1., 
  0.143, 272.206, 2.769, 0.562, 5.36, 0.089, 0.013, 1.02, "", "", "", "", "", 
  "", "", "", "", "", "", "", 554., 0.049, 0.011, 88.1, "tests performed", 
  "", "", "", "", "", "", "", "", "", 47.22, 1.1193729*^7, "", 19.2, 3.441, 
  2.032, 1569.888, "", 280.775, 10.43, "", "", "", "", 57.85, 0.433}, 
 {"SSD", "Africa", "South Sudan", "2020-11-22", 3047., 0., 6.286, 60., 0., 
  0.143, 272.206, 0., 0.562, 5.36, 0., 0.013, 1.02, "", "", "", "", "", "", 
  "", "", "", 54877., 4.902, "", 556., 0.05, 0.011, 88.5, "tests performed", 
  "", "", "", "", "", "", "", "", "", 47.22, 1.1193729*^7, "", 19.2, 3.441, 
  2.032, 1569.888, "", 280.775, 10.43, "", "", "", "", 57.85, 0.433}, 
 {"SSD", "Africa", "South Sudan", "2020-11-23", 3047., 0., 5., 60., 0., 
  0.143, 272.206, 0., 0.447, 5.36, 0., 0.013, 1.02, "", "", "", "", "", "", 
  "", "", 381., 55258., 4.937, 0.034, 551., 0.049, 0.009, 110.2, 
  "tests performed", "", "", "", "", "", "", "", "", "", 47.22, 1.1193729*^7, 
  "", 19.2, 3.441, 2.032, 1569.888, "", 280.775, 10.43, "", "", "", "", 
  57.85, 0.433}, {"SSD", "Africa", "South Sudan", "2020-11-24", 3047., 0., 
  4.429, 60., 0., 0.143, 272.206, 0., 0.396, 5.36, 0., 0.013, 1.01, "", "", 
  "", "", "", "", "", "", "", "", "", "", 554., 0.049, 0.008, 125.1, 
  "tests performed", "", "", "", "", "", "", "", "", "", 47.22, 1.1193729*^7, 
  "", 19.2, 3.441, 2.032, 1569.888, "", 280.775, 10.43, "", "", "", "", 
  57.85, 0.433}, {"SSD", "Africa", "South Sudan", "2020-11-25", 3073., 26., 
  8.143, 61., 1., 0.286, 274.529, 2.323, 0.727, 5.449, 0.089, 0.026, 1.02, 
  "", "", "", "", "", "", "", "", "", 56263., 5.026, "", 557., 0.05, 0.015, 
  68.4, "tests performed", "", "", "", "", "", "", "", "", "", 47.22, 
  1.1193729*^7, "", 19.2, 3.441, 2.032, 1569.888, "", 280.775, 10.43, "", "", 
  "", "", 57.85, 0.433}, {"SSD", "Africa", "South Sudan", "2020-11-26", 
  3092., 19., 10.857, 61., 0., 0.286, 276.226, 1.697, 0.97, 5.449, 0., 0.026, 
  1.01, "", "", "", "", "", "", "", "", 585., 56848., 5.079, 0.052, 536., 
  0.048, 0.02, 49.4, "tests performed", "", "", "", "", "", "", "", "", "", 
  47.22, 1.1193729*^7, "", 19.2, 3.441, 2.032, 1569.888, "", 280.775, 10.43, 
  "", "", "", "", 57.85, 0.433}, {"SSD", "Africa", "South Sudan", 
  "2020-11-27", 3104., 12., 12.571, 61., 0., 0.286, 277.298, 1.072, 1.123, 
  5.449, 0., 0.026, 1., "", "", "", "", "", "", "", "", 652., 57500., 5.137, 
  0.058, 544., 0.049, 0.023, 43.3, "tests performed", "", "", "", "", "", "", 
  "", "", "", 47.22, 1.1193729*^7, "", 19.2, 3.441, 2.032, 1569.888, "", 
  280.775, 10.43, "", "", "", "", 57.85, 0.433}, 
 {"SSD", "Africa", "South Sudan", "2020-11-28", 3104., 0., 8.143, 61., 0., 
  0.143, 277.298, 0., 0.727, 5.449, 0., 0.013, 0.99, "", "", "", "", "", "", 
  "", "", "", "", "", "", 536., 0.048, 0.015, 65.8, "tests performed", "", 
  "", "", "", "", "", "", "", "", 47.22, 1.1193729*^7, "", 19.2, 3.441, 
  2.032, 1569.888, "", 280.775, 10.43, "", "", "", "", 57.85, 0.433}, 
 {"SSD", "Africa", "South Sudan", "2020-11-29", 3109., 5., 8.857, 61., 0., 
  0.143, 277.745, 0.447, 0.791, 5.449, 0., 0.013, 0.98, "", "", "", "", "", 
  "", "", "", "", 58576., 5.233, "", 528., 0.047, 0.017, 59.6, 
  "tests performed", "", "", "", "", "", "", "", "", "", 47.22, 1.1193729*^7, 
  "", 19.2, 3.441, 2.032, 1569.888, "", 280.775, 10.43, "", "", "", "", 
  57.85, 0.433}, {"SSD", "Africa", "South Sudan", "2020-11-30", 3109., 0., 
  8.857, 61., 0., 0.143, 277.745, 0., 0.791, 5.449, 0., 0.013, 0.97, "", "", 
  "", "", "", "", "", "", 505., 59081., 5.278, 0.045, 546., 0.049, 0.016, 
  61.6, "tests performed", "", "", "", "", "", "", "", "", "", 47.22, 
  1.1193729*^7, "", 19.2, 3.441, 2.032, 1569.888, "", 280.775, 10.43, "", "", 
  "", "", 57.85, 0.433}, {"SSD", "Africa", "South Sudan", "2020-12-01", 
  3111., 2., 9.143, 61., 0., 0.143, 277.923, 0.179, 0.817, 5.449, 0., 0.013, 
  0.96, "", "", "", "", "", "", "", "", 596., 59677., 5.331, 0.053, 560., 
  0.05, 0.016, 61.2, "tests performed", "", "", "", "", "", "", "", "", "", 
  52.78, 1.1193729*^7, "", 19.2, 3.441, 2.032, 1569.888, "", 280.775, 10.43, 
  "", "", "", "", 57.85, 0.433}, {"SSD", "Africa", "South Sudan", 
  "2020-12-02", 3118., 7., 6.429, 61., 0., 0., 278.549, 0.625, 0.574, 5.449, 
  0., 0., 0.96, "", "", "", "", "", "", "", "", "", "", "", "", 589., 0.053, 
  0.011, 91.6, "tests performed", "", "", "", "", "", "", "", "", "", 52.78, 
  1.1193729*^7, "", 19.2, 3.441, 2.032, 1569.888, "", 280.775, 10.43, "", "", 
  "", "", 57.85, 0.433}, {"SSD", "Africa", "South Sudan", "2020-12-03", 
  3154., 36., 8.857, 62., 1., 0.143, 281.765, 3.216, 0.791, 5.539, 0.089, 
  0.013, 0.96, "", "", "", "", "", "", "", "", "", 61101., 5.459, "", 608., 
  0.054, 0.015, 68.6, "tests performed", "", "", "", "", "", "", "", "", "", 
  52.78, 1.1193729*^7, "", 19.2, 3.441, 2.032, 1569.888, "", 280.775, 10.43, 
  "", "", "", "", 57.85, 0.433}, {"SSD", "Africa", "South Sudan", 
  "2020-12-04", 3154., 0., 7.143, 62., 0., 0.143, 281.765, 0., 0.638, 5.539, 
  0., 0.013, 0.94, "", "", "", "", "", "", "", "", 863., 61964., 5.536, 
  0.077, 638., 0.057, 0.011, 89.3, "tests performed", "", "", "", "", "", "", 
  "", "", "", 52.78, 1.1193729*^7, "", 19.2, 3.441, 2.032, 1569.888, "", 
  280.775, 10.43, "", "", "", "", 57.85, 0.433}, 
 {"SSD", "Africa", "South Sudan", "2020-12-05", 3166., 12., 8.857, 62., 0., 
  0.143, 282.837, 1.072, 0.791, 5.539, 0., 0.013, 0.93, "", "", "", "", "", 
  "", "", "", "", "", "", "", 599., 0.054, 0.015, 67.6, "tests performed", 
  "", "", "", "", "", "", "", "", "", 52.78, 1.1193729*^7, "", 19.2, 3.441, 
  2.032, 1569.888, "", 280.775, 10.43, "", "", "", "", 57.85, 0.433}, 
 {"SSD", "Africa", "South Sudan", "2020-12-06", 3181., 15., 10.286, 62., 0., 
  0.143, 284.177, 1.34, 0.919, 5.539, 0., 0.013, 0.91, "", "", "", "", "", 
  "", "", "", "", 62494., 5.583, "", 560., 0.05, 0.018, 54.4, 
  "tests performed", "", "", "", "", "", "", "", "", "", 52.78, 1.1193729*^7, 
  "", 19.2, 3.441, 2.032, 1569.888, "", 280.775, 10.43, "", "", "", "", 
  57.85, 0.433}, {"SSD", "Africa", "South Sudan", "2020-12-07", 3181., 0., 
  10.286, 62., 0., 0.143, 284.177, 0., 0.919, 5.539, 0., 0.013, 0.9, "", "", 
  "", "", "", "", "", "", "", "", "", "", 518., 0.046, 0.02, 50.4, 
  "tests performed", "", "", "", "", "", "", "", "", "", 52.78, 1.1193729*^7, 
  "", 19.2, 3.441, 2.032, 1569.888, "", 280.775, 10.43, "", "", "", "", 
  57.85, 0.433}, {"SSD", "Africa", "South Sudan", "2020-12-08", 3181., 0., 
  10., 62., 0., 0.143, 284.177, 0., 0.893, 5.539, 0., 0.013, 0.89, "", "", 
  "", "", "", "", "", "", "", "", "", "", 462., 0.041, 0.022, 46.2, 
  "tests performed", "", "", "", "", "", "", "", "", "", 52.78, 1.1193729*^7, 
  "", 19.2, 3.441, 2.032, 1569.888, "", 280.775, 10.43, "", "", "", "", 
  57.85, 0.433}, {"SSD", "Africa", "South Sudan", "2020-12-09", 3181., 0., 
  9., 62., 0., 0.143, 284.177, 0., 0.804, 5.539, 0., 0.013, 0.88, "", "", "", 
  "", "", "", "", "", "", "", "", "", 391., 0.035, 0.023, 43.4, 
  "tests performed", "", "", "", "", "", "", "", "", "", 52.78, 1.1193729*^7, 
  "", 19.2, 3.441, 2.032, 1569.888, "", 280.775, 10.43, "", "", "", "", 
  57.85, 0.433}, {"SSD", "Africa", "South Sudan", "2020-12-10", 3181., 0., 
  3.857, 62., 0., 0., 284.177, 0., 0.345, 5.539, 0., 0., 0.87, "", "", "", 
  "", "", "", "", "", "", "", "", "", 319., 0.028, 0.012, 82.7, 
  "tests performed", "", "", "", "", "", "", "", "", "", 49.07, 1.1193729*^7, 
  "", 19.2, 3.441, 2.032, 1569.888, "", 280.775, 10.43, "", "", "", "", 
  57.85, 0.433}, {"SSD", "Africa", "South Sudan", "2020-12-11", 3181., 0., 
  3.857, 62., 0., 0., 284.177, 0., 0.345, 5.539, 0., 0., 0.86, "", "", "", 
  "", "", "", "", "", "", "", "", "", 226., 0.02, 0.017, 58.6, 
  "tests performed", "", "", "", "", "", "", "", "", "", 49.07, 1.1193729*^7, 
  "", 19.2, 3.441, 2.032, 1569.888, "", 280.775, 10.43, "", "", "", "", 
  57.85, 0.433}, {"SSD", "Africa", "South Sudan", "2020-12-12", 3206., 25., 
  5.714, 62., 0., 0., 286.41, 2.233, 0.51, 5.539, 0., 0., 0.85, "", "", "", 
  "", "", "", "", "", "", 63753., 5.695, "", 218., 0.019, 0.026, 38.2, 
  "tests performed", "", "", "", "", "", "", "", "", "", 49.07, 1.1193729*^7, 
  "", 19.2, 3.441, 2.032, 1569.888, "", 280.775, 10.43, "", "", "", "", 
  57.85, 0.433}, {"SSD", "Africa", "South Sudan", "2020-12-13", 3206., 0., 
  3.571, 62., 0., 0., 286.41, 0., 0.319, 5.539, 0., 0., 0.85, "", "", "", "", 
  "", "", "", "", "", "", "", "", 196., 0.018, 0.018, 54.9, 
  "tests performed", "", "", "", "", "", "", "", "", "", 49.07, 1.1193729*^7, 
  "", 19.2, 3.441, 2.032, 1569.888, "", 280.775, 10.43, "", "", "", "", 
  57.85, 0.433}, {"SSD", "Africa", "South Sudan", "2020-12-14", 3206., 0., 
  3.571, 62., 0., 0., 286.41, 0., 0.319, 5.539, 0., 0., 0.84, "", "", "", "", 
  "", "", "", "", "", 63980., 5.716, "", 182., 0.016, 0.02, 51., 
  "tests performed", "", "", "", "", "", "", "", "", "", 49.07, 1.1193729*^7, 
  "", 19.2, 3.441, 2.032, 1569.888, "", 280.775, 10.43, "", "", "", "", 
  57.85, 0.433}, {"SSD", "Africa", "South Sudan", "2020-12-15", 3222., 16., 
  5.857, 62., 0., 0., 287.84, 1.429, 0.523, 5.539, 0., 0., 0.84, "", "", "", 
  "", "", "", "", "", "", "", "", "", 173., 0.015, 0.034, 29.5, 
  "tests performed", "", "", "", "", "", "", "", "", "", 46.3, 1.1193729*^7, 
  "", 19.2, 3.441, 2.032, 1569.888, "", 280.775, 10.43, "", "", "", "", 
  57.85, 0.433}, {"SSD", "Africa", "South Sudan", "2020-12-16", 3222., 0., 
  5.857, 62., 0., 0., 287.84, 0., 0.523, 5.539, 0., 0., 0.83, "", "", "", "", 
  "", "", "", "", "", "", "", "", 164., 0.015, 0.036, 28., "tests performed", 
  "", "", "", "", "", "", "", "", "", 46.3, 1.1193729*^7, "", 19.2, 3.441, 
  2.032, 1569.888, "", 280.775, 10.43, "", "", "", "", 57.85, 0.433}, 
 {"SSD", "Africa", "South Sudan", "2020-12-17", 3222., 0., 5.857, 62., 0., 
  0., 287.84, 0., 0.523, 5.539, 0., 0., 0.83, "", "", "", "", "", "", "", "", 
  "", 64421., 5.755, "", 155., 0.014, 0.038, 26.5, "tests performed", "", "", 
  "", "", "", "", "", "", "", 46.3, 1.1193729*^7, "", 19.2, 3.441, 2.032, 
  1569.888, "", 280.775, 10.43, "", "", "", "", 57.85, 0.433}, 
 {"SSD", "Africa", "South Sudan", "2020-12-18", 3228., 6., 6.714, 62., 0., 
  0., 288.376, 0.536, 0.6, 5.539, 0., 0., 0.82, "", "", "", "", "", "", "", 
  "", 266., 64687., 5.779, 0.024, 163., 0.015, 0.041, 24.3, 
  "tests performed", "", "", "", "", "", "", "", "", "", 46.3, 1.1193729*^7, 
  "", 19.2, 3.441, 2.032, 1569.888, "", 280.775, 10.43, "", "", "", "", 
  57.85, 0.433}, {"SSD", "Africa", "South Sudan", "2020-12-19", 3228., 0., 
  3.143, 62., 0., 0., 288.376, 0., 0.281, 5.539, 0., 0., 0.82, "", "", "", 
  "", "", "", "", "", "", "", "", "", 173., 0.015, 0.018, 55., 
  "tests performed", "", "", "", "", "", "", "", "", "", 46.3, 1.1193729*^7, 
  "", 19.2, 3.441, 2.032, 1569.888, "", 280.775, 10.43, "", "", "", "", 
  57.85, 0.433}, {"SSD", "Africa", "South Sudan", "2020-12-20", 3228., 0., 
  3.143, 62., 0., 0., 288.376, 0., 0.281, 5.539, 0., 0., 0.81, "", "", "", 
  "", "", "", "", "", "", 65241., 5.828, "", 196., 0.018, 0.016, 62.4, 
  "tests performed", "", "", "", "", "", "", "", "", "", 46.3, 1.1193729*^7, 
  "", 19.2, 3.441, 2.032, 1569.888, "", 280.775, 10.43, "", "", "", "", 
  57.85, 0.433}, {"SSD", "Africa", "South Sudan", "2020-12-21", 3234., 6., 
  4., 62., 0., 0., 288.912, 0.536, 0.357, 5.539, 0., 0., 0.81, "", "", "", 
  "", "", "", "", "", 7340., 72581., 6.484, 0.656, 1229., 0.11, 0.003, 307.2, 
  "tests performed", "", "", "", "", "", "", "", "", "", 46.3, 1.1193729*^7, 
  "", 19.2, 3.441, 2.032, 1569.888, "", 280.775, 10.43, "", "", "", "", 
  57.85, 0.433}, {"SSD", "Africa", "South Sudan", "2020-12-22", 3234., 0., 
  1.714, 62., 0., 0., 288.912, 0., 0.153, 5.539, 0., 0., 0.81, "", "", "", 
  "", "", "", "", "", 684., 73265., 6.545, 0.061, 1305., 0.117, 0.001, 761.4, 
  "tests performed", "", "", "", "", "", "", "", "", "", 46.3, 1.1193729*^7, 
  "", 19.2, 3.441, 2.032, 1569.888, "", 280.775, 10.43, "", "", "", "", 
  57.85, 0.433}, {"SSD", "Africa", "South Sudan", "2020-12-23", 3455., 221., 
  33.286, 62., 0., 0., 308.655, 19.743, 2.974, 5.539, 0., 0., 0.81, "", "", 
  "", "", "", "", "", "", "", "", "", "", 1356., 0.121, 0.025, 40.7, 
  "tests performed", "", "", "", "", "", "", "", "", "", 46.3, 1.1193729*^7, 
  "", 19.2, 3.441, 2.032, 1569.888, "", 280.775, 10.43, "", "", "", "", 
  57.85, 0.433}, {"SSD", "Africa", "South Sudan", "2020-12-24", 3455., 0., 
  33.286, 62., 0., 0., 308.655, 0., 2.974, 5.539, 0., 0., 0.81, "", "", "", 
  "", "", "", "", "", "", "", "", "", 1406., 0.126, 0.024, 42.2, 
  "tests performed", "", "", "", "", "", "", "", "", "", 46.3, 1.1193729*^7, 
  "", 19.2, 3.441, 2.032, 1569.888, "", 280.775, 10.43, "", "", "", "", 
  57.85, 0.433}, {"SSD", "Africa", "South Sudan", "2020-12-25", 3455., 0., 
  32.429, 62., 0., 0., 308.655, 0., 2.897, 5.539, 0., 0., 0.81, "", "", "", 
  "", "", "", "", "", "", 74759., 6.679, "", 1439., 0.129, 0.023, 44.4, 
  "tests performed", "", "", "", "", "", "", "", "", "", 46.3, 1.1193729*^7, 
  "", 19.2, 3.441, 2.032, 1569.888, "", 280.775, 10.43, "", "", "", "", 
  57.85, 0.433}, {"SSD", "Africa", "South Sudan", "2020-12-26", 3455., 0., 
  32.429, 62., 0., 0., 308.655, 0., 2.897, 5.539, 0., 0., 0.81, "", "", "", 
  "", "", "", "", "", "", "", "", "", 1424., 0.127, 0.023, 43.9, 
  "tests performed", "", "", "", "", "", "", "", "", "", 46.3, 1.1193729*^7, 
  "", 19.2, 3.441, 2.032, 1569.888, "", 280.775, 10.43, "", "", "", "", 
  57.85, 0.433}, {"SSD", "Africa", "South Sudan", "2020-12-27", 3490., 35., 
  37.429, 62., 0., 0., 311.782, 3.127, 3.344, 5.539, 0., 0., 0.82, "", "", 
  "", "", "", "", "", "", "", "", "", "", 1409., 0.126, 0.027, 37.6, 
  "tests performed", "", "", "", "", "", "", "", "", "", 46.3, 1.1193729*^7, 
  "", 19.2, 3.441, 2.032, 1569.888, "", 280.775, 10.43, "", "", "", "", 
  57.85, 0.433}, {"SSD", "Africa", "South Sudan", "2020-12-28", 3491., 1., 
  36.714, 62., 0., 0., 311.871, 0.089, 3.28, 5.539, 0., 0., 0.82, "", "", "", 
  "", "", "", "", "", "", 75273., 6.725, "", 385., 0.034, 0.095, 10.5, 
  "tests performed", "", "", "", "", "", "", "", "", "", 46.3, 1.1193729*^7, 
  "", 19.2, 3.441, 2.032, 1569.888, "", 280.775, 10.43, "", "", "", "", 
  57.85, 0.433}, {"SSD", "Africa", "South Sudan", "2020-12-29", 3511., 20., 
  39.571, 63., 1., 0.143, 313.658, 1.787, 3.535, 5.628, 0.089, 0.013, 0.82, 
  "", "", "", "", "", "", "", "", "", "", "", "", 337., 0.03, 0.117, 8.5, 
  "tests performed", "", "", "", "", "", "", "", "", "", 46.3, 1.1193729*^7, 
  "", 19.2, 3.441, 2.032, 1569.888, "", 280.775, 10.43, "", "", "", "", 
  57.85, 0.433}, {"SSD", "Africa", "South Sudan", "2020-12-30", 3540., 29., 
  12.143, 63., 0., 0.143, 316.248, 2.591, 1.085, 5.628, 0., 0.013, 0.83, "", 
  "", "", "", "", "", "", "", "", 75972., 6.787, "", 316., 0.028, 0.038, 26., 
  "tests performed", "", "", "", "", "", "", "", "", "", 46.3, 1.1193729*^7, 
  "", 19.2, 3.441, 2.032, 1569.888, "", 280.775, 10.43, "", "", "", "", 
  57.85, 0.433}, {"SSD", "Africa", "South Sudan", "2020-12-31", 3558., 18., 
  14.714, 63., 0., 0.143, 317.857, 1.608, 1.315, 5.628, 0., 0.013, 0.83, "", 
  "", "", "", "", "", "", "", 260., 76232., 6.81, 0.023, 282., 0.025, 0.052, 
  19.2, "tests performed", "", "", "", "", "", "", "", "", "", 46.3, 
  1.1193729*^7, "", 19.2, 3.441, 2.032, 1569.888, "", 280.775, 10.43, "", "", 
  "", "", 57.85, 0.433}, {"SSD", "Africa", "South Sudan", "2021-01-01", 
  3558., 0., 14.714, 63., 0., 0.143, 317.857, 0., 1.315, 5.628, 0., 0.013, 
  0.83, "", "", "", "", "", "", "", "", "", "", "", "", 255., 0.023, 0.058, 
  17.3, "tests performed", "", "", "", "", "", "", "", "", "", 46.3, 
  1.1193729*^7, "", 19.2, 3.441, 2.032, 1569.888, "", 280.775, 10.43, "", "", 
  "", "", 57.85, 0.433}, {"SSD", "Africa", "South Sudan", "2021-01-02", 
  3558., 0., 14.714, 63., 0., 0.143, 317.857, 0., 1.315, 5.628, 0., 0.013, 
  0.83, "", "", "", "", "", "", "", "", "", "", "", "", 274., 0.024, 0.054, 
  18.6, "tests performed", "", "", "", "", "", "", "", "", "", 46.3, 
  1.1193729*^7, "", 19.2, 3.441, 2.032, 1569.888, "", 280.775, 10.43, "", "", 
  "", "", 57.85, 0.433}, {"SSD", "Africa", "South Sudan", "2021-01-03", 
  3558., 0., 9.714, 63., 0., 0.143, 317.857, 0., 0.868, 5.628, 0., 0.013, 
  0.84, "", "", "", "", "", "", "", "", "", 77161., 6.893, "", 294., 0.026, 
  0.033, 30.3, "tests performed", "", "", "", "", "", "", "", "", "", 46.3, 
  1.1193729*^7, "", 19.2, 3.441, 2.032, 1569.888, "", 280.775, 10.43, "", "", 
  "", "", 57.85, 0.433}, {"SSD", "Africa", "South Sudan", "2021-01-04", 
  3589., 31., 14., 63., 0., 0.143, 320.626, 2.769, 1.251, 5.628, 0., 0.013, 
  0.85, "", "", "", "", "", "", "", "", "", "", "", "", 325., 0.029, 0.043, 
  23.2, "tests performed", "", "", "", "", "", "", "", "", "", 46.3, 
  1.1193729*^7, "", 19.2, 3.441, 2.032, 1569.888, "", 280.775, 10.43, "", "", 
  "", "", 57.85, 0.433}, {"SSD", "Africa", "South Sudan", "2021-01-05", 
  3589., 0., 11.143, 63., 0., 0., 320.626, 0., 0.995, 5.628, 0., 0., 0.85, 
  "", "", "", "", "", "", "", "", "", "", "", "", 330., 0.029, 0.034, 29.6, 
  "tests performed", "", "", "", "", "", "", "", "", "", 47.22, 1.1193729*^7, 
  "", 19.2, 3.441, 2.032, 1569.888, "", 280.775, 10.43, "", "", "", "", 
  57.85, 0.433}, {"SSD", "Africa", "South Sudan", "2021-01-06", 3589., 0., 
  7., 63., 0., 0., 320.626, 0., 0.625, 5.628, 0., 0., 0.86, "", "", "", "", 
  "", "", "", "", "", "", "", "", 335., 0.03, 0.021, 47.9, "tests performed", 
  "", "", "", "", "", "", "", "", "", 47.22, 1.1193729*^7, "", 19.2, 3.441, 
  2.032, 1569.888, "", 280.775, 10.43, "", "", "", "", 57.85, 0.433}, 
 {"SSD", "Africa", "South Sudan", "2021-01-07", 3589., 0., 4.429, 63., 0., 
  0., 320.626, 0., 0.396, 5.628, 0., 0., 0.87, "", "", "", "", "", "", "", 
  "", "", "", "", "", 353., 0.032, 0.013, 79.7, "tests performed", "", "", 
  "", "", "", "", "", "", "", 47.22, 1.1193729*^7, "", 19.2, 3.441, 2.032, 
  1569.888, "", 280.775, 10.43, "", "", "", "", 57.85, 0.433}, 
 {"SSD", "Africa", "South Sudan", "2021-01-08", 3589., 0., 4.429, 63., 0., 
  0., 320.626, 0., 0.396, 5.628, 0., 0., 0.88, "", "", "", "", "", "", "", 
  "", "", "", "", "", 364., 0.033, 0.012, 82.2, "tests performed", "", "", 
  "", "", "", "", "", "", "", 47.22, 1.1193729*^7, "", 19.2, 3.441, 2.032, 
  1569.888, "", 280.775, 10.43, "", "", "", "", 57.85, 0.433}, 
 {"SSD", "Africa", "South Sudan", "2021-01-09", 3589., 0., 4.429, 63., 0., 
  0., 320.626, 0., 0.396, 5.628, 0., 0., 0.89, "", "", "", "", "", "", "", 
  "", "", 79472., 7.1, "", 374., 0.033, 0.012, 84.4, "tests performed", "", 
  "", "", "", "", "", "", "", "", 47.22, 1.1193729*^7, "", 19.2, 3.441, 
  2.032, 1569.888, "", 280.775, 10.43, "", "", "", "", 57.85, 0.433}, 
 {"SSD", "Africa", "South Sudan", "2021-01-10", 3649., 60., 13., 63., 0., 0., 
  325.986, 5.36, 1.161, 5.628, 0., 0., 0.9, "", "", "", "", "", "", "", "", 
  363., 79835., 7.132, 0.032, 382., 0.034, 0.034, 29.4, "tests performed", 
  "", "", "", "", "", "", "", "", "", 47.22, 1.1193729*^7, "", 19.2, 3.441, 
  2.032, 1569.888, "", 280.775, 10.43, "", "", "", "", 57.85, 0.433}, 
 {"SSD", "Africa", "South Sudan", "2021-01-11", 3662., 13., 10.429, 63., 0., 
  0., 327.147, 1.161, 0.932, 5.628, 0., 0., 0.9, "", "", "", "", "", "", "", 
  "", 201., 80036., 7.15, 0.018, 356., 0.032, 0.029, 34.1, "tests performed", 
  "", "", "", "", "", "", "", "", "", 47.22, 1.1193729*^7, "", 19.2, 3.441, 
  2.032, 1569.888, "", 280.775, 10.43, "", "", "", "", 57.85, 0.433}, 
 {"SSD", "Africa", "South Sudan", "2021-01-12", 3670., 8., 11.571, 63., 0., 
  0., 327.862, 0.715, 1.034, 5.628, 0., 0., 0.89, "", "", "", "", "", "", "", 
  "", "", "", "", "", 356., 0.032, 0.033, 30.8, "tests performed", "", "", 
  "", "", "", "", "", "", "", 41.67, 1.1193729*^7, "", 19.2, 3.441, 2.032, 
  1569.888, "", 280.775, 10.43, "", "", "", "", 57.85, 0.433}, 
 {"SSD", "Africa", "South Sudan", "2021-01-13", 3670., 0., 11.571, 63., 0., 
  0., 327.862, 0., 1.034, 5.628, 0., 0., 0.89, "", "", "", "", "", "", "", 
  "", "", "", "", "", 355., 0.032, 0.033, 30.7, "tests performed", "", "", 
  "", "", "", "", "", "", "", 41.67, 1.1193729*^7, "", 19.2, 3.441, 2.032, 
  1569.888, "", 280.775, 10.43, "", "", "", "", 57.85, 0.433}, 
 {"SSD", "Africa", "South Sudan", "2021-01-14", 3670., 0., 11.571, 63., 0., 
  0., 327.862, 0., 1.034, 5.628, 0., 0., 0.89, "", "", "", "", "", "", "", 
  "", "", "", "", "", 355., 0.032, 0.033, 30.7, "tests performed", "", "", 
  "", "", "", "", "", "", "", 41.67, 1.1193729*^7, "", 19.2, 3.441, 2.032, 
  1569.888, "", 280.775, 10.43, "", "", "", "", 57.85, 0.433}, 
 {"SSD", "Africa", "South Sudan", "2021-01-15", 3670., 0., 11.571, 63., 0., 
  0., 327.862, 0., 1.034, 5.628, 0., 0., 0.89, "", "", "", "", "", "", "", 
  "", "", "", "", "", 355., 0.032, 0.033, 30.7, "tests performed", "", "", 
  "", "", "", "", "", "", "", 41.67, 1.1193729*^7, "", 19.2, 3.441, 2.032, 
  1569.888, "", 280.775, 10.43, "", "", "", "", 57.85, 0.433}, 
 {"SSD", "Africa", "South Sudan", "2021-01-16", 3670., 0., 11.571, 63., 0., 
  0., 327.862, 0., 1.034, 5.628, 0., 0., 0.9, "", "", "", "", "", "", "", "", 
  "", "", "", "", 355., 0.032, 0.033, 30.7, "tests performed", "", "", "", 
  "", "", "", "", "", "", 41.67, 1.1193729*^7, "", 19.2, 3.441, 2.032, 
  1569.888, "", 280.775, 10.43, "", "", "", "", 57.85, 0.433}, 
 {"SSD", "Africa", "South Sudan", "2021-01-17", 3693., 23., 6.286, 63., 0., 
  0., 329.917, 2.055, 0.562, 5.628, 0., 0., 0.9, "", "", "", "", "", "", "", 
  "", "", "", "", "", 358., 0.032, 0.018, 57., "tests performed", "", "", "", 
  "", "", "", "", "", "", 41.67, 1.1193729*^7, "", 19.2, 3.441, 2.032, 
  1569.888, "", 280.775, 10.43, "", "", "", "", 57.85, 0.433}, 
 {"SSD", "Africa", "South Sudan", "2021-01-18", 3703., 10., 5.857, 63., 0., 
  0., 330.81, 0.893, 0.523, 5.628, 0., 0., 0.91, "", "", "", "", "", "", "", 
  "", "", 82727., 7.39, "", 384., 0.034, 0.015, 65.6, "tests performed", "", 
  "", "", "", "", "", "", "", "", 41.67, 1.1193729*^7, "", 19.2, 3.441, 
  2.032, 1569.888, "", 280.775, 10.43, "", "", "", "", 57.85, 0.433}, 
 {"SSD", "Africa", "South Sudan", "2021-01-19", 3762., 59., 13.143, 64., 1., 
  0.143, 336.081, 5.271, 1.174, 5.717, 0.089, 0.013, 0.91, "", "", "", "", 
  "", "", "", "", 407., 83134., 7.427, 0.036, 388., 0.035, 0.034, 29.5, 
  "tests performed", "", "", "", "", "", "", "", "", "", 43.52, 1.1193729*^7, 
  "", 19.2, 3.441, 2.032, 1569.888, "", 280.775, 10.43, "", "", "", "", 
  57.85, 0.433}, {"SSD", "Africa", "South Sudan", "2021-01-20", 3773., 11., 
  14.714, 64., 0., 0.143, 337.064, 0.983, 1.315, 5.717, 0., 0.013, 0.9, "", 
  "", "", "", "", "", "", "", 400., 83534., 7.463, 0.036, 390., 0.035, 0.038, 
  26.5, "tests performed", "", "", "", "", "", "", "", "", "", 43.52, 
  1.1193729*^7, "", 19.2, 3.441, 2.032, 1569.888, "", 280.775, 10.43, "", "", 
  "", "", 57.85, 0.433}, {"SSD", "Africa", "South Sudan", "2021-01-21", 
  3788., 15., 16.857, 64., 0., 0.143, 338.404, 1.34, 1.506, 5.717, 0., 0.013, 
  0.89, "", "", "", "", "", "", "", "", "", "", "", "", 404., 0.036, 0.042, 
  24., "tests performed", "", "", "", "", "", "", "", "", "", 43.52, 
  1.1193729*^7, "", 19.2, 3.441, 2.032, 1569.888, "", 280.775, 10.43, "", "", 
  "", "", 57.85, 0.433}, {"SSD", "Africa", "South Sudan", "2021-01-22", 
  3788., 0., 16.857, 64., 0., 0.143, 338.404, 0., 1.506, 5.717, 0., 0.013, 
  0.88, "", "", "", "", "", "", "", "", "", "", "", "", 418., 0.037, 0.04, 
  24.8, "tests performed", "", "", "", "", "", "", "", "", "", 43.52, 
  1.1193729*^7, "", 19.2, 3.441, 2.032, 1569.888, "", 280.775, 10.43, "", "", 
  "", "", 57.85, 0.433}, {"SSD", "Africa", "South Sudan", "2021-01-23", 
  3788., 0., 16.857, 64., 0., 0.143, 338.404, 0., 1.506, 5.717, 0., 0.013, 
  0.87, "", "", "", "", "", "", "", "", "", "", "", "", 432., 0.039, 0.039, 
  25.6, "tests performed", "", "", "", "", "", "", "", "", "", 43.52, 
  1.1193729*^7, "", 19.2, 3.441, 2.032, 1569.888, "", 280.775, 10.43, "", "", 
  "", "", 57.85, 0.433}, {"SSD", "Africa", "South Sudan", "2021-01-24", 
  3788., 0., 13.571, 64., 0., 0.143, 338.404, 0., 1.212, 5.717, 0., 0.013, 
  0.86, "", "", "", "", "", "", "", "", "", "", "", "", 446., 0.04, 0.03, 
  32.9, "tests performed", "", "", "", "", "", "", "", "", "", 43.52, 
  1.1193729*^7, "", 19.2, 3.441, 2.032, 1569.888, "", 280.775, 10.43, "", "", 
  "", "", 57.85, 0.433}, {"SSD", "Africa", "South Sudan", "2021-01-25", 
  3788., 0., 12.143, 64., 0., 0.143, 338.404, 0., 1.085, 5.717, 0., 0.013, 
  0.86, "", "", "", "", "", "", "", "", "", "", "", "", 460., 0.041, 0.026, 
  37.9, "tests performed", "", "", "", "", "", "", "", "", "", 43.52, 
  1.1193729*^7, "", 19.2, 3.441, 2.032, 1569.888, "", 280.775, 10.43, "", "", 
  "", "", 57.85, 0.433}, {"SSD", "Africa", "South Sudan", "2021-01-26", 
  3788., 0., 3.714, 64., 0., 0., 338.404, 0., 0.332, 5.717, 0., 0., 0.86, "", 
  "", "", "", "", "", "", "", "", "", "", "", 471., 0.042, 0.008, 126.8, 
  "tests performed", "", "", "", "", "", "", "", "", "", 43.52, 1.1193729*^7, 
  "", 19.2, 3.441, 2.032, 1569.888, "", 280.775, 10.43, "", "", "", "", 
  57.85, 0.433}, {"SSD", "Africa", "South Sudan", "2021-01-27", 3788., 0., 
  2.143, 64., 0., 0., 338.404, 0., 0.191, 5.717, 0., 0., 0.86, "", "", "", 
  "", "", "", "", "", "", 86917., 7.765, "", 483., 0.043, 0.004, 225.4, 
  "tests performed", "", "", "", "", "", "", "", "", "", 43.52, 1.1193729*^7, 
  "", 19.2, 3.441, 2.032, 1569.888, "", 280.775, 10.43, "", "", "", "", 
  57.85, 0.433}, {"SSD", "Africa", "South Sudan", "2021-01-28", 3929., 141., 
  20.143, 64., 0., 0., 351., 12.596, 1.799, 5.717, 0., 0., 0.86, "", "", "", 
  "", "", "", "", "", "", "", "", "", 497., 0.044, 0.041, 24.7, 
  "tests performed", "", "", "", "", "", "", "", "", "", 43.52, 1.1193729*^7, 
  "", 19.2, 3.441, 2.032, 1569.888, "", 280.775, 10.43, "", "", "", "", 
  57.85, 0.433}, {"SSD", "Africa", "South Sudan", "2021-01-29", 3929., 0., 
  20.143, 64., 0., 0., 351., 0., 1.799, 5.717, 0., 0., 0.86, "", "", "", "", 
  "", "", "", "", "", "", "", "", 511., 0.046, 0.039, 25.4, 
  "tests performed", "", "", "", "", "", "", "", "", "", 43.52, 1.1193729*^7, 
  "", 19.2, 3.441, 2.032, 1569.888, "", 280.775, 10.43, "", "", "", "", 
  57.85, 0.433}, {"SSD", "Africa", "South Sudan", "2021-01-30", 3929., 0., 
  20.143, 64., 0., 0., 351., 0., 1.799, 5.717, 0., 0., 0.86, "", "", "", "", 
  "", "", "", "", "", "", "", "", 524., 0.047, 0.038, 26., "tests performed", 
  "", "", "", "", "", "", "", "", "", 43.52, 1.1193729*^7, "", 19.2, 3.441, 
  2.032, 1569.888, "", 280.775, 10.43, "", "", "", "", 57.85, 0.433}, 
 {"SSD", "Africa", "South Sudan", "2021-01-31", 3929., 0., 20.143, 64., 0., 
  0., 351., 0., 1.799, 5.717, 0., 0., 0.87, "", "", "", "", "", "", "", "", 
  "", "", "", "", 538., 0.048, 0.037, 26.7, "tests performed", "", "", "", 
  "", "", "", "", "", "", 43.52, 1.1193729*^7, "", 19.2, 3.441, 2.032, 
  1569.888, "", 280.775, 10.43, "", "", "", "", 57.85, 0.433}, 
 {"SSD", "Africa", "South Sudan", "2021-02-01", 3929., 0., 20.143, 64., 0., 
  0., 351., 0., 1.799, 5.717, 0., 0., 0.87, "", "", "", "", "", "", "", "", 
  "", "", "", "", 552., 0.049, 0.036, 27.4, "tests performed", "", "", "", 
  "", "", "", "", "", "", 43.52, 1.1193729*^7, "", 19.2, 3.441, 2.032, 
  1569.888, "", 280.775, 10.43, "", "", "", "", 57.85, 0.433}, 
 {"SSD", "Africa", "South Sudan", "2021-02-02", 3929., 0., 20.143, 64., 0., 
  0., 351., 0., 1.799, 5.717, 0., 0., 0.88, "", "", "", "", "", "", "", "", 
  "", "", "", "", 566., 0.051, 0.036, 28.1, "tests performed", "", "", "", 
  "", "", "", "", "", "", 43.52, 1.1193729*^7, "", 19.2, 3.441, 2.032, 
  1569.888, "", 280.775, 10.43, "", "", "", "", 57.85, 0.433}, 
 {"SSD", "Africa", "South Sudan", "2021-02-03", 3929., 0., 20.143, 64., 0., 
  0., 351., 0., 1.799, 5.717, 0., 0., 0.89, "", "", "", "", "", "", "", "", 
  "", "", "", "", 579., 0.052, 0.035, 28.7, "tests performed", "", "", "", 
  "", "", "", "", "", "", 72.22, 1.1193729*^7, "", 19.2, 3.441, 2.032, 
  1569.888, "", 280.775, 10.43, "", "", "", "", 57.85, 0.433}, 
 {"SSD", "Africa", "South Sudan", "2021-02-04", 4267., 338., 48.286, 66., 2., 
  0.286, 381.196, 30.195, 4.314, 5.896, 0.179, 0.026, 0.9, "", "", "", "", 
  "", "", "", "", "", 91551., 8.179, "", 579., 0.052, 0.083, 12., 
  "tests performed", "", "", "", "", "", "", "", "", "", 72.22, 1.1193729*^7, 
  "", 19.2, 3.441, 2.032, 1569.888, "", 280.775, 10.43, "", "", "", "", 
  57.85, 0.433}, {"SSD", "Africa", "South Sudan", "2021-02-05", 4355., 88., 
  60.857, 66., 0., 0.286, 389.057, 7.862, 5.437, 5.896, 0., 0.026, 0.92, "", 
  "", "", "", "", "", "", "", "", "", "", "", 555., 0.05, 0.11, 9.1, 
  "tests performed", "", "", "", "", "", "", "", "", "", 72.22, 1.1193729*^7, 
  "", 19.2, 3.441, 2.032, 1569.888, "", 280.775, 10.43, "", "", "", "", 
  57.85, 0.433}, {"SSD", "Africa", "South Sudan", "2021-02-06", 4355., 0., 
  60.857, 66., 0., 0.286, 389.057, 0., 5.437, 5.896, 0., 0.026, 0.93, "", "", 
  "", "", "", "", "", "", "", "", "", "", 530., 0.047, 0.115, 8.7, 
  "tests performed", "", "", "", "", "", "", "", "", "", 72.22, 1.1193729*^7, 
  "", 19.2, 3.441, 2.032, 1569.888, "", 280.775, 10.43, "", "", "", "", 
  57.85, 0.433}, {"SSD", "Africa", "South Sudan", "2021-02-07", 4355., 0., 
  60.857, 66., 0., 0.286, 389.057, 0., 5.437, 5.896, 0., 0.026, 0.94, "", "", 
  "", "", "", "", "", "", "", 92770., 8.288, "", 505., 0.045, 0.121, 8.3, 
  "tests performed", "", "", "", "", "", "", "", "", "", 72.22, 1.1193729*^7, 
  "", 19.2, 3.441, 2.032, 1569.888, "", 280.775, 10.43, "", "", "", "", 
  57.85, 0.433}, {"SSD", "Africa", "South Sudan", "2021-02-08", 4609., 254., 
  97.143, 66., 0., 0.286, 411.748, 22.691, 8.678, 5.896, 0., 0.026, 0.96, "", 
  "", "", "", "", "", "", "", "", "", "", "", 539., 0.048, 0.18, 5.5, 
  "tests performed", "", "", "", "", "", "", "", "", "", 77.78, 1.1193729*^7, 
  "", 19.2, 3.441, 2.032, 1569.888, "", 280.775, 10.43, "", "", "", "", 
  57.85, 0.433}, {"SSD", "Africa", "South Sudan", "2021-02-09", 4804., 195., 
  125., 69., 3., 0.714, 429.169, 17.42, 11.167, 6.164, 0.268, 0.064, 0.96, 
  "", "", "", "", "", "", "", "", "", "", "", "", 573., 0.051, 0.218, 4.6, 
  "tests performed", "", "", "", "", "", "", "", "", "", 77.78, 1.1193729*^7, 
  "", 19.2, 3.441, 2.032, 1569.888, "", 280.775, 10.43, "", "", "", "", 
  57.85, 0.433}, {"SSD", "Africa", "South Sudan", "2021-02-10", 4960., 156., 
  147.286, 71., 2., 1., 443.105, 13.936, 13.158, 6.343, 0.179, 0.089, 0.96, 
  "", "", "", "", "", "", "", "", "", 95225., 8.507, "", 608., 0.054, 0.242, 
  4.1, "tests performed", "", "", "", "", "", "", "", "", "", 77.78, 
  1.1193729*^7, "", 19.2, 3.441, 2.032, 1569.888, "", 280.775, 10.43, "", "", 
  "", "", 57.85, 0.433}, {"SSD", "Africa", "South Sudan", "2021-02-11", 
  4960., 0., 99., 71., 0., 0.714, 443.105, 0., 8.844, 6.343, 0., 0.064, 0.97, 
  "", "", "", "", "", "", "", "", 859., 96084., 8.584, 0.077, 648., 0.058, 
  0.153, 6.5, "tests performed", "", "", "", "", "", "", "", "", "", 77.78, 
  1.1193729*^7, "", 19.2, 3.441, 2.032, 1569.888, "", 280.775, 10.43, "", "", 
  "", "", 57.85, 0.433}, {"SSD", "Africa", "South Sudan", "2021-02-12", 
  5134., 174., 111.286, 72., 1., 0.857, 458.65, 15.544, 9.942, 6.432, 0.089, 
  0.077, 0.97, "", "", "", "", "", "", "", "", "", "", "", "", 698., 0.062, 
  0.159, 6.3, "tests performed", "", "", "", "", "", "", "", "", "", 77.78, 
  1.1193729*^7, "", 19.2, 3.441, 2.032, 1569.888, "", 280.775, 10.43, "", "", 
  "", "", 57.85, 0.433}, {"SSD", "Africa", "South Sudan", "2021-02-13", 
  5310., 176., 136.429, 74., 2., 1.143, 474.373, 15.723, 12.188, 6.611, 
  0.179, 0.102, 0.97, "", "", "", "", "", "", "", "", "", "", "", "", 749., 
  0.067, 0.182, 5.5, "tests performed", "", "", "", "", "", "", "", "", "", 
  77.78, 1.1193729*^7, "", 19.2, 3.441, 2.032, 1569.888, "", 280.775, 10.43, 
  "", "", "", "", 57.85, 0.433}, {"SSD", "Africa", "South Sudan", 
  "2021-02-14", 5413., 103., 151.143, 74., 0., 1.143, 483.574, 9.202, 13.502, 
  6.611, 0., 0.102, 0.97, "", "", "", "", "", "", "", "", "", 98367., 8.788, 
  "", 800., 0.071, 0.189, 5.3, "tests performed", "", "", "", "", "", "", "", 
  "", "", 77.78, 1.1193729*^7, "", 19.2, 3.441, 2.032, 1569.888, "", 280.775, 
  10.43, "", "", "", "", 57.85, 0.433}, {"SSD", "Africa", "South Sudan", 
  "2021-02-15", 5562., 149., 136.143, 77., 3., 1.571, 496.885, 13.311, 
  12.162, 6.879, 0.268, 0.14, 0.97, "", "", "", "", "", "", "", "", 472., 
  98839., 8.83, 0.042, 750., 0.067, 0.182, 5.5, "tests performed", "", "", 
  "", "", "", "", "", "", "", 77.78, 1.1193729*^7, "", 19.2, 3.441, 2.032, 
  1569.888, "", 280.775, 10.43, "", "", "", "", 57.85, 0.433}, 
 {"SSD", "Africa", "South Sudan", "2021-02-16", 5710., 148., 129.429, 79., 
  2., 1.429, 510.107, 13.222, 11.563, 7.058, 0.179, 0.128, 0.96, "", "", "", 
  "", "", "", "", "", 854., 99693., 8.906, 0.076, 755., 0.067, 0.171, 5.8, 
  "tests performed", "", "", "", "", "", "", "", "", "", 77.78, 1.1193729*^7, 
  "", 19.2, 3.441, 2.032, 1569.888, "", 280.775, 10.43, "", "", "", "", 
  57.85, 0.433}, {"SSD", "Africa", "South Sudan", "2021-02-17", 5922., 212., 
  137.429, 79., 0., 1.143, 529.046, 18.939, 12.277, 7.058, 0., 0.102, 0.96, 
  "", "", "", "", "", "", "", "", "", "", "", "", 759., 0.068, 0.181, 5.5, 
  "tests performed", "", "", "", "", "", "", "", "", "", 77.78, 1.1193729*^7, 
  "", 19.2, 3.441, 2.032, 1569.888, "", 280.775, 10.43, "", "", "", "", 
  57.85, 0.433}, {"SSD", "Africa", "South Sudan", "2021-02-18", 6084., 162., 
  160.571, 83., 4., 1.714, 543.519, 14.472, 14.345, 7.415, 0.357, 0.153, 
  0.96, "", "", "", "", "", "", "", "", "", 101379., 9.057, "", 756., 0.068, 
  0.212, 4.7, "tests performed", "", "", "", "", "", "", "", "", "", 77.78, 
  1.1193729*^7, "", 19.2, 3.441, 2.032, 1569.888, "", 280.775, 10.43, "", "", 
  "", "", 57.85, 0.433}, {"SSD", "Africa", "South Sudan", "2021-02-19", 
  6277., 193., 163.286, 83., 0., 1.571, 560.76, 17.242, 14.587, 7.415, 0., 
  0.14, 0.95, "", "", "", "", "", "", "", "", 872., 102251., 9.135, 0.078, 
  772., 0.069, 0.212, 4.7, "tests performed", "", "", "", "", "", "", "", "", 
  "", 77.78, 1.1193729*^7, "", 19.2, 3.441, 2.032, 1569.888, "", 280.775, 
  10.43, "", "", "", "", 57.85, 0.433}, {"SSD", "Africa", "South Sudan", 
  "2021-02-20", 6417., 140., 158.143, 85., 2., 1.571, 573.267, 12.507, 
  14.128, 7.594, 0.179, 0.14, 0.95, "", "", "", "", "", "", "", "", 703., 
  102954., 9.197, 0.063, 764., 0.068, 0.207, 4.8, "tests performed", "", "", 
  "", "", "", "", "", "", "", 77.78, 1.1193729*^7, "", 19.2, 3.441, 2.032, 
  1569.888, "", 280.775, 10.43, "", "", "", "", 57.85, 0.433}, 
 {"SSD", "Africa", "South Sudan", "2021-02-21", 6583., 166., 167.143, 86., 
  1., 1.714, 588.097, 14.83, 14.932, 7.683, 0.089, 0.153, 0.94, "", "", "", 
  "", "", "", "", "", 1514., 104468., 9.333, 0.135, 872., 0.078, 0.192, 5.2, 
  "tests performed", "", "", "", "", "", "", "", "", "", 77.78, 1.1193729*^7, 
  "", 19.2, 3.441, 2.032, 1569.888, "", 280.775, 10.43, "", "", "", "", 
  57.85, 0.433}, {"SSD", "Africa", "South Sudan", "2021-02-22", 6931., 348., 
  195.571, 87., 1., 1.429, 619.186, 31.089, 17.472, 7.772, 0.089, 0.128, 
  0.94, "", "", "", "", "", "", "", "", 694., 105162., 9.395, 0.062, 903., 
  0.081, 0.217, 4.6, "tests performed", "", "", "", "", "", "", "", "", "", 
  77.78, 1.1193729*^7, "", 19.2, 3.441, 2.032, 1569.888, "", 280.775, 10.43, 
  "", "", "", "", 57.85, 0.433}, {"SSD", "Africa", "South Sudan", 
  "2021-02-23", 7098., 167., 198.286, 87., 0., 1.143, 634.105, 14.919, 
  17.714, 7.772, 0., 0.102, 0.93, "", "", "", "", "", "", "", "", 759., 
  105921., 9.463, 0.068, 890., 0.08, 0.223, 4.5, "tests performed", "", "", 
  "", "", "", "", "", "", "", 77.78, 1.1193729*^7, "", 19.2, 3.441, 2.032, 
  1569.888, "", 280.775, 10.43, "", "", "", "", 57.85, 0.433}, 
 {"SSD", "Africa", "South Sudan", "2021-02-24", 7224., 126., 186., 87., 0., 
  1.143, 645.361, 11.256, 16.616, 7.772, 0., 0.102, 0.92, "", "", "", "", "", 
  "", "", "", 553., 106474., 9.512, 0.049, 848., 0.076, 0.219, 4.6, 
  "tests performed", "", "", "", "", "", "", "", "", "", 77.78, 1.1193729*^7, 
  "", 19.2, 3.441, 2.032, 1569.888, "", 280.775, 10.43, "", "", "", "", 
  57.85, 0.433}, {"SSD", "Africa", "South Sudan", "2021-02-25", 7349., 125., 
  180.714, 87., 0., 0.571, 656.528, 11.167, 16.144, 7.772, 0., 0.051, 0.91, 
  "", "", "", "", "", "", "", "", 1172., 107646., 9.617, 0.105, 895., 0.08, 
  0.202, 5., "tests performed", "", "", "", "", "", "", "", "", "", 77.78, 
  1.1193729*^7, "", 19.2, 3.441, 2.032, 1569.888, "", 280.775, 10.43, "", "", 
  "", "", 57.85, 0.433}, {"SSD", "Africa", "South Sudan", "2021-02-26", 
  7597., 248., 188.571, 90., 3., 1., 678.684, 22.155, 16.846, 8.04, 0.268, 
  0.089, 0.91, "", "", "", "", "", "", "", "", 1121., 108767., 9.717, 0.1, 
  931., 0.083, 0.203, 4.9, "tests performed", "", "", "", "", "", "", "", "", 
  "", 77.78, 1.1193729*^7, "", 19.2, 3.441, 2.032, 1569.888, "", 280.775, 
  10.43, "", "", "", "", 57.85, 0.433}, {"SSD", "Africa", "South Sudan", 
  "2021-02-27", 7771., 174., 193.429, 93., 3., 1.143, 694.228, 15.544, 17.28, 
  8.308, 0.268, 0.102, 0.9, "", "", "", "", "", "", "", "", 938., 109705., 
  9.801, 0.084, 964., 0.086, 0.201, 5., "tests performed", "", "", "", "", 
  "", "", "", "", "", 77.78, 1.1193729*^7, "", 19.2, 3.441, 2.032, 1569.888, 
  "", 280.775, 10.43, "", "", "", "", 57.85, 0.433}, 
 {"SSD", "Africa", "South Sudan", "2021-02-28", 7926., 155., 191.857, 93., 
  0., 1., 708.075, 13.847, 17.14, 8.308, 0., 0.089, 0.89, "", "", "", "", "", 
  "", "", "", 521., 110226., 9.847, 0.047, 823., 0.074, 0.233, 4.3, 
  "tests performed", "", "", "", "", "", "", "", "", "", 77.78, 1.1193729*^7, 
  "", 19.2, 3.441, 2.032, 1569.888, "", 280.775, 10.43, "", "", "", "", 
  57.85, 0.433}, {"SSD", "Africa", "South Sudan", "2021-03-01", 8010., 84., 
  154.143, 94., 1., 1., 715.579, 7.504, 13.77, 8.398, 0.089, 0.089, 0.88, "", 
  "", "", "", "", "", "", "", 988., 111214., 9.935, 0.088, 865., 0.077, 
  0.178, 5.6, "tests performed", "", "", "", "", "", "", "", "", "", 77.78, 
  1.1193729*^7, "", 19.2, 3.441, 2.032, 1569.888, "", 280.775, 10.43, "", "", 
  "", "", 57.85, 0.433}, {"SSD", "Africa", "South Sudan", "2021-03-02", 
  8144., 134., 149.429, 95., 1., 1.143, 727.55, 11.971, 13.349, 8.487, 0.089, 
  0.102, 0.87, "", "", "", "", "", "", "", "", 1030., 112244., 10.027, 0.092, 
  903., 0.081, 0.165, 6., "tests performed", "", "", "", "", "", "", "", "", 
  "", 77.78, 1.1193729*^7, "", 19.2, 3.441, 2.032, 1569.888, "", 280.775, 
  10.43, "", "", "", "", 57.85, 0.433}, {"SSD", "Africa", "South Sudan", 
  "2021-03-03", 8305., 161., 154.429, 97., 2., 1.429, 741.933, 14.383, 
  13.796, 8.666, 0.179, 0.128, 0.87, "", "", "", "", "", "", "", "", "", "", 
  "", "", 927., 0.083, 0.167, 6., "tests performed", "", "", "", "", "", "", 
  "", "", "", 77.78, 1.1193729*^7, "", 19.2, 3.441, 2.032, 1569.888, "", 
  280.775, 10.43, "", "", "", "", 57.85, 0.433}, 
 {"SSD", "Africa", "South Sudan", "2021-03-04", 8414., 109., 152.143, 100., 
  3., 1.857, 751.671, 9.738, 13.592, 8.934, 0.268, 0.166, 0.86, "", "", "", 
  "", "", "", "", "", "", 113686., 10.156, "", 863., 0.077, 0.176, 5.7, 
  "tests performed", "", "", "", "", "", "", "", "", "", 77.78, 1.1193729*^7, 
  "", 19.2, 3.441, 2.032, 1569.888, "", 280.775, 10.43, "", "", "", "", 
  57.85, 0.433}, {"SSD", "Africa", "South Sudan", "2021-03-05", 8527., 113., 
  132.857, 100., 0., 1.429, 761.766, 10.095, 11.869, 8.934, 0., 0.128, 0.85, 
  "", "", "", "", "", "", "", "", 882., 114568., 10.235, 0.079, 829., 0.074, 
  0.16, 6.2, "tests performed", "", "", "", "", "", "", "", "", "", 77.78, 
  1.1193729*^7, "", 19.2, 3.441, 2.032, 1569.888, "", 280.775, 10.43, "", "", 
  "", "", 57.85, 0.433}, {"SSD", "Africa", "South Sudan", "2021-03-06", 
  8677., 150., 129.429, 102., 2., 1.286, 775.166, 13.4, 11.563, 9.112, 0.179, 
  0.115, 0.84, "", "", "", "", "", "", "", "", 731., 115299., 10.3, 0.065, 
  799., 0.071, 0.162, 6.2, "tests performed", "", "", "", "", "", "", "", "", 
  "", 77.78, 1.1193729*^7, "", 19.2, 3.441, 2.032, 1569.888, "", 280.775, 
  10.43, "", "", "", "", 57.85, 0.433}, {"SSD", "Africa", "South Sudan", 
  "2021-03-07", 8766., 89., 120., 102., 0., 1.286, 783.117, 7.951, 10.72, 
  9.112, 0., 0.115, 0.84, "", "", "", "", "", "", "", "", 719., 116018., 
  10.365, 0.064, 827., 0.074, 0.145, 6.9, "tests performed", "", "", "", "", 
  "", "", "", "", "", 77.78, 1.1193729*^7, "", 19.2, 3.441, 2.032, 1569.888, 
  "", 280.775, 10.43, "", "", "", "", 57.85, 0.433}, 
 {"SSD", "Africa", "South Sudan", "2021-03-08", 8870., 104., 122.857, 102., 
  0., 1.143, 792.408, 9.291, 10.976, 9.112, 0., 0.102, 0.83, "", "", "", "", 
  "", "", "", "", "", "", "", "", 811., 0.072, 0.151, 6.6, "tests performed", 
  "", "", "", "", "", "", "", "", "", 77.78, 1.1193729*^7, "", 19.2, 3.441, 
  2.032, 1569.888, "", 280.775, 10.43, "", "", "", "", 57.85, 0.433}, 
 {"SSD", "Africa", "South Sudan", "2021-03-09", 8870., 0., 103.714, 102., 0., 
  1., 792.408, 0., 9.265, 9.112, 0., 0.089, 0.82, "", "", "", "", "", "", "", 
  "", "", "", "", "", 788., 0.07, 0.132, 7.6, "tests performed", "", "", "", 
  "", "", "", "", "", "", 77.78, 1.1193729*^7, "", 19.2, 3.441, 2.032, 
  1569.888, "", 280.775, 10.43, "", "", "", "", 57.85, 0.433}, 
 {"SSD", "Africa", "South Sudan", "2021-03-10", 8870., 0., 80.714, 102., 0., 
  0.714, 792.408, 0., 7.211, 9.112, 0., 0.064, 0.82, "", "", "", "", "", "", 
  "", "", "", "", "", "", 810., 0.072, 0.1, 10., "tests performed", "", "", 
  "", "", "", "", "", "", "", 77.78, 1.1193729*^7, "", 19.2, 3.441, 2.032, 
  1569.888, "", 280.775, 10.43, "", "", "", "", 57.85, 0.433}, 
 {"SSD", "Africa", "South Sudan", "2021-03-11", 9205., 335., 113., 103., 1., 
  0.429, 822.335, 29.927, 10.095, 9.202, 0.089, 0.038, 0.81, "", "", "", "", 
  "", "", "", "", "", 119507., 10.676, "", 832., 0.074, 0.136, 7.4, 
  "tests performed", "", "", "", "", "", "", "", "", "", 77.78, 1.1193729*^7, 
  "", 19.2, 3.441, 2.032, 1569.888, "", 280.775, 10.43, "", "", "", "", 
  57.85, 0.433}, {"SSD", "Africa", "South Sudan", "2021-03-12", 9334., 129., 
  115.286, 104., 1., 0.571, 833.86, 11.524, 10.299, 9.291, 0.089, 0.051, 
  0.81, "", "", "", "", "", "", "", "", "", "", "", "", 801., 0.072, 0.144, 
  6.9, "tests performed", "", "", "", "", "", "", "", "", "", 77.78, 
  1.1193729*^7, "", 19.2, 3.441, 2.032, 1569.888, "", 280.775, 10.43, "", "", 
  "", "", 57.85, 0.433}, {"SSD", "Africa", "South Sudan", "2021-03-13", 
  9429., 95., 107.429, 104., 0., 0.286, 842.347, 8.487, 9.597, 9.291, 0., 
  0.026, 0.8, "", "", "", "", "", "", "", "", "", "", "", "", 791., 0.071, 
  0.136, 7.4, "tests performed", "", "", "", "", "", "", "", "", "", 77.78, 
  1.1193729*^7, "", 19.2, 3.441, 2.032, 1569.888, "", 280.775, 10.43, "", "", 
  "", "", 57.85, 0.433}, {"SSD", "Africa", "South Sudan", "2021-03-14", 
  9490., 61., 103.429, 104., 0., 0.286, 847.796, 5.449, 9.24, 9.291, 0., 
  0.026, 0.79, "", "", "", "", "", "", "", "", "", 121504., 10.855, "", 784., 
  0.07, 0.132, 7.6, "tests performed", "", "", "", "", "", "", "", "", "", 
  77.78, 1.1193729*^7, "", 19.2, 3.441, 2.032, 1569.888, "", 280.775, 10.43, 
  "", "", "", "", 57.85, 0.433}, {"SSD", "Africa", "South Sudan", 
  "2021-03-15", 9554., 64., 97.714, 104., 0., 0.286, 853.514, 5.717, 8.729, 
  9.291, 0., 0.026, 0.78, "", "", "", "", "", "", "", "", "", "", "", "", 
  753., 0.067, 0.13, 7.7, "tests performed", "", "", "", "", "", "", "", "", 
  "", 72.22, 1.1193729*^7, "", 19.2, 3.441, 2.032, 1569.888, "", 280.775, 
  10.43, "", "", "", "", 57.85, 0.433}, {"SSD", "Africa", "South Sudan", 
  "2021-03-16", 9613., 59., 106.143, 106., 2., 0.571, 858.784, 5.271, 9.482, 
  9.47, 0.179, 0.051, 0.77, "", "", "", "", "", "", "", "", "", "", "", "", 
  722., 0.065, 0.147, 6.8, "tests performed", "", "", "", "", "", "", "", "", 
  "", 72.22, 1.1193729*^7, "", 19.2, 3.441, 2.032, 1569.888, "", 280.775, 
  10.43, "", "", "", "", 57.85, 0.433}, {"SSD", "Africa", "South Sudan", 
  "2021-03-17", 9694., 81., 117.714, 106., 0., 0.571, 866.021, 7.236, 10.516, 
  9.47, 0., 0.051, 0.76, "", "", "", "", "", "", "", "", "", "", "", "", 
  691., 0.062, 0.17, 5.9, "tests performed", "", "", "", "", "", "", "", "", 
  "", 72.22, 1.1193729*^7, "", 19.2, 3.441, 2.032, 1569.888, "", 280.775, 
  10.43, "", "", "", "", 57.85, 0.433}, {"SSD", "Africa", "South Sudan", 
  "2021-03-18", 9768., 74., 80.429, 106., 0., 0.429, 872.631, 6.611, 7.185, 
  9.47, 0., 0.038, 0.76, "", "", "", "", "", "", "", "", "", 124125., 11.089, 
  "", 660., 0.059, 0.122, 8.2, "tests performed", "", "", "", "", "", "", "", 
  "", "", 72.22, 1.1193729*^7, "", 19.2, 3.441, 2.032, 1569.888, "", 280.775, 
  10.43, "", "", "", "", 57.85, 0.433}, {"SSD", "Africa", "South Sudan", 
  "2021-03-19", 9809., 41., 67.857, 106., 0., 0.286, 876.294, 3.663, 6.062, 
  9.47, 0., 0.026, 0.75, "", "", "", "", "", "", "", "", "", "", "", "", 
  641., 0.057, 0.106, 9.4, "tests performed", "", "", "", "", "", "", "", "", 
  "", 72.22, 1.1193729*^7, "", 19.2, 3.441, 2.032, 1569.888, "", 280.775, 
  10.43, "", "", "", "", 57.85, 0.433}, {"SSD", "Africa", "South Sudan", 
  "2021-03-20", 9849., 40., 60., 106., 0., 0.286, 879.868, 3.573, 5.36, 9.47, 
  0., 0.026, 0.74, "", "", "", "", "", "", "", "", "", "", "", "", 622., 
  0.056, 0.096, 10.4, "tests performed", "", "", "", "", "", "", "", "", "", 
  72.22, 1.1193729*^7, "", 19.2, 3.441, 2.032, 1569.888, "", 280.775, 10.43, 
  "", "", "", "", 57.85, 0.433}, {"SSD", "Africa", "South Sudan", 
  "2021-03-21", 9879., 30., 55.571, 106., 0., 0.286, 882.548, 2.68, 4.965, 
  9.47, 0., 0.026, 0.74, "", "", "", "", "", "", "", "", "", 125721., 11.231, 
  "", 602., 0.054, 0.092, 10.8, "tests performed", "", "", "", "", "", "", 
  "", "", "", 72.22, 1.1193729*^7, "", 19.2, 3.441, 2.032, 1569.888, "", 
  280.775, 10.43, "", "", "", "", 57.85, 0.433}, 
 {"SSD", "Africa", "South Sudan", "2021-03-22", 9890., 11., 48., 106., 0., 
  0.286, 883.53, 0.983, 4.288, 9.47, 0., 0.026, 0.73, "", "", "", "", "", "", 
  "", "", "", "", "", "", 602., 0.054, 0.08, 12.5, "tests performed", "", "", 
  "", "", "", "", "", "", "", 72.22, 1.1193729*^7, "", 19.2, 3.441, 2.032, 
  1569.888, "", 280.775, 10.43, "", "", "", "", 57.85, 0.433}, 
 {"SSD", "Africa", "South Sudan", "2021-03-23", 9919., 29., 43.714, 106., 0., 
  0., 886.121, 2.591, 3.905, 9.47, 0., 0., 0.73, "", "", "", "", "", "", "", 
  "", "", 127025., 11.348, "", 602., 0.054, 0.073, 13.8, "tests performed", 
  "", "", "", "", "", "", "", "", "", 72.22, 1.1193729*^7, "", 19.2, 3.441, 
  2.032, 1569.888, "", 280.775, 10.43, "", "", "", "", 57.85, 0.433}, 
 {"SSD", "Africa", "South Sudan", "2021-03-24", 9969., 50., 39.286, 107., 1., 
  0.143, 890.588, 4.467, 3.51, 9.559, 0.089, 0.013, 0.72, "", "", "", "", "", 
  "", "", "", "", "", "", "", 604., 0.054, 0.065, 15.4, "tests performed", 
  "", "", "", "", "", "", "", "", "", 72.22, 1.1193729*^7, "", 19.2, 3.441, 
  2.032, 1569.888, "", 280.775, 10.43, "", "", "", "", 57.85, 0.433}, 
 {"SSD", "Africa", "South Sudan", "2021-03-25", 10048., 79., 40., 108., 1., 
  0.286, 897.645, 7.058, 3.573, 9.648, 0.089, 0.026, 0.72, "", "", "", "", 
  "", "", "", "", "", 128368., 11.468, "", 606., 0.054, 0.066, 15.2, 
  "tests performed", "", "", "", "", "", "", "", "", "", 72.22, 1.1193729*^7, 
  "", 19.2, 3.441, 2.032, 1569.888, "", 280.775, 10.43, "", "", "", "", 
  57.85, 0.433}, {"SSD", "Africa", "South Sudan", "2021-03-26", 10048., 0., 
  34.143, 108., 0., 0.286, 897.645, 0., 3.05, 9.648, 0., 0.026, 0.71, "", "", 
  "", "", "", "", "", "", 892., 129260., 11.548, 0.08, 658., 0.059, 0.052, 
  19.3, "tests performed", "", "", "", "", "", "", "", "", "", 72.22, 
  1.1193729*^7, "", 19.2, 3.441, 2.032, 1569.888, "", 280.775, 10.43, "", "", 
  "", "", 57.85, 0.433}, {"SSD", "Africa", "South Sudan", "2021-03-27", 
  10079., 31., 32.857, 108., 0., 0.286, 900.415, 2.769, 2.935, 9.648, 0., 
  0.026, 0.71, "", "", "", "", "", "", "", "", 489., 129749., 11.591, 0.044, 
  651., 0.058, 0.05, 19.8, "tests performed", "", "", "", "", "", "", "", "", 
  "", 72.22, 1.1193729*^7, "", 19.2, 3.441, 2.032, 1569.888, "", 280.775, 
  10.43, "", "", "", "", 57.85, 0.433}, {"SSD", "Africa", "South Sudan", 
  "2021-03-28", 10098., 19., 31.286, 108., 0., 0.286, 902.112, 1.697, 2.795, 
  9.648, 0., 0.026, 0.71, "", "", "", "", "", "", "", "", "", "", "", "", 
  604., 0.054, 0.052, 19.3, "tests performed", "", "", "", "", "", "", "", 
  "", "", 72.22, 1.1193729*^7, "", 19.2, 3.441, 2.032, 1569.888, "", 280.775, 
  10.43, "", "", "", "", 57.85, 0.433}, {"SSD", "Africa", "South Sudan", 
  "2021-03-29", 10119., 21., 32.714, 108., 0., 0.286, 903.988, 1.876, 2.923, 
  9.648, 0., 0.026, 0.7, "", "", "", "", "", "", "", "", "", 130153., 11.627, 
  "", 540., 0.048, 0.061, 16.5, "tests performed", "", "", "", "", "", "", 
  "", "", "", 72.22, 1.1193729*^7, "", 19.2, 3.441, 2.032, 1569.888, "", 
  280.775, 10.43, "", "", "", "", 57.85, 0.433}, 
 {"SSD", "Africa", "South Sudan", "2021-03-30", 10119., 0., 28.571, 108., 0., 
  0.286, 903.988, 0., 2.552, 9.648, 0., 0.026, 0.7, "", "", "", "", "", "", 
  "", "", "", "", "", "", 596., 0.053, 0.048, 20.9, "tests performed", "", 
  "", "", "", "", "", "", "", "", 72.22, 1.1193729*^7, "", 19.2, 3.441, 
  2.032, 1569.888, "", 280.775, 10.43, "", "", "", "", 57.85, 0.433}, 
 {"SSD", "Africa", "South Sudan", "2021-03-31", 10165., 46., 28., 109., 1., 
  0.286, 908.098, 4.109, 2.501, 9.738, 0.089, 0.026, 0.7, "", "", "", "", "", 
  "", "", "", "", 132246., 11.814, "", 650., 0.058, 0.043, 23.2, 
  "tests performed", "", "", "", "", "", "", "", "", "", 72.22, 1.1193729*^7, 
  "", 19.2, 3.441, 2.032, 1569.888, "", 280.775, 10.43, "", "", "", "", 
  57.85, 0.433}, {"SSD", "Africa", "South Sudan", "2021-04-01", 10197., 32., 
  21.286, 112., 3., 0.571, 910.956, 2.859, 1.902, 10.006, 0.268, 0.051, 0.7, 
  "", "", "", "", "", "", "", "", "", "", "", "", 722., 0.065, 0.029, 33.9, 
  "tests performed", "", "", "", "", "", "", "", "", "", 72.22, 1.1193729*^7, 
  "", 19.2, 3.441, 2.032, 1569.888, "", 280.775, 10.43, "", "", "", "", 
  57.85, 0.433}, {"SSD", "Africa", "South Sudan", "2021-04-02", 10219., 22., 
  24.429, 112., 0., 0.571, 912.922, 1.965, 2.182, 10.006, 0., 0.051, 0.7, "", 
  "", "", "", "", "", "", "", "", 134598., 12.024, "", 763., 0.068, 0.032, 
  31.2, "tests performed", "", "", "", "", "", "", "", "", "", 72.22, 
  1.1193729*^7, "", 19.2, 3.441, 2.032, 1569.888, "", 280.775, 10.43, "", "", 
  "", "", 57.85, 0.433}, {"SSD", "Africa", "South Sudan", "2021-04-03", 
  10255., 36., 25.143, 112., 0., 0.571, 916.138, 3.216, 2.246, 10.006, 0., 
  0.051, 0.69, "", "", "", "", "", "", "", "", 389., 134987., 12.059, 0.035, 
  748., 0.067, 0.034, 29.7, "tests performed", "", "", "", "", "", "", "", 
  "", "", 72.22, 1.1193729*^7, "", 19.2, 3.441, 2.032, 1569.888, "", 280.775, 
  10.43, "", "", "", "", 57.85, 0.433}, {"SSD", "Africa", "South Sudan", 
  "2021-04-04", 10267., 12., 24.143, 113., 1., 0.714, 917.21, 1.072, 2.157, 
  10.095, 0.089, 0.064, 0.69, "", "", "", "", "", "", "", "", 558., 135545., 
  12.109, 0.05, 799., 0.071, 0.03, 33.1, "tests performed", "", "", "", "", 
  "", "", "", "", "", 72.22, 1.1193729*^7, "", 19.2, 3.441, 2.032, 1569.888, 
  "", 280.775, 10.43, "", "", "", "", 57.85, 0.433}, 
 {"SSD", "Africa", "South Sudan", "2021-04-05", 10281., 14., 23.143, 113., 
  0., 0.714, 918.461, 1.251, 2.067, 10.095, 0., 0.064, 0.69, "", "", "", "", 
  "", "", "", "", 335., 135880., 12.139, 0.03, 818., 0.073, 0.028, 35.3, 
  "tests performed", 0., 0., "", "", "", 0., 0., "", "", 72.22, 1.1193729*^7, 
  "", 19.2, 3.441, 2.032, 1569.888, "", 280.775, 10.43, "", "", "", "", 
  57.85, 0.433}, {"SSD", "Africa", "South Sudan", "2021-04-06", 10286., 5., 
  23.857, 113., 0., 0.714, 918.907, 0.447, 2.131, 10.095, 0., 0.064, 0.69, 
  "", "", "", "", "", "", "", "", 525., 136405., 12.186, 0.047, 744., 0.066, 
  0.032, 31.2, "tests performed", "", "", "", "", 95., "", "", "", 8., 72.22, 
  1.1193729*^7, "", 19.2, 3.441, 2.032, 1569.888, "", 280.775, 10.43, "", "", 
  "", "", 57.85, 0.433}, {"SSD", "Africa", "South Sudan", "2021-04-07", 
  10297., 11., 18.857, 113., 0., 0.571, 919.89, 0.983, 1.685, 10.095, 0., 
  0.051, 0.69, "", "", "", "", "", "", "", "", 594., 136999., 12.239, 0.053, 
  679., 0.061, 0.028, 36., "tests performed", "", "", "", "", 95., "", "", 
  "", 8., 72.22, 1.1193729*^7, "", 19.2, 3.441, 2.032, 1569.888, "", 280.775, 
  10.43, "", "", "", "", 57.85, 0.433}, {"SSD", "Africa", "South Sudan", 
  "2021-04-08", 10324., 27., 18.143, 114., 1., 0.286, 922.302, 2.412, 1.621, 
  10.184, 0.089, 0.026, 0.68, "", "", "", "", "", "", "", "", 943., 137942., 
  12.323, 0.084, 646., 0.058, 0.028, 35.6, "tests performed", "", "", "", "", 
  95., "", "", "", 8., 72.22, 1.1193729*^7, "", 19.2, 3.441, 2.032, 1569.888, 
  "", 280.775, 10.43, "", "", "", "", 57.85, 0.433}, 
 {"SSD", "Africa", "South Sudan", "2021-04-09", 10340., 16., 17.286, 114., 
  0., 0.286, 923.731, 1.429, 1.544, 10.184, 0., 0.026, 0.68, "", "", "", "", 
  "", "", "", "", 832., 138774., 12.397, 0.074, 597., 0.053, 0.029, 34.5, 
  "tests performed", "", "", "", "", 95., "", "", "", 8., 72.22, 
  1.1193729*^7, "", 19.2, 3.441, 2.032, 1569.888, "", 280.775, 10.43, "", "", 
  "", "", 57.85, 0.433}, {"SSD", "Africa", "South Sudan", "2021-04-10", 
  10359., 19., 14.857, 114., 0., 0.286, 925.429, 1.697, 1.327, 10.184, 0., 
  0.026, 0.68, "", "", "", "", "", "", "", "", 605., 139379., 12.452, 0.054, 
  627., 0.056, 0.024, 42.2, "tests performed", "", "", "", "", 95., "", "", 
  "", 8., 72.22, 1.1193729*^7, "", 19.2, 3.441, 2.032, 1569.888, "", 280.775, 
  10.43, "", "", "", "", 57.85, 0.433}, {"SSD", "Africa", "South Sudan", 
  "2021-04-11", 10372., 13., 15., 114., 0., 0.143, 926.59, 1.161, 1.34, 
  10.184, 0., 0.013, 0.68, "", "", "", "", "", "", "", "", 467., 139846., 
  12.493, 0.042, 614., 0.055, 0.024, 40.9, "tests performed", "", "", "", "", 
  95., "", "", "", 8., 72.22, 1.1193729*^7, "", 19.2, 3.441, 2.032, 1569.888, 
  "", 280.775, 10.43, "", "", "", "", 57.85, 0.433}, 
 {"SSD", "Africa", "South Sudan", "2021-04-12", 10381., 9., 14.286, 114., 0., 
  0.143, 927.394, 0.804, 1.276, 10.184, 0., 0.013, 0.68, "", "", "", "", "", 
  "", "", "", 456., 140302., 12.534, 0.041, 632., 0.056, 0.023, 44.2, 
  "tests performed", "", "", "", "", 95., "", "", "", 8., 72.22, 
  1.1193729*^7, "", 19.2, 3.441, 2.032, 1569.888, "", 280.775, 10.43, "", "", 
  "", "", 57.85, 0.433}, {"SSD", "Africa", "South Sudan", "2021-04-13", 
  10387., 6., 14.429, 114., 0., 0.143, 927.93, 0.536, 1.289, 10.184, 0., 
  0.013, 0.68, "", "", "", "", "", "", "", "", 627., 140929., 12.59, 0.056, 
  646., 0.058, 0.022, 44.8, "tests performed", "", "", "", "", 95., "", "", 
  "", 8., 72.22, 1.1193729*^7, "", 19.2, 3.441, 2.032, 1569.888, "", 280.775, 
  10.43, "", "", "", "", 57.85, 0.433}, {"SSD", "Africa", "South Sudan", 
  "2021-04-14", 10403., 16., 15.143, 114., 0., 0.143, 929.36, 1.429, 1.353, 
  10.184, 0., 0.013, 0.68, "", "", "", "", "", "", "", "", 701., 141630., 
  12.653, 0.063, 662., 0.059, 0.023, 43.7, "tests performed", "", "", "", "", 
  95., "", "", "", 8., 72.22, 1.1193729*^7, "", 19.2, 3.441, 2.032, 1569.888, 
  "", 280.775, 10.43, "", "", "", "", 57.85, 0.433}, 
 {"SSD", "Africa", "South Sudan", "2021-04-15", 10416., 13., 13.143, 114., 
  0., 0., 930.521, 1.161, 1.174, 10.184, 0., 0., 0.68, "", "", "", "", "", 
  "", "", "", "", "", "", "", 619., 0.055, 0.021, 47.1, "tests performed", 
  947., 947., "", "", 95., 0.01, 0.01, "", 8., 72.22, 1.1193729*^7, "", 19.2, 
  3.441, 2.032, 1569.888, "", 280.775, 10.43, "", "", "", "", 57.85, 0.433}, 
 {"SSD", "Africa", "South Sudan", "2021-04-16", 10432., 16., 13.143, 114., 
  0., 0., 931.95, 1.429, 1.174, 10.184, 0., 0., 0.68, "", "", "", "", "", "", 
  "", "", "", "", "", "", 593., 0.053, 0.022, 45.1, "tests performed", "", 
  "", "", "", 105., "", "", "", 9., 72.22, 1.1193729*^7, "", 19.2, 3.441, 
  2.032, 1569.888, "", 280.775, 10.43, "", "", "", "", 57.85, 0.433}, 
 {"SSD", "Africa", "South Sudan", "2021-04-17", 10432., 0., 10.429, 114., 0., 
  0., 931.95, 0., 0.932, 10.184, 0., 0., 0.67, "", "", "", "", "", "", "", 
  "", "", 143571., 12.826, "", 599., 0.054, 0.017, 57.4, "tests performed", 
  "", "", "", "", 115., "", "", "", 10., 72.22, 1.1193729*^7, "", 19.2, 
  3.441, 2.032, 1569.888, "", 280.775, 10.43, "", "", "", "", 57.85, 0.433}, 
 {"SSD", "Africa", "South Sudan", "2021-04-18", 10473., 41., 14.429, 114., 
  0., 0., 935.613, 3.663, 1.289, 10.184, 0., 0., 0.67, "", "", "", "", "", 
  "", "", "", "", "", "", "", 593., 0.053, 0.024, 41.1, "tests performed", 
  "", "", "", "", 126., "", "", "", 11., 72.22, 1.1193729*^7, "", 19.2, 
  3.441, 2.032, 1569.888, "", 280.775, 10.43, "", "", "", "", 57.85, 0.433}, 
 {"SSD", "Africa", "South Sudan", "2021-04-19", 10473., 0., 13.143, 114., 0., 
  0., 935.613, 0., 1.174, 10.184, 0., 0., 0.67, "", "", "", "", "", "", "", 
  "", "", 144419., 12.902, "", 588., 0.053, 0.022, 44.7, "tests performed", 
  "", "", "", "", 136., "", "", "", 12., 72.22, 1.1193729*^7, "", 19.2, 
  3.441, 2.032, 1569.888, "", 280.775, 10.43, "", "", "", "", 57.85, 0.433}, 
 {"SSD", "Africa", "South Sudan", "2021-04-20", 10478., 5., 13., 114., 0., 
  0., 936.06, 0.447, 1.161, 10.184, 0., 0., 0.67, "", "", "", "", "", "", "", 
  "", 538., 144957., 12.95, 0.048, 575., 0.051, 0.023, 44.2, 
  "tests performed", "", "", "", "", 146., "", "", "", 13., 72.22, 
  1.1193729*^7, "", 19.2, 3.441, 2.032, 1569.888, "", 280.775, 10.43, "", "", 
  "", "", 57.85, 0.433}, {"SSD", "Africa", "South Sudan", "2021-04-21", 
  10486., 8., 11.857, 114., 0., 0., 936.775, 0.715, 1.059, 10.184, 0., 0., 
  0.66, "", "", "", "", "", "", "", "", "", "", "", "", 566., 0.051, 0.021, 
  47.7, "tests performed", "", "", "", "", 157., "", "", "", 14., 72.22, 
  1.1193729*^7, "", 19.2, 3.441, 2.032, 1569.888, "", 280.775, 10.43, "", "", 
  "", "", 57.85, 0.433}, {"SSD", "Africa", "South Sudan", "2021-04-22", 
  10504., 18., 12.571, 114., 0., 0., 938.383, 1.608, 1.123, 10.184, 0., 0., 
  0.66, "", "", "", "", "", "", "", "", "", 146233., 13.064, "", 565., 0.05, 
  0.022, 44.9, "tests performed", "", "", "", "", 167., "", "", "", 15., 
  72.22, 1.1193729*^7, "", 19.2, 3.441, 2.032, 1569.888, "", 280.775, 10.43, 
  "", "", "", "", 57.85, 0.433}, {"SSD", "Africa", "South Sudan", 
  "2021-04-23", 10515., 11., 11.857, 114., 0., 0., 939.365, 0.983, 1.059, 
  10.184, 0., 0., 0.66, "", "", "", "", "", "", "", "", 889., 147122., 
  13.143, 0.079, 600., 0.054, 0.02, 50.6, "tests performed", "", "", "", "", 
  167., "", "", "", 15., 72.22, 1.1193729*^7, "", 19.2, 3.441, 2.032, 
  1569.888, "", 280.775, 10.43, "", "", "", "", 57.85, 0.433}, 
 {"SSD", "Africa", "South Sudan", "2021-04-24", 10515., 0., 11.857, 114., 0., 
  0., 939.365, 0., 1.059, 10.184, 0., 0., 0.65, "", "", "", "", "", "", "", 
  "", 548., 147670., 13.192, 0.049, 586., 0.052, 0.02, 49.4, 
  "tests performed", "", "", "", "", 167., "", "", "", 15., 72.22, 
  1.1193729*^7, "", 19.2, 3.441, 2.032, 1569.888, "", 280.775, 10.43, "", "", 
  "", "", 57.85, 0.433}, {"SSD", "Africa", "South Sudan", "2021-04-25", 
  10532., 17., 8.429, 114., 0., 0., 940.884, 1.519, 0.753, 10.184, 0., 0., 
  0.65, "", "", "", "", "", "", "", "", 518., 148188., 13.238, 0.046, 599., 
  0.054, 0.014, 71.1, "tests performed", "", "", "", "", 167., "", "", "", 
  15., 72.22, 1.1193729*^7, "", 19.2, 3.441, 2.032, 1569.888, "", 280.775, 
  10.43, "", "", "", "", 57.85, 0.433}, {"SSD", "Africa", "South Sudan", 
  "2021-04-26", 10538., 6., 9.286, 114., 0., 0., 941.42, 0.536, 0.83, 10.184, 
  0., 0., 0.65, "", "", "", "", "", "", "", "", "", "", "", "", 617., 0.055, 
  0.015, 66.4, "tests performed", "", "", "", "", 167., "", "", "", 15., 
  72.22, 1.1193729*^7, "", 19.2, 3.441, 2.032, 1569.888, "", 280.775, 10.43, 
  "", "", "", "", 57.85, 0.433}, {"SSD", "Africa", "South Sudan", 
  "2021-04-27", 10553., 15., 10.714, 114., 0., 0., 942.76, 1.34, 0.957, 
  10.184, 0., 0., 0.64, "", "", "", "", "", "", "", "", "", 149288., 13.337, 
  "", 619., 0.055, 0.017, 57.8, "tests performed", "", "", "", "", 167., "", 
  "", "", 15., 72.22, 1.1193729*^7, "", 19.2, 3.441, 2.032, 1569.888, "", 
  280.775, 10.43, "", "", "", "", 57.85, 0.433}, 
 {"SSD", "Africa", "South Sudan", "2021-04-28", 10553., 0., 9.571, 114., 0., 
  0., 942.76, 0., 0.855, 10.184, 0., 0., 0.64, "", "", "", "", "", "", "", 
  "", 677., 149965., 13.397, 0.06, 624., 0.056, 0.015, 65.2, 
  "tests performed", "", "", "", "", 167., "", "", "", 15., 72.22, 
  1.1193729*^7, "", 19.2, 3.441, 2.032, 1569.888, "", 280.775, 10.43, "", "", 
  "", "", 57.85, 0.433}, {"SSD", "Africa", "South Sudan", "2021-04-29", 
  10567., 14., 9., 114., 0., 0., 944.011, 1.251, 0.804, 10.184, 0., 0., 0.63, 
  "", "", "", "", "", "", "", "", "", "", "", "", 649., 0.058, 0.014, 72.1, 
  "tests performed", "", "", "", "", 167., "", "", "", 15., 72.22, 
  1.1193729*^7, "", 19.2, 3.441, 2.032, 1569.888, "", 280.775, 10.43, "", "", 
  "", "", 57.85, 0.433}, {"SSD", "Africa", "South Sudan", "2021-04-30", 
  10583., 16., 9.714, 115., 1., 0.143, 945.44, 1.429, 0.868, 10.274, 0.089, 
  0.013, 0.62, "", "", "", "", "", "", "", "", "", 151582., 13.542, "", 637., 
  0.057, 0.015, 65.6, "tests performed", "", "", "", "", 167., "", "", "", 
  15., 72.22, 1.1193729*^7, "", 19.2, 3.441, 2.032, 1569.888, "", 280.775, 
  10.43, "", "", "", "", 57.85, 0.433}, {"SSD", "Africa", "South Sudan", 
  "2021-05-01", 10583., 0., 9.714, 115., 0., 0.143, 945.44, 0., 0.868, 
  10.274, 0., 0.013, 0.62, "", "", "", "", "", "", "", "", "", "", "", "", 
  628., 0.056, 0.015, 64.6, "tests performed", "", "", "", "", 167., "", "", 
  "", 15., 72.22, 1.1193729*^7, "", 19.2, 3.441, 2.032, 1569.888, "", 
  280.775, 10.43, "", "", "", "", 57.85, 0.433}, 
 {"SSD", "Africa", "South Sudan", "2021-05-02", 10583., 0., 7.286, 115., 0., 
  0.143, 945.44, 0., 0.651, 10.274, 0., 0.013, 0.61, "", "", "", "", "", "", 
  "", "", "", 152551., 13.628, "", 623., 0.056, 0.012, 85.5, 
  "tests performed", "", "", "", "", 167., "", "", "", 15., 72.22, 
  1.1193729*^7, "", 19.2, 3.441, 2.032, 1569.888, "", 280.775, 10.43, "", "", 
  "", "", 57.85, 0.433}, {"SSD", "Africa", "South Sudan", "2021-05-03", 
  10602., 19., 9.143, 115., 0., 0.143, 947.137, 1.697, 0.817, 10.274, 0., 
  0.013, 0.61, "", "", "", "", "", "", "", "", "", "", "", "", 609., 0.054, 
  0.015, 66.6, "tests performed", "", "", "", "", 167., "", "", "", 15., 
  72.22, 1.1193729*^7, "", 19.2, 3.441, 2.032, 1569.888, "", 280.775, 10.43, 
  "", "", "", "", 57.85, 0.433}, {"SSD", "Africa", "South Sudan", 
  "2021-05-04", 10613., 11., 8.571, 115., 0., 0.143, 948.12, 0.983, 0.766, 
  10.274, 0., 0.013, 0.6, "", "", "", "", "", "", "", "", "", 153445., 
  13.708, "", 594., 0.053, 0.014, 69.3, "tests performed", "", "", "", "", 
  167., "", "", "", 15., 68.52, 1.1193729*^7, "", 19.2, 3.441, 2.032, 
  1569.888, "", 280.775, 10.43, "", "", "", "", 57.85, 0.433}, 
 {"SSD", "Africa", "South Sudan", "2021-05-05", 10613., 0., 8.571, 115., 0., 
  0.143, 948.12, 0., 0.766, 10.274, 0., 0.013, 0.59, "", "", "", "", "", "", 
  "", "", 547., 153992., 13.757, 0.049, 575., 0.051, 0.015, 67.1, 
  "tests performed", "", "", "", "", 167., "", "", "", 15., 68.52, 
  1.1193729*^7, "", 19.2, 3.441, 2.032, 1569.888, "", 280.775, 10.43, "", "", 
  "", "", 57.85, 0.433}, {"SSD", "Africa", "South Sudan", "2021-05-06", 
  10620., 7., 7.571, 115., 0., 0.143, 948.745, 0.625, 0.676, 10.274, 0., 
  0.013, 0.58, "", "", "", "", "", "", "", "", 724., 154716., 13.822, 0.065, 
  563., 0.05, 0.013, 74.4, "tests performed", "", "", "", "", 167., "", "", 
  "", 15., 68.52, 1.1193729*^7, "", 19.2, 3.441, 2.032, 1569.888, "", 
  280.775, 10.43, "", "", "", "", 57.85, 0.433}, 
 {"SSD", "Africa", "South Sudan", "2021-05-07", 10637., 17., 7.714, 115., 0., 
  0., 950.264, 1.519, 0.689, 10.274, 0., 0., 0.57, "", "", "", "", "", "", 
  "", "", 755., 155471., 13.889, 0.067, 556., 0.05, 0.014, 72.1, 
  "tests performed", "", "", "", "", 167., "", "", "", 15., 68.52, 
  1.1193729*^7, "", 19.2, 3.441, 2.032, 1569.888, "", 280.775, 10.43, "", "", 
  "", "", 57.85, 0.433}, {"SSD", "Africa", "South Sudan", "2021-05-08", 
  10637., 0., 7.714, 115., 0., 0., 950.264, 0., 0.689, 10.274, 0., 0., 0.56, 
  "", "", "", "", "", "", "", "", "", "", "", "", 563., 0.05, 0.014, 73., 
  "tests performed", "", "", "", "", 167., "", "", "", 15., 68.52, 
  1.1193729*^7, "", 19.2, 3.441, 2.032, 1569.888, "", 280.775, 10.43, "", "", 
  "", "", 57.85, 0.433}, {"SSD", "Africa", "South Sudan", "2021-05-09", 
  10637., 0., 7.714, 115., 0., 0., 950.264, 0., 0.689, 10.274, 0., 0., 0.55, 
  "", "", "", "", "", "", "", "", "", 156542., 13.985, "", 570., 0.051, 
  0.014, 73.9, "tests performed", "", "", "", "", 167., "", "", "", 15., 
  68.52, 1.1193729*^7, "", 19.2, 3.441, 2.032, 1569.888, "", 280.775, 10.43, 
  "", "", "", "", 57.85, 0.433}, {"SSD", "Africa", "South Sudan", 
  "2021-05-10", 10641., 4., 5.571, 115., 0., 0., 950.622, 0.357, 0.498, 
  10.274, 0., 0., 0.54, "", "", "", "", "", "", "", "", 402., 156944., 
  14.021, 0.036, 564., 0.05, 0.01, 101.2, "tests performed", "", "", "", "", 
  167., "", "", "", 15., 68.52, 1.1193729*^7, "", 19.2, 3.441, 2.032, 
  1569.888, "", 280.775, 10.43, "", "", "", "", 57.85, 0.433}, 
 {"SSD", "Africa", "South Sudan", "2021-05-11", 10641., 0., 4., 115., 0., 0., 
  950.622, 0., 0.357, 10.274, 0., 0., 0.53, "", "", "", "", "", "", "", "", 
  "", "", "", "", 587., 0.052, 0.007, 146.8, "tests performed", "", "", "", 
  "", 167., "", "", "", 15., 68.52, 1.1193729*^7, "", 19.2, 3.441, 2.032, 
  1569.888, "", 280.775, 10.43, "", "", "", "", 57.85, 0.433}, 
 {"SSD", "Africa", "South Sudan", "2021-05-12", 10641., 0., 4., 115., 0., 0., 
  950.622, 0., 0.357, 10.274, 0., 0., 0.52, "", "", "", "", "", "", "", "", 
  "", 158170., 14.13, "", 597., 0.053, 0.007, 149.2, "tests performed", 
  5459., 5459., "", "", 167., 0.05, 0.05, "", 15., 68.52, 1.1193729*^7, "", 
  19.2, 3.441, 2.032, 1569.888, "", 280.775, 10.43, "", "", "", "", 57.85, 
  0.433}, {"SSD", "Africa", "South Sudan", "2021-05-13", 10641., 0., 3., 
  115., 0., 0., 950.622, 0., 0.268, 10.274, 0., 0., 0.51, "", "", "", "", "", 
  "", "", "", 508., 158678., 14.176, 0.045, 566., 0.051, 0.005, 188.7, 
  "tests performed", "", "", "", "", 166., "", "", "", 15., 68.52, 
  1.1193729*^7, "", 19.2, 3.441, 2.032, 1569.888, "", 280.775, 10.43, "", "", 
  "", "", 57.85, 0.433}, {"SSD", "Africa", "South Sudan", "2021-05-14", 
  10651., 10., 2., 115., 0., 0., 951.515, 0.893, 0.179, 10.274, 0., 0., 0.5, 
  "", "", "", "", "", "", "", "", 410., 159088., 14.212, 0.037, 517., 0.046, 
  0.004, 258.5, "tests performed", "", "", "", "", 164., "", "", "", 15., 
  68.52, 1.1193729*^7, "", 19.2, 3.441, 2.032, 1569.888, "", 280.775, 10.43, 
  "", "", "", "", 57.85, 0.433}, {"SSD", "Africa", "South Sudan", 
  "2021-05-15", 10652., 1., 2.143, 115., 0., 0., 951.604, 0.089, 0.191, 
  10.274, 0., 0., 0.49, "", "", "", "", "", "", "", "", "", "", "", "", 503., 
  0.045, 0.004, 234.7, "tests performed", "", "", "", "", 163., "", "", "", 
  15., 68.52, 1.1193729*^7, "", 19.2, 3.441, 2.032, 1569.888, "", 280.775, 
  10.43, "", "", "", "", 57.85, 0.433}, {"SSD", "Africa", "South Sudan", 
  "2021-05-16", 10652., 0., 2.143, 115., 0., 0., 951.604, 0., 0.191, 10.274, 
  0., 0., 0.48, "", "", "", "", "", "", "", "", "", "", "", "", 489., 0.044, 
  0.004, 228.2, "tests performed", "", "", "", "", 162., "", "", "", 14., 
  68.52, 1.1193729*^7, "", 19.2, 3.441, 2.032, 1569.888, "", 280.775, 10.43, 
  "", "", "", "", 57.85, 0.433}, {"SSD", "Africa", "South Sudan", 
  "2021-05-17", 10652., 0., 1.571, 115., 0., 0., 951.604, 0., 0.14, 10.274, 
  0., 0., 0.47, "", "", "", "", "", "", "", "", "", "", "", "", 494., 0.044, 
  0.003, 314.4, "tests performed", "", "", "", "", 160., "", "", "", 14., 
  68.52, 1.1193729*^7, "", 19.2, 3.441, 2.032, 1569.888, "", 280.775, 10.43, 
  "", "", "", "", 57.85, 0.433}, {"SSD", "Africa", "South Sudan", 
  "2021-05-18", 10652., 0., 1.571, 115., 0., 0., 951.604, 0., 0.14, 10.274, 
  0., 0., 0.47, "", "", "", "", "", "", "", "", "", "", "", "", 469., 0.042, 
  0.003, 298.5, "tests performed", 6403., 6403., "", "", 159., 0.06, 0.06, 
  "", 14., 68.52, 1.1193729*^7, "", 19.2, 3.441, 2.032, 1569.888, "", 
  280.775, 10.43, "", "", "", "", 57.85, 0.433}, 
 {"SSD", "Africa", "South Sudan", "2021-05-19", 10652., 0., 1.571, 115., 0., 
  0., 951.604, 0., 0.14, 10.274, 0., 0., 0.46, "", "", "", "", "", "", "", 
  "", "", "", "", "", 444., 0.04, 0.004, 282.6, "tests performed", "", "", 
  "", "", 187., "", "", "", 17., 68.52, 1.1193729*^7, "", 19.2, 3.441, 2.032, 
  1569.888, "", 280.775, 10.43, "", "", "", "", 57.85, 0.433}, 
 {"SSD", "Africa", "South Sudan", "2021-05-20", 10652., 0., 1.571, 115., 0., 
  0., 951.604, 0., 0.14, 10.274, 0., 0., 0.45, "", "", "", "", "", "", "", 
  "", "", "", "", "", 435., 0.039, 0.004, 276.9, "tests performed", "", "", 
  "", "", 217., "", "", "", 19., 68.52, 1.1193729*^7, "", 19.2, 3.441, 2.032, 
  1569.888, "", 280.775, 10.43, "", "", "", "", 57.85, 0.433}, 
 {"SSD", "Africa", "South Sudan", "2021-05-21", 10652., 0., 0.143, 115., 0., 
  0., 951.604, 0., 0.013, 10.274, 0., 0., 0.45, "", "", "", "", "", "", "", 
  "", "", "", "", "", 439., 0.039, 0., 3069.9, "tests performed", 7500., 
  7500., "", "", 247., 0.07, 0.07, "", 22., 68.52, 1.1193729*^7, "", 19.2, 
  3.441, 2.032, 1569.888, "", 280.775, 10.43, "", "", "", "", 57.85, 0.433}, 
 {"SSD", "Africa", "South Sudan", "2021-05-22", 10652., 0., 0., 115., 0., 0., 
  951.604, 0., 0., 10.274, 0., 0., 0.44, "", "", "", "", "", "", "", "", "", 
  "", "", "", 439., 0.039, 0., "", "tests performed", "", "", "", "", 247., 
  "", "", "", 22., 68.52, 1.1193729*^7, "", 19.2, 3.441, 2.032, 1569.888, "", 
  280.775, 10.43, "", "", "", "", 57.85, 0.433}, 
 {"SSD", "Africa", "South Sudan", "2021-05-23", 10652., 0., 0., 115., 0., 0., 
  951.604, 0., 0., 10.274, 0., 0., 0.44, "", "", "", "", "", "", "", "", "", 
  "", "", "", 439., 0.039, 0., "", "tests performed", "", "", "", "", 247., 
  "", "", "", 22., 68.52, 1.1193729*^7, "", 19.2, 3.441, 2.032, 1569.888, "", 
  280.775, 10.43, "", "", "", "", 57.85, 0.433}, 
 {"SSD", "Africa", "South Sudan", "2021-05-24", 10652., 0., 0., 115., 0., 0., 
  951.604, 0., 0., 10.274, 0., 0., 0.43, "", "", "", "", "", "", "", "", "", 
  163474., 14.604, "", 439., 0.039, 0., "", "tests performed", 7976., 7976., 
  "", "", 247., 0.07, 0.07, "", 22., 68.52, 1.1193729*^7, "", 19.2, 3.441, 
  2.032, 1569.888, "", 280.775, 10.43, "", "", "", "", 57.85, 0.433}, 
 {"SSD", "Africa", "South Sudan", "2021-05-25", 10677., 25., 3.571, 115., 0., 
  0., 953.838, 2.233, 0.319, 10.274, 0., 0., 0.43, "", "", "", "", "", "", 
  "", "", "", "", "", "", 447., 0.04, 0.008, 125.2, "tests performed", "", 
  "", "", "", 270., "", "", "", 24., 68.52, 1.1193729*^7, "", 19.2, 3.441, 
  2.032, 1569.888, "", 280.775, 10.43, "", "", "", "", 57.85, 0.433}, 
 {"SSD", "Africa", "South Sudan", "2021-05-26", 10677., 0., 3.571, 115., 0., 
  0., 953.838, 0., 0.319, 10.274, 0., 0., 0.43, "", "", "", "", "", "", "", 
  "", "", 164472., 14.693, "", 456., 0.041, 0.008, 127.7, "tests performed", 
  8606., 8606., "", "", 262., 0.08, 0.08, "", 23., 68.52, 1.1193729*^7, "", 
  19.2, 3.441, 2.032, 1569.888, "", 280.775, 10.43, "", "", "", "", 57.85, 
  0.433}, {"SSD", "Africa", "South Sudan", "2021-05-27", 10688., 11., 5.143, 
  115., 0., 0., 954.82, 0.983, 0.459, 10.274, 0., 0., 0.43, "", "", "", "", 
  "", "", "", "", "", "", "", "", "", "", "", "", "", "", "", "", "", 243., 
  "", "", "", 22., 68.52, 1.1193729*^7, "", 19.2, 3.441, 2.032, 1569.888, "", 
  280.775, 10.43, "", "", "", "", 57.85, 0.433}, 
 {"SSD", "Africa", "South Sudan", "2021-05-28", 10688., 0., 5.143, 115., 0., 
  0., 954.82, 0., 0.459, 10.274, 0., 0., 0.42, "", "", "", "", "", "", "", 
  "", "", "", "", "", "", "", "", "", "", "", "", "", "", 223., "", "", "", 
  20., 68.52, 1.1193729*^7, "", 19.2, 3.441, 2.032, 1569.888, "", 280.775, 
  10.43, "", "", "", "", 57.85, 0.433}, {"SSD", "Africa", "South Sudan", 
  "2021-05-29", 10688., 0., 5.143, 115., 0., 0., 954.82, 0., 0.459, 10.274, 
  0., 0., 0.41, "", "", "", "", "", "", "", "", "", "", "", "", "", "", "", 
  "", "", "", "", "", "", 233., "", "", "", 21., 68.52, 1.1193729*^7, "", 
  19.2, 3.441, 2.032, 1569.888, "", 280.775, 10.43, "", "", "", "", 57.85, 
  0.433}, {"SSD", "Africa", "South Sudan", "2021-05-30", 10688., 0., 5.143, 
  115., 0., 0., 954.82, 0., 0.459, 10.274, 0., 0., 0.41, "", "", "", "", "", 
  "", "", "", "", "", "", "", "", "", "", "", "", "", "", "", "", 243., "", 
  "", "", 22., 68.52, 1.1193729*^7, "", 19.2, 3.441, 2.032, 1569.888, "", 
  280.775, 10.43, "", "", "", "", 57.85, 0.433}, 
 {"SSD", "Africa", "South Sudan", "2021-05-31", 10688., 0., 5.143, 115., 0., 
  0., 954.82, 0., 0.459, 10.274, 0., 0., 0.4, "", "", "", "", "", "", "", "", 
  "", "", "", "", "", "", "", "", "", 9744., 9744., "", "", 253., 0.09, 0.09, 
  "", 23., 68.52, 1.1193729*^7, "", 19.2, 3.441, 2.032, 1569.888, "", 
  280.775, 10.43, "", "", "", "", 57.85, 0.433}, 
 {"SSD", "Africa", "South Sudan", "2021-06-01", 10688., 0., 1.571, 115., 0., 
  0., 954.82, 0., 0.14, 10.274, 0., 0., 0.4, "", "", "", "", "", "", "", "", 
  "", "", "", "", "", "", "", "", "", "", "", "", "", "", "", "", "", "", 
  25., 1.1193729*^7, "", 19.2, 3.441, 2.032, 1569.888, "", 280.775, 10.43, 
  "", "", "", "", 57.85, 0.433}, {"SSD", "Africa", "South Sudan", 
  "2021-06-02", 10688., 0., 1.571, 115., 0., 0., 954.82, 0., 0.14, 10.274, 
  0., 0., 0.4, "", "", "", "", "", "", "", "", "", "", "", "", "", "", "", 
  "", "", "", "", "", "", "", "", "", "", "", 25., 1.1193729*^7, "", 19.2, 
  3.441, 2.032, 1569.888, "", 280.775, 10.43, "", "", "", "", 57.85, 0.433}, 
 {"SSD", "Africa", "South Sudan", "2021-06-03", 10688., 0., 0., 115., 0., 0., 
  954.82, 0., 0., 10.274, 0., 0., 0.39, "", "", "", "", "", "", "", "", "", 
  "", "", "", "", "", "", "", "", "", "", "", "", "", "", "", "", "", 25., 
  1.1193729*^7, "", 19.2, 3.441, 2.032, 1569.888, "", 280.775, 10.43, "", "", 
  "", "", 57.85, 0.433}, {"SSD", "Africa", "South Sudan", "2021-06-04", 
  10688., 0., 0., 115., 0., 0., 954.82, 0., 0., 10.274, 0., 0., 0.39, "", "", 
  "", "", "", "", "", "", "", "", "", "", "", "", "", "", "", "", "", "", "", 
  "", "", "", "", "", 25., 1.1193729*^7, "", 19.2, 3.441, 2.032, 1569.888, 
  "", 280.775, 10.43, "", "", "", "", 57.85, 0.433}, 
 {"SSD", "Africa", "South Sudan", "2021-06-05", 10688., 0., 0., 115., 0., 0., 
  954.82, 0., 0., 10.274, 0., 0., 0.39, "", "", "", "", "", "", "", "", "", 
  "", "", "", "", "", "", "", "", "", "", "", "", "", "", "", "", "", 25., 
  1.1193729*^7, "", 19.2, 3.441, 2.032, 1569.888, "", 280.775, 10.43, "", "", 
  "", "", 57.85, 0.433}, {"SSD", "Africa", "South Sudan", "2021-06-06", 
  10688., 0., 0., 115., 0., 0., 954.82, 0., 0., 10.274, 0., 0., 0.39, "", "", 
  "", "", "", "", "", "", "", "", "", "", "", "", "", "", "", "", "", "", "", 
  "", "", "", "", "", 25., 1.1193729*^7, "", 19.2, 3.441, 2.032, 1569.888, 
  "", 280.775, 10.43, "", "", "", "", 57.85, 0.433}, 
 {"SSD", "Africa", "South Sudan", "2021-06-07", 10688., 0., 0., 115., 0., 0., 
  954.82, 0., 0., 10.274, 0., 0., "", "", "", "", "", "", "", "", "", "", "", 
  "", "", "", "", "", "", "", "", "", "", "", "", "", "", "", "", 25., 
  1.1193729*^7, "", 19.2, 3.441, 2.032, 1569.888, "", 280.775, 10.43, "", "", 
  "", "", 57.85, 0.433}, {"ESP", "Europe", "Spain", "2020-02-01", 1., 1., "", 
  "", "", "", 0.021, 0.021, "", "", "", "", "", "", "", "", "", "", "", "", 
  "", "", "", "", "", "", "", "", "", "", "", "", "", "", "", "", "", "", "", 
  11.11, 4.6754783*^7, 93.105, 45.5, 19.436, 13.799, 34272.36, 1., 99.403, 
  7.17, 27.4, 31.4, "", 2.97, 83.56, 0.904}, {"ESP", "Europe", "Spain", 
  "2020-02-02", 1., 0., "", "", "", "", 0.021, 0., "", "", "", "", "", "", 
  "", "", "", 2.963, 0.063, 17.78, 0.38, "", "", "", "", "", "", "", "", "", 
  "", "", "", "", "", "", "", "", "", 11.11, 4.6754783*^7, 93.105, 45.5, 
  19.436, 13.799, 34272.36, 1., 99.403, 7.17, 27.4, 31.4, "", 2.97, 83.56, 
  0.904}, {"ESP", "Europe", "Spain", "2020-02-03", 1., 0., "", "", "", "", 
  0.021, 0., "", "", "", "", "", "", "", "", "", "", "", "", "", "", "", "", 
  "", "", "", "", "", "", "", "", "", "", "", "", "", "", "", 11.11, 
  4.6754783*^7, 93.105, 45.5, 19.436, 13.799, 34272.36, 1., 99.403, 7.17, 
  27.4, 31.4, "", 2.97, 83.56, 0.904}, {"ESP", "Europe", "Spain", 
  "2020-02-04", 1., 0., "", "", "", "", 0.021, 0., "", "", "", "", "", "", 
  "", "", "", "", "", "", "", "", "", "", "", "", "", "", "", "", "", "", "", 
  "", "", "", "", "", "", 11.11, 4.6754783*^7, 93.105, 45.5, 19.436, 13.799, 
  34272.36, 1., 99.403, 7.17, 27.4, 31.4, "", 2.97, 83.56, 0.904}, 
 {"ESP", "Europe", "Spain", "2020-02-05", 1., 0., "", "", "", "", 0.021, 0., 
  "", "", "", "", "", "", "", "", "", "", "", "", "", "", "", "", "", "", "", 
  "", "", "", "", "", "", "", "", "", "", "", "", 11.11, 4.6754783*^7, 
  93.105, 45.5, 19.436, 13.799, 34272.36, 1., 99.403, 7.17, 27.4, 31.4, "", 
  2.97, 83.56, 0.904}, {"ESP", "Europe", "Spain", "2020-02-06", 1., 0., 
  0.143, "", "", 0., 0.021, 0., 0.003, "", "", 0., "", "", "", "", "", "", 
  "", "", "", "", "", "", "", "", "", "", "", "", "", "", "", "", "", "", "", 
  "", "", 11.11, 4.6754783*^7, 93.105, 45.5, 19.436, 13.799, 34272.36, 1., 
  99.403, 7.17, 27.4, 31.4, "", 2.97, 83.56, 0.904}, 
 {"ESP", "Europe", "Spain", "2020-02-07", 1., 0., 0.143, "", "", 0., 0.021, 
  0., 0.003, "", "", 0., "", "", "", "", "", "", "", "", "", "", "", "", "", 
  "", "", "", "", "", "", "", "", "", "", "", "", "", "", 11.11, 
  4.6754783*^7, 93.105, 45.5, 19.436, 13.799, 34272.36, 1., 99.403, 7.17, 
  27.4, 31.4, "", 2.97, 83.56, 0.904}, {"ESP", "Europe", "Spain", 
  "2020-02-08", 1., 0., 0., "", "", 0., 0.021, 0., 0., "", "", 0., "", "", 
  "", "", "", "", "", "", "", "", "", "", "", "", "", "", "", "", "", "", "", 
  "", "", "", "", "", "", 11.11, 4.6754783*^7, 93.105, 45.5, 19.436, 13.799, 
  34272.36, 1., 99.403, 7.17, 27.4, 31.4, "", 2.97, 83.56, 0.904}, 
 {"ESP", "Europe", "Spain", "2020-02-09", 2., 1., 0.143, "", "", 0., 0.043, 
  0.021, 0.003, "", "", 0., "", "", "", "", "", 6.915, 0.148, 39.512, 0.845, 
  "", "", "", "", "", "", "", "", "", "", "", "", "", "", "", "", "", "", 
  11.11, 4.6754783*^7, 93.105, 45.5, 19.436, 13.799, 34272.36, 1., 99.403, 
  7.17, 27.4, 31.4, "", 2.97, 83.56, 0.904}, {"ESP", "Europe", "Spain", 
  "2020-02-10", 2., 0., 0.143, "", "", 0., 0.043, 0., 0.003, "", "", 0., "", 
  "", "", "", "", "", "", "", "", "", "", "", "", "", "", "", "", "", "", "", 
  "", "", "", "", "", "", "", 11.11, 4.6754783*^7, 93.105, 45.5, 19.436, 
  13.799, 34272.36, 1., 99.403, 7.17, 27.4, 31.4, "", 2.97, 83.56, 0.904}, 
 {"ESP", "Europe", "Spain", "2020-02-11", 2., 0., 0.143, "", "", 0., 0.043, 
  0., 0.003, "", "", 0., "", "", "", "", "", "", "", "", "", "", "", "", "", 
  "", "", "", "", "", "", "", "", "", "", "", "", "", "", 11.11, 
  4.6754783*^7, 93.105, 45.5, 19.436, 13.799, 34272.36, 1., 99.403, 7.17, 
  27.4, 31.4, "", 2.97, 83.56, 0.904}, {"ESP", "Europe", "Spain", 
  "2020-02-12", 2., 0., 0.143, "", "", 0., 0.043, 0., 0.003, "", "", 0., "", 
  "", "", "", "", "", "", "", "", "", "", "", "", "", "", "", "", "", "", "", 
  "", "", "", "", "", "", "", 11.11, 4.6754783*^7, 93.105, 45.5, 19.436, 
  13.799, 34272.36, 1., 99.403, 7.17, 27.4, 31.4, "", 2.97, 83.56, 0.904}, 
 {"ESP", "Europe", "Spain", "2020-02-13", 2., 0., 0.143, "", "", 0., 0.043, 
  0., 0.003, "", "", 0., "", "", "", "", "", "", "", "", "", "", "", "", "", 
  "", "", "", "", "", "", "", "", "", "", "", "", "", "", 11.11, 
  4.6754783*^7, 93.105, 45.5, 19.436, 13.799, 34272.36, 1., 99.403, 7.17, 
  27.4, 31.4, "", 2.97, 83.56, 0.904}, {"ESP", "Europe", "Spain", 
  "2020-02-14", 2., 0., 0.143, "", "", 0., 0.043, 0., 0.003, "", "", 0., "", 
  "", "", "", "", "", "", "", "", "", "", "", "", "", "", "", "", "", "", "", 
  "", "", "", "", "", "", "", 11.11, 4.6754783*^7, 93.105, 45.5, 19.436, 
  13.799, 34272.36, 1., 99.403, 7.17, 27.4, 31.4, "", 2.97, 83.56, 0.904}, 
 {"ESP", "Europe", "Spain", "2020-02-15", 2., 0., 0.143, "", "", 0., 0.043, 
  0., 0.003, "", "", 0., "", "", "", "", "", 11.854, 0.254, 103.718, 2.218, 
  "", "", "", "", "", "", "", "", "", "", "", "", "", "", "", "", "", "", 
  11.11, 4.6754783*^7, 93.105, 45.5, 19.436, 13.799, 34272.36, 1., 99.403, 
  7.17, 27.4, 31.4, "", 2.97, 83.56, 0.904}, {"ESP", "Europe", "Spain", 
  "2020-02-16", 2., 0., 0., "", "", 0., 0.043, 0., 0., "", "", 0., "", "", 
  "", "", "", "", "", "", "", "", "", "", "", "", "", "", "", "", "", "", "", 
  "", "", "", "", "", "", 11.11, 4.6754783*^7, 93.105, 45.5, 19.436, 13.799, 
  34272.36, 1., 99.403, 7.17, 27.4, 31.4, "", 2.97, 83.56, 0.904}, 
 {"ESP", "Europe", "Spain", "2020-02-17", 2., 0., 0., "", "", 0., 0.043, 0., 
  0., "", "", 0., "", "", "", "", "", "", "", "", "", "", "", "", "", "", "", 
  "", "", "", "", "", "", "", "", "", "", "", "", 11.11, 4.6754783*^7, 
  93.105, 45.5, 19.436, 13.799, 34272.36, 1., 99.403, 7.17, 27.4, 31.4, "", 
  2.97, 83.56, 0.904}, {"ESP", "Europe", "Spain", "2020-02-18", 2., 0., 0., 
  "", "", 0., 0.043, 0., 0., "", "", 0., "", "", "", "", "", "", "", "", "", 
  "", "", "", "", "", "", "", "", "", "", "", "", "", "", "", "", "", "", 
  11.11, 4.6754783*^7, 93.105, 45.5, 19.436, 13.799, 34272.36, 1., 99.403, 
  7.17, 27.4, 31.4, "", 2.97, 83.56, 0.904}, {"ESP", "Europe", "Spain", 
  "2020-02-19", 2., 0., 0., "", "", 0., 0.043, 0., 0., "", "", 0., "", "", 
  "", "", "", "", "", "", "", "", "", "", "", "", "", "", "", "", "", "", "", 
  "", "", "", "", "", "", 11.11, 4.6754783*^7, 93.105, 45.5, 19.436, 13.799, 
  34272.36, 1., 99.403, 7.17, 27.4, 31.4, "", 2.97, 83.56, 0.904}, 
 {"ESP", "Europe", "Spain", "2020-02-20", 2., 0., 0., "", "", 0., 0.043, 0., 
  0., "", "", 0., "", "", "", "", "", "", "", "", "", "", "", "", "", "", "", 
  "", "", "", "", "", "", "", "", "", "", "", "", 11.11, 4.6754783*^7, 
  93.105, 45.5, 19.436, 13.799, 34272.36, 1., 99.403, 7.17, 27.4, 31.4, "", 
  2.97, 83.56, 0.904}, {"ESP", "Europe", "Spain", "2020-02-21", 2., 0., 0., 
  "", "", 0., 0.043, 0., 0., "", "", 0., "", "", "", "", "", "", "", "", "", 
  "", "", "", "", "", "", "", "", "", "", "", "", "", "", "", "", "", "", 
  11.11, 4.6754783*^7, 93.105, 45.5, 19.436, 13.799, 34272.36, 1., 99.403, 
  7.17, 27.4, 31.4, "", 2.97, 83.56, 0.904}, {"ESP", "Europe", "Spain", 
  "2020-02-22", 2., 0., 0., "", "", 0., 0.043, 0., 0., "", "", 0., "", "", 
  "", "", "", "", "", "", "", "", "", "", "", "", "", "", "", "", "", "", "", 
  "", "", "", "", "", "", 11.11, 4.6754783*^7, 93.105, 45.5, 19.436, 13.799, 
  34272.36, 1., 99.403, 7.17, 27.4, 31.4, "", 2.97, 83.56, 0.904}, 
 {"ESP", "Europe", "Spain", "2020-02-23", 2., 0., 0., "", "", 0., 0.043, 0., 
  0., "", "", 0., "", "", "", "", "", 39.512, 0.845, 215.339, 4.606, "", "", 
  "", "", "", "", "", "", "", "", "", "", "", "", "", "", "", "", 11.11, 
  4.6754783*^7, 93.105, 45.5, 19.436, 13.799, 34272.36, 1., 99.403, 7.17, 
  27.4, 31.4, "", 2.97, 83.56, 0.904}, {"ESP", "Europe", "Spain", 
  "2020-02-24", 2., 0., 0., "", "", 0., 0.043, 0., 0., "", "", 0., "", "", 
  "", "", "", "", "", "", "", "", "", "", "", "", "", "", "", "", "", "", "", 
  "", "", "", "", "", "", 11.11, 4.6754783*^7, 93.105, 45.5, 19.436, 13.799, 
  34272.36, 1., 99.403, 7.17, 27.4, 31.4, "", 2.97, 83.56, 0.904}, 
 {"ESP", "Europe", "Spain", "2020-02-25", 6., 4., 0.571, "", "", 0., 0.128, 
  0.086, 0.012, "", "", 0., "", "", "", "", "", "", "", "", "", "", "", "", 
  "", "", "", "", "", "", "", "", "", "", "", "", "", "", "", 11.11, 
  4.6754783*^7, 93.105, 45.5, 19.436, 13.799, 34272.36, 1., 99.403, 7.17, 
  27.4, 31.4, "", 2.97, 83.56, 0.904}, {"ESP", "Europe", "Spain", 
  "2020-02-26", 13., 7., 1.571, "", "", 0., 0.278, 0.15, 0.034, "", "", 0., 
  "", "", "", "", "", "", "", "", "", "", "", "", "", "", "", "", "", "", "", 
  "", "", "", "", "", "", "", "", 11.11, 4.6754783*^7, 93.105, 45.5, 19.436, 
  13.799, 34272.36, 1., 99.403, 7.17, 27.4, 31.4, "", 2.97, 83.56, 0.904}, 
 {"ESP", "Europe", "Spain", "2020-02-27", 15., 2., 1.857, "", "", 0., 0.321, 
  0.043, 0.04, "", "", 0., "", "", "", "", "", "", "", "", "", "", "", "", 
  "", "", "", "", "", "", "", "", "", "", "", "", "", "", "", 11.11, 
  4.6754783*^7, 93.105, 45.5, 19.436, 13.799, 34272.36, 1., 99.403, 7.17, 
  27.4, 31.4, "", 2.97, 83.56, 0.904}, {"ESP", "Europe", "Spain", 
  "2020-02-28", 32., 17., 4.286, "", "", 0., 0.684, 0.364, 0.092, "", "", 0., 
  "", "", "", "", "", "", "", "", "", "", "", "", "", "", "", "", "", "", "", 
  "", "", "", "", "", "", "", "", 11.11, 4.6754783*^7, 93.105, 45.5, 19.436, 
  13.799, 34272.36, 1., 99.403, 7.17, 27.4, 31.4, "", 2.97, 83.56, 0.904}, 
 {"ESP", "Europe", "Spain", "2020-02-29", 45., 13., 6.143, "", "", 0., 0.962, 
  0.278, 0.131, "", "", 0., "", "", "", "", "", "", "", "", "", "", "", "", 
  "", "", "", "", "", "", "", "", "", "", "", "", "", "", "", 11.11, 
  4.6754783*^7, 93.105, 45.5, 19.436, 13.799, 34272.36, 1., 99.403, 7.17, 
  27.4, 31.4, "", 2.97, 83.56, 0.904}, {"ESP", "Europe", "Spain", 
  "2020-03-01", 84., 39., 11.714, "", "", 0., 1.797, 0.834, 0.251, "", "", 
  0., "", "", "", "", "", 190.644, 4.078, 1173.497, 25.099, "", "", "", "", 
  "", "", "", "", "", "", "", "", "", "", "", "", "", "", 11.11, 
  4.6754783*^7, 93.105, 45.5, 19.436, 13.799, 34272.36, 1., 99.403, 7.17, 
  27.4, 31.4, "", 2.97, 83.56, 0.904}, {"ESP", "Europe", "Spain", 
  "2020-03-02", 120., 36., 16.857, "", "", 0., 2.567, 0.77, 0.361, "", "", 
  0., "", "", "", "", "", "", "", "", "", "", "", "", "", "", "", "", "", "", 
  "", "", "", "", "", "", "", "", "", 11.11, 4.6754783*^7, 93.105, 45.5, 
  19.436, 13.799, 34272.36, 1., 99.403, 7.17, 27.4, 31.4, "", 2.97, 83.56, 
  0.904}, {"ESP", "Europe", "Spain", "2020-03-03", 165., 45., 22.714, 1., 1., 
  0.143, 3.529, 0.962, 0.486, 0.021, 0.021, 0.003, 3.03, "", "", "", "", "", 
  "", "", "", "", "", "", "", "", "", "", "", "", "", "", "", "", "", "", "", 
  "", "", 11.11, 4.6754783*^7, 93.105, 45.5, 19.436, 13.799, 34272.36, 1., 
  99.403, 7.17, 27.4, 31.4, "", 2.97, 83.56, 0.904}, 
 {"ESP", "Europe", "Spain", "2020-03-04", 222., 57., 29.857, 2., 1., 0.286, 
  4.748, 1.219, 0.639, 0.043, 0.021, 0.006, 3.06, "", "", "", "", "", "", "", 
  "", "", "", "", "", "", "", "", "", "", "", "", "", "", "", "", "", "", "", 
  11.11, 4.6754783*^7, 93.105, 45.5, 19.436, 13.799, 34272.36, 1., 99.403, 
  7.17, 27.4, 31.4, "", 2.97, 83.56, 0.904}, {"ESP", "Europe", "Spain", 
  "2020-03-05", 259., 37., 34.857, 3., 1., 0.429, 5.54, 0.791, 0.746, 0.064, 
  0.021, 0.009, 3.12, "", "", "", "", "", "", "", "", "", "", "", "", "", "", 
  "", "", "", "", "", "", "", "", "", "", "", "", 11.11, 4.6754783*^7, 
  93.105, 45.5, 19.436, 13.799, 34272.36, 1., 99.403, 7.17, 27.4, 31.4, "", 
  2.97, 83.56, 0.904}, {"ESP", "Europe", "Spain", "2020-03-06", 400., 141., 
  52.571, 5., 2., 0.714, 8.555, 3.016, 1.124, 0.107, 0.043, 0.015, 3.17, "", 
  "", "", "", "", "", "", "", "", "", "", "", "", "", "", "", "", "", "", "", 
  "", "", "", "", "", "", 11.11, 4.6754783*^7, 93.105, 45.5, 19.436, 13.799, 
  34272.36, 1., 99.403, 7.17, 27.4, 31.4, "", 2.97, 83.56, 0.904}, 
 {"ESP", "Europe", "Spain", "2020-03-07", 500., 100., 65., 10., 5., 1.429, 
  10.694, 2.139, 1.39, 0.214, 0.107, 0.031, 3.2, "", "", "", "", "", "", "", 
  "", "", "", "", "", "", "", "", "", "", "", "", "", "", "", "", "", "", "", 
  11.11, 4.6754783*^7, 93.105, 45.5, 19.436, 13.799, 34272.36, 1., 99.403, 
  7.17, 27.4, 31.4, "", 2.97, 83.56, 0.904}, {"ESP", "Europe", "Spain", 
  "2020-03-08", 673., 173., 84.143, 17., 7., 2.429, 14.394, 3.7, 1.8, 0.364, 
  0.15, 0.052, 3.23, "", "", "", "", 850.489, 18.19, 5878.351, 125.727, "", 
  "", "", "", "", "", "", "", "", "", "", "", "", "", "", "", "", "", 11.11, 
  4.6754783*^7, 93.105, 45.5, 19.436, 13.799, 34272.36, 1., 99.403, 7.17, 
  27.4, 31.4, "", 2.97, 83.56, 0.904}, {"ESP", "Europe", "Spain", 
  "2020-03-09", 1073., 400., 136.143, 28., 11., 4., 22.95, 8.555, 2.912, 
  0.599, 0.235, 0.086, 3.24, "", "", "", "", "", "", "", "", "", "", "", "", 
  "", "", "", "", "", "", "", "", "", "", "", "", "", "", 25., 4.6754783*^7, 
  93.105, 45.5, 19.436, 13.799, 34272.36, 1., 99.403, 7.17, 27.4, 31.4, "", 
  2.97, 83.56, 0.904}, {"ESP", "Europe", "Spain", "2020-03-10", 1695., 622., 
  218.571, 35., 7., 4.857, 36.253, 13.303, 4.675, 0.749, 0.15, 0.104, 3.16, 
  "", "", "", "", "", "", "", "", "", "", "", "", "", "", "", "", "", "", "", 
  "", "", "", "", "", "", "", 45.83, 4.6754783*^7, 93.105, 45.5, 19.436, 
  13.799, 34272.36, 1., 99.403, 7.17, 27.4, 31.4, "", 2.97, 83.56, 0.904}, 
 {"ESP", "Europe", "Spain", "2020-03-11", 2277., 582., 293.571, 54., 19., 
  7.429, 48.701, 12.448, 6.279, 1.155, 0.406, 0.159, 2.98, "", "", "", "", 
  "", "", "", "", "", "", "", "", "", "", "", "", "", "", "", "", "", "", "", 
  "", "", "", 45.83, 4.6754783*^7, 93.105, 45.5, 19.436, 13.799, 34272.36, 
  1., 99.403, 7.17, 27.4, 31.4, "", 2.97, 83.56, 0.904}, 
 {"ESP", "Europe", "Spain", "2020-03-12", 2277., 0., 288.286, 55., 1., 7.429, 
  48.701, 0., 6.166, 1.176, 0.021, 0.159, 2.8, "", "", "", "", "", "", "", 
  "", "", "", "", "", "", "", "", "", "", "", "", "", "", "", "", "", "", "", 
  45.83, 4.6754783*^7, 93.105, 45.5, 19.436, 13.799, 34272.36, 1., 99.403, 
  7.17, 27.4, 31.4, "", 2.97, 83.56, 0.904}, {"ESP", "Europe", "Spain", 
  "2020-03-13", 5232., 2955., 690.286, 133., 78., 18.286, 111.903, 63.202, 
  14.764, 2.845, 1.668, 0.391, 2.69, "", "", "", "", "", "", "", "", "", "", 
  "", "", "", "", "", "", "", "", "", "", "", "", "", "", "", "", 45.83, 
  4.6754783*^7, 93.105, 45.5, 19.436, 13.799, 34272.36, 1., 99.403, 7.17, 
  27.4, 31.4, "", 2.97, 83.56, 0.904}, {"ESP", "Europe", "Spain", 
  "2020-03-14", 6391., 1159., 841.571, 195., 62., 26.429, 136.692, 24.789, 
  18., 4.171, 1.326, 0.565, 2.59, "", "", "", "", "", "", "", "", "", "", "", 
  "", "", "", "", "", "", "", "", "", "", "", "", "", "", "", 67.13, 
  4.6754783*^7, 93.105, 45.5, 19.436, 13.799, 34272.36, 1., 99.403, 7.17, 
  27.4, 31.4, "", 2.97, 83.56, 0.904}, {"ESP", "Europe", "Spain", 
  "2020-03-15", 7798., 1407., 1017.857, 289., 94., 38.857, 166.785, 30.093, 
  21.77, 6.181, 2.01, 0.831, 2.49, "", "", "", "", 2793.476, 59.747, 
  23889.752, 510.958, "", "", "", "", "", "", "", "", "", "", "", "", "", "", 
  "", "", "", "", 67.13, 4.6754783*^7, 93.105, 45.5, 19.436, 13.799, 
  34272.36, 1., 99.403, 7.17, 27.4, 31.4, "", 2.97, 83.56, 0.904}, 
 {"ESP", "Europe", "Spain", "2020-03-16", 9942., 2144., 1267., 342., 53., 
  44.857, 212.641, 45.856, 27.099, 7.315, 1.134, 0.959, 2.4, "", "", "", "", 
  "", "", "", "", "", "", "", "", "", "", "", "", "", "", "", "", "", "", "", 
  "", "", "", 68.98, 4.6754783*^7, 93.105, 45.5, 19.436, 13.799, 34272.36, 
  1., 99.403, 7.17, 27.4, 31.4, "", 2.97, 83.56, 0.904}, 
 {"ESP", "Europe", "Spain", "2020-03-17", 11748., 1806., 1436.143, 533., 
  191., 71.143, 251.268, 38.627, 30.716, 11.4, 4.085, 1.522, 2.34, "", "", 
  "", "", "", "", "", "", "", "", "", "", "", "", "", "", "", "", "", "", "", 
  "", "", "", "", "", 71.76, 4.6754783*^7, 93.105, 45.5, 19.436, 13.799, 
  34272.36, 1., 99.403, 7.17, 27.4, 31.4, "", 2.97, 83.56, 0.904}, 
 {"ESP", "Europe", "Spain", "2020-03-18", 13910., 2162., 1661.857, 623., 90., 
  81.286, 297.51, 46.241, 35.544, 13.325, 1.925, 1.739, 2.32, "", "", "", "", 
  "", "", "", "", "", "", "", "", "", "", "", "", "", "", "", "", "", "", "", 
  "", "", "", 71.76, 4.6754783*^7, 93.105, 45.5, 19.436, 13.799, 34272.36, 
  1., 99.403, 7.17, 27.4, 31.4, "", 2.97, 83.56, 0.904}, 
 {"ESP", "Europe", "Spain", "2020-03-19", 17963., 4053., 2240.857, 830., 
  207., 110.714, 384.196, 86.686, 47.928, 17.752, 4.427, 2.368, 2.31, "", "", 
  "", "", "", "", "", "", "", "", "", "", "", "", "", "", "", "", "", "", "", 
  "", "", "", "", "", 71.76, 4.6754783*^7, 93.105, 45.5, 19.436, 13.799, 
  34272.36, 1., 99.403, 7.17, 27.4, 31.4, "", 2.97, 83.56, 0.904}, 
 {"ESP", "Europe", "Spain", "2020-03-20", 20410., 2447., 2168.286, 1043., 
  213., 130., 436.533, 52.337, 46.376, 22.308, 4.556, 2.78, 2.24, "", "", "", 
  "", "", "", "", "", "", "", "", "", "", "", "", "", "", "", "", "", "", "", 
  "", "", "", "", 71.76, 4.6754783*^7, 93.105, 45.5, 19.436, 13.799, 
  34272.36, 1., 99.403, 7.17, 27.4, 31.4, "", 2.97, 83.56, 0.904}, 
 {"ESP", "Europe", "Spain", "2020-03-21", 25374., 4964., 2711.857, 1375., 
  332., 168.571, 542.704, 106.171, 58.002, 29.409, 7.101, 3.605, 2.2, "", "", 
  "", "", "", "", "", "", "", "", "", "", "", "", "", "", "", "", "", "", "", 
  "", "", "", "", "", 71.76, 4.6754783*^7, 93.105, 45.5, 19.436, 13.799, 
  34272.36, 1., 99.403, 7.17, 27.4, 31.4, "", 2.97, 83.56, 0.904}, 
 {"ESP", "Europe", "Spain", "2020-03-22", 28768., 3394., 2995.714, 1772., 
  397., 211.857, 615.295, 72.592, 64.073, 37.9, 8.491, 4.531, 2.13, "", "", 
  "", "", 2783.598, 59.536, 30639.336, 655.32, "", "", "", "", "", "", "", 
  "", "", "", "", "", "", "", "", "", "", "", 71.76, 4.6754783*^7, 93.105, 
  45.5, 19.436, 13.799, 34272.36, 1., 99.403, 7.17, 27.4, 31.4, "", 2.97, 
  83.56, 0.904}, {"ESP", "Europe", "Spain", "2020-03-23", 35136., 6368., 
  3599.143, 2311., 539., 281.286, 751.495, 136.2, 76.979, 49.428, 11.528, 
  6.016, 2.07, "", "", "", "", "", "", "", "", "", "", "", "", "", "", "", 
  "", "", "", "", "", "", "", "", "", "", "", 71.76, 4.6754783*^7, 93.105, 
  45.5, 19.436, 13.799, 34272.36, 1., 99.403, 7.17, 27.4, 31.4, "", 2.97, 
  83.56, 0.904}, {"ESP", "Europe", "Spain", "2020-03-24", 39885., 4749., 
  4019.571, 2808., 497., 325., 853.068, 101.572, 85.971, 60.058, 10.63, 
  6.951, 2.01, "", "", "", "", "", "", "", "", "", "", "", "", "", "", "", 
  "", "", "", "", "", "", "", "", "", "", "", 71.76, 4.6754783*^7, 93.105, 
  45.5, 19.436, 13.799, 34272.36, 1., 99.403, 7.17, 27.4, 31.4, "", 2.97, 
  83.56, 0.904}, {"ESP", "Europe", "Spain", "2020-03-25", 49515., 9630., 
  5086.429, 3647., 839., 432., 1059.036, 205.968, 108.789, 78.003, 17.945, 
  9.24, 1.96, "", "", "", "", "", "", "", "", "", "", "", "", "", "", "", "", 
  "", "", "", "", "", "", "", "", "", "", 71.76, 4.6754783*^7, 93.105, 45.5, 
  19.436, 13.799, 34272.36, 1., 99.403, 7.17, 27.4, 31.4, "", 2.97, 83.56, 
  0.904}, {"ESP", "Europe", "Spain", "2020-03-26", 57786., 8271., 5689., 
  4365., 718., 505., 1235.938, 176.902, 121.677, 93.359, 15.357, 10.801, 
  1.87, "", "", "", "", "", "", "", "", "", "", "", "", "", "", "", "", "", 
  "", "", "", "", "", "", "", "", "", 71.76, 4.6754783*^7, 93.105, 45.5, 
  19.436, 13.799, 34272.36, 1., 99.403, 7.17, 27.4, 31.4, "", 2.97, 83.56, 
  0.904}, {"ESP", "Europe", "Spain", "2020-03-27", 65719., 7933., 6472.714, 
  5138., 773., 585., 1405.61, 169.672, 138.44, 109.893, 16.533, 12.512, 1.76, 
  "", "", "", "", "", "", "", "", "", "", "", "", "", "", "", "", "", "", "", 
  "", "", "", "", "", "", "", 71.76, 4.6754783*^7, 93.105, 45.5, 19.436, 
  13.799, 34272.36, 1., 99.403, 7.17, 27.4, 31.4, "", 2.97, 83.56, 0.904}, 
 {"ESP", "Europe", "Spain", "2020-03-28", 73235., 7516., 6837.286, 5982., 
  844., 658.143, 1566.364, 160.754, 146.237, 127.944, 18.052, 14.076, 1.65, 
  "", "", "", "", "", "", "", "", "", "", "", "", "", "", "", "", "", "", "", 
  "", "", "", "", "", "", "", 71.76, 4.6754783*^7, 93.105, 45.5, 19.436, 
  13.799, 34272.36, 1., 99.403, 7.17, 27.4, 31.4, "", 2.97, 83.56, 0.904}, 
 {"ESP", "Europe", "Spain", "2020-03-29", 80110., 6875., 7334.571, 6803., 
  821., 718.714, 1713.408, 147.044, 156.873, 145.504, 17.56, 15.372, 1.55, 
  "", "", "", "", 1304.873, 27.909, 19250.093, 411.725, "", "", "", "", "", 
  "", "", "", "", "", "", "", "", "", "", "", "", "", 71.76, 4.6754783*^7, 
  93.105, 45.5, 19.436, 13.799, 34272.36, 1., 99.403, 7.17, 27.4, 31.4, "", 
  2.97, 83.56, 0.904}, {"ESP", "Europe", "Spain", "2020-03-30", 87956., 
  7846., 7545.714, 7716., 913., 772.143, 1881.219, 167.812, 161.389, 165.031, 
  19.527, 16.515, 1.46, "", "", "", "", "", "", "", "", "", "", "", "", "", 
  "", "", "", "", "", "", "", "", "", "", "", "", "", 85.19, 4.6754783*^7, 
  93.105, 45.5, 19.436, 13.799, 34272.36, 1., 99.403, 7.17, 27.4, 31.4, "", 
  2.97, 83.56, 0.904}, {"ESP", "Europe", "Spain", "2020-03-31", 95923., 
  7967., 8005.429, 8464., 748., 808., 2051.619, 170.4, 171.222, 181.03, 
  15.998, 17.282, 1.38, "", "", "", "", "", "", "", "", "", "", "", "", "", 
  "", "", "", "", "", "", "", "", "", "", "", "", "", 85.19, 4.6754783*^7, 
  93.105, 45.5, 19.436, 13.799, 34272.36, 1., 99.403, 7.17, 27.4, 31.4, "", 
  2.97, 83.56, 0.904}, {"ESP", "Europe", "Spain", "2020-04-01", 104118., 
  8195., 7800.429, 9387., 923., 820., 2226.895, 175.276, 166.837, 200.771, 
  19.741, 17.538, 1.3, "", "", "", "", "", "", "", "", "", "", "", "", "", 
  "", "", "", "", "", "", "", "", "", "", "", "", "", 85.19, 4.6754783*^7, 
  93.105, 45.5, 19.436, 13.799, 34272.36, 1., 99.403, 7.17, 27.4, 31.4, "", 
  2.97, 83.56, 0.904}, {"ESP", "Europe", "Spain", "2020-04-02", 112065., 
  7947., 7754.143, 10348., 961., 854.714, 2396.867, 169.972, 165.847, 
  221.325, 20.554, 18.281, 1.23, "", "", "", "", "", "", "", "", "", "", "", 
  "", "", "", "", "", "", "", "", "", "", "", "", "", "", "", 85.19, 
  4.6754783*^7, 93.105, 45.5, 19.436, 13.799, 34272.36, 1., 99.403, 7.17, 
  27.4, 31.4, "", 2.97, 83.56, 0.904}, {"ESP", "Europe", "Spain", 
  "2020-04-03", 119199., 7134., 7640., 11198., 850., 865.714, 2549.45, 
  152.583, 163.406, 239.505, 18.18, 18.516, 1.17, "", "", "", "", "", "", "", 
  "", "", "", "", "", "", "", "", "", "", "", "", "", "", "", "", "", "", "", 
  85.19, 4.6754783*^7, 93.105, 45.5, 19.436, 13.799, 34272.36, 1., 99.403, 
  7.17, 27.4, 31.4, "", 2.97, 83.56, 0.904}, {"ESP", "Europe", "Spain", 
  "2020-04-04", 126168., 6969., 7561.857, 11947., 749., 852.143, 2698.505, 
  149.054, 161.734, 255.525, 16.02, 18.226, 1.11, "", "", "", "", "", "", "", 
  "", "", "", "", "", "", "", "", "", "", "", "", "", "", "", "", "", "", "", 
  85.19, 4.6754783*^7, 93.105, 45.5, 19.436, 13.799, 34272.36, 1., 99.403, 
  7.17, 27.4, 31.4, "", 2.97, 83.56, 0.904}, {"ESP", "Europe", "Spain", 
  "2020-04-05", 131646., 5478., 7362.286, 12641., 694., 834., 2815.669, 
  117.164, 157.466, 270.368, 14.843, 17.838, 1.05, "", "", "", "", 592.675, 
  12.676, 11441.596, 244.715, "", "", "", "", "", "", "", "", "", "", "", "", 
  "", "", "", "", "", "", 85.19, 4.6754783*^7, 93.105, 45.5, 19.436, 13.799, 
  34272.36, 1., 99.403, 7.17, 27.4, 31.4, "", 2.97, 83.56, 0.904}, 
 {"ESP", "Europe", "Spain", "2020-04-06", 136675., 5029., 6959.857, 13341., 
  700., 803.571, 2923.23, 107.561, 148.859, 285.34, 14.972, 17.187, 1., "", 
  "", "", "", "", "", "", "", "", "", "", "", "", "", "", "", "", "", "", "", 
  "", "", "", "", "", "", 85.19, 4.6754783*^7, 93.105, 45.5, 19.436, 13.799, 
  34272.36, 1., 99.403, 7.17, 27.4, 31.4, "", 2.97, 83.56, 0.904}, 
 {"ESP", "Europe", "Spain", "2020-04-07", 141942., 5267., 6574.143, 14045., 
  704., 797.286, 3035.882, 112.652, 140.609, 300.397, 15.057, 17.052, 0.96, 
  "", "", "", "", "", "", "", "", "", "", "", "", "", "", "", "", "", "", "", 
  "", "", "", "", "", "", "", 85.19, 4.6754783*^7, 93.105, 45.5, 19.436, 
  13.799, 34272.36, 1., 99.403, 7.17, 27.4, 31.4, "", 2.97, 83.56, 0.904}, 
 {"ESP", "Europe", "Spain", "2020-04-08", 148220., 6278., 6300.286, 14792., 
  747., 772.143, 3170.157, 134.275, 134.752, 316.374, 15.977, 16.515, 0.93, 
  "", "", "", "", "", "", "", "", "", "", "", "", "", "", "", "", "", "", "", 
  "", "", "", "", "", "", "", 85.19, 4.6754783*^7, 93.105, 45.5, 19.436, 
  13.799, 34272.36, 1., 99.403, 7.17, 27.4, 31.4, "", 2.97, 83.56, 0.904}, 
 {"ESP", "Europe", "Spain", "2020-04-09", 153222., 5002., 5879.571, 15447., 
  655., 728.429, 3277.141, 106.984, 125.753, 330.383, 14.009, 15.58, 0.9, "", 
  "", "", "", "", "", "", "", "", "", "", "", "", "", "", "", "", "", "", "", 
  "", "", "", "", "", "", 85.19, 4.6754783*^7, 93.105, 45.5, 19.436, 13.799, 
  34272.36, 1., 99.403, 7.17, 27.4, 31.4, "", 2.97, 83.56, 0.904}, 
 {"ESP", "Europe", "Spain", "2020-04-10", 158273., 5051., 5582., 16081., 
  634., 697.571, 3385.172, 108.032, 119.389, 343.943, 13.56, 14.92, 0.88, "", 
  "", "", "", "", "", "", "", "", "", "", "", "", "", "", "", "", "", "", "", 
  "", "", "", "", "", "", 85.19, 4.6754783*^7, 93.105, 45.5, 19.436, 13.799, 
  34272.36, 1., 99.403, 7.17, 27.4, 31.4, "", 2.97, 83.56, 0.904}, 
 {"ESP", "Europe", "Spain", "2020-04-11", 163027., 4754., 5265.571, 16606., 
  525., 665.571, 3486.852, 101.679, 112.621, 355.172, 11.229, 14.235, 0.87, 
  "", "", "", "", "", "", "", "", "", "", "", "", "", "", "", "", "", "", "", 
  "", "", "", "", "", "", "", 85.19, 4.6754783*^7, 93.105, 45.5, 19.436, 
  13.799, 34272.36, 1., 99.403, 7.17, 27.4, 31.4, "", 2.97, 83.56, 0.904}, 
 {"ESP", "Europe", "Spain", "2020-04-12", 166831., 3804., 5026.429, 17209., 
  603., 652.571, 3568.212, 81.361, 107.506, 368.069, 12.897, 13.957, 0.85, 
  "", "", "", "", 294.362, 6.296, 6935.288, 148.333, "", "", "", "", "", "", 
  "", "", "", "", "", "", "", "", "", "", "", "", 85.19, 4.6754783*^7, 
  93.105, 45.5, 19.436, 13.799, 34272.36, 1., 99.403, 7.17, 27.4, 31.4, "", 
  2.97, 83.56, 0.904}, {"ESP", "Europe", "Spain", "2020-04-13", 170099., 
  3268., 4774.857, 17756., 547., 630.714, 3638.109, 69.897, 102.126, 379.769, 
  11.699, 13.49, 0.84, "", "", "", "", "", "", "", "", "", 930230., 19.896, 
  "", "", "", "", "", "tests performed", "", "", "", "", "", "", "", "", "", 
  85.19, 4.6754783*^7, 93.105, 45.5, 19.436, 13.799, 34272.36, 1., 99.403, 
  7.17, 27.4, 31.4, "", 2.97, 83.56, 0.904}, {"ESP", "Europe", "Spain", 
  "2020-04-14", 172541., 2442., 4371.286, 18056., 300., 573., 3690.339, 
  52.23, 93.494, 386.185, 6.416, 12.255, 0.85, "", "", "", "", "", "", "", 
  "", "", "", "", "", "", "", "", "", "tests performed", "", "", "", "", "", 
  "", "", "", "", 85.19, 4.6754783*^7, 93.105, 45.5, 19.436, 13.799, 
  34272.36, 1., 99.403, 7.17, 27.4, 31.4, "", 2.97, 83.56, 0.904}, 
 {"ESP", "Europe", "Spain", "2020-04-15", 177644., 5103., 4203.429, 18708., 
  652., 559.429, 3799.483, 109.144, 89.904, 400.13, 13.945, 11.965, 0.86, "", 
  "", "", "", "", "", "", "", "", "", "", "", "", "", "", "", 
  "tests performed", "", "", "", "", "", "", "", "", "", 85.19, 4.6754783*^7, 
  93.105, 45.5, 19.436, 13.799, 34272.36, 1., 99.403, 7.17, 27.4, 31.4, "", 
  2.97, 83.56, 0.904}, {"ESP", "Europe", "Spain", "2020-04-16", 184948., 
  7304., 4532.286, 19315., 607., 552.571, 3955.702, 156.219, 96.937, 413.113, 
  12.983, 11.819, 0.88, "", "", "", "", "", "", "", "", "", "", "", "", "", 
  "", "", "", "tests performed", "", "", "", "", "", "", "", "", "", 85.19, 
  4.6754783*^7, 93.105, 45.5, 19.436, 13.799, 34272.36, 1., 99.403, 7.17, 
  27.4, 31.4, "", 2.97, 83.56, 0.904}, {"ESP", "Europe", "Spain", 
  "2020-04-17", 190839., 5891., 4652.286, 20002., 687., 560.143, 4081.7, 
  125.998, 99.504, 427.806, 14.694, 11.98, 0.86, "", "", "", "", "", "", "", 
  "", "", "", "", "", "", "", "", "", "tests performed", "", "", "", "", "", 
  "", "", "", "", 85.19, 4.6754783*^7, 93.105, 45.5, 19.436, 13.799, 
  34272.36, 1., 99.403, 7.17, 27.4, 31.4, "", 2.97, 83.56, 0.904}, 
 {"ESP", "Europe", "Spain", "2020-04-18", 191726., 887., 4099.857, 20043., 
  41., 491., 4100.671, 18.971, 87.689, 428.683, 0.877, 10.502, 0.84, "", "", 
  "", "", "", "", "", "", "", "", "", "", "", "", "", "", "tests performed", 
  "", "", "", "", "", "", "", "", "", 85.19, 4.6754783*^7, 93.105, 45.5, 
  19.436, 13.799, 34272.36, 1., 99.403, 7.17, 27.4, 31.4, "", 2.97, 83.56, 
  0.904}, {"ESP", "Europe", "Spain", "2020-04-19", 198674., 6948., 4549., 
  20453., 410., 463.429, 4249.276, 148.605, 97.295, 437.453, 8.769, 9.912, 
  0.84, "", "", "", "", 175.827, 3.761, 3729.903, 79.776, "", "", "", "", "", 
  "", "", "", "tests performed", "", "", "", "", "", "", "", "", "", 85.19, 
  4.6754783*^7, 93.105, 45.5, 19.436, 13.799, 34272.36, 1., 99.403, 7.17, 
  27.4, 31.4, "", 2.97, 83.56, 0.904}, {"ESP", "Europe", "Spain", 
  "2020-04-20", 200210., 1536., 4301.571, 20852., 399., 442.286, 4282.129, 
  32.852, 92.003, 445.986, 8.534, 9.46, 0.81, "", "", "", "", "", "", "", "", 
  "", "", "", "", 10529., 0.225, 0.409, 2.4, "tests performed", "", "", "", 
  "", "", "", "", "", "", 85.19, 4.6754783*^7, 93.105, 45.5, 19.436, 13.799, 
  34272.36, 1., 99.403, 7.17, 27.4, 31.4, "", 2.97, 83.56, 0.904}, 
 {"ESP", "Europe", "Spain", "2020-04-21", 204178., 3968., 4519.571, 21282., 
  430., 460.857, 4366.997, 84.868, 96.665, 455.183, 9.197, 9.857, 0.8, "", 
  "", "", "", "", "", "", "", "", "", "", "", 10529., 0.225, 0.429, 2.3, 
  "tests performed", "", "", "", "", "", "", "", "", "", 85.19, 4.6754783*^7, 
  93.105, 45.5, 19.436, 13.799, 34272.36, 1., 99.403, 7.17, 27.4, 31.4, "", 
  2.97, 83.56, 0.904}, {"ESP", "Europe", "Spain", "2020-04-22", 208389., 
  4211., 4392.143, 21717., 435., 429.857, 4457.063, 90.066, 93.94, 464.487, 
  9.304, 9.194, 0.78, "", "", "", "", "", "", "", "", "", "", "", "", 10529., 
  0.225, 0.417, 2.4, "tests performed", "", "", "", "", "", "", "", "", "", 
  85.19, 4.6754783*^7, 93.105, 45.5, 19.436, 13.799, 34272.36, 1., 99.403, 
  7.17, 27.4, 31.4, "", 2.97, 83.56, 0.904}, {"ESP", "Europe", "Spain", 
  "2020-04-23", 213024., 4635., 4010.857, 22157., 440., 406., 4556.197, 
  99.134, 85.785, 473.898, 9.411, 8.684, 0.75, "", "", "", "", "", "", "", 
  "", "", 1.035522*^6, 22.148, "", 10529., 0.225, 0.381, 2.6, 
  "tests performed", "", "", "", "", "", "", "", "", "", 85.19, 4.6754783*^7, 
  93.105, 45.5, 19.436, 13.799, 34272.36, 1., 99.403, 7.17, 27.4, 31.4, "", 
  2.97, 83.56, 0.904}, {"ESP", "Europe", "Spain", "2020-04-24", 202990., 
  -10034., 1735.857, 22524., 367., 360.286, 4341.588, -214.609, 37.127, 
  481.748, 7.849, 7.706, 0.72, "", "", "", "", "", "", "", "", "", "", "", 
  "", 15466., 0.331, 0.112, 8.9, "tests performed", "", "", "", "", "", "", 
  "", "", "", 85.19, 4.6754783*^7, 93.105, 45.5, 19.436, 13.799, 34272.36, 
  1., 99.403, 7.17, 27.4, 31.4, "", 2.97, 83.56, 0.904}, 
 {"ESP", "Europe", "Spain", "2020-04-25", 205905., 2915., 2025.571, 22902., 
  378., 408.429, 4403.934, 62.347, 43.323, 489.832, 8.085, 8.736, 0.68, "", 
  "", "", "", "", "", "", "", "", "", "", "", 20403., 0.436, 0.099, 10.1, 
  "tests performed", "", "", "", "", "", "", "", "", "", 85.19, 4.6754783*^7, 
  93.105, 45.5, 19.436, 13.799, 34272.36, 1., 99.403, 7.17, 27.4, 31.4, "", 
  2.97, 83.56, 0.904}, {"ESP", "Europe", "Spain", "2020-04-26", 207634., 
  1729., 1280., 23190., 288., 391., 4440.915, 36.98, 27.377, 495.992, 6.16, 
  8.363, 0.65, "", "", "", "", 113.596, 2.43, 2078.315, 44.451, "", "", "", 
  "", 25340., 0.542, 0.051, 19.8, "tests performed", "", "", "", "", "", "", 
  "", "", "", 85.19, 4.6754783*^7, 93.105, 45.5, 19.436, 13.799, 34272.36, 
  1., 99.403, 7.17, 27.4, 31.4, "", 2.97, 83.56, 0.904}, 
 {"ESP", "Europe", "Spain", "2020-04-27", 209465., 1831., 1322.143, 23521., 
  331., 381.286, 4480.076, 39.162, 28.278, 503.072, 7.079, 8.155, 0.62, "", 
  "", "", "", "", "", "", "", "", "", "", "", 30276., 0.648, 0.044, 22.9, 
  "tests performed", "", "", "", "", "", "", "", "", "", 85.19, 4.6754783*^7, 
  93.105, 45.5, 19.436, 13.799, 34272.36, 1., 99.403, 7.17, 27.4, 31.4, "", 
  2.97, 83.56, 0.904}, {"ESP", "Europe", "Spain", "2020-04-28", 210773., 
  1308., 942.143, 23822., 301., 362.857, 4508.052, 27.976, 20.151, 509.509, 
  6.438, 7.761, 0.6, "", "", "", "", "", "", "", "", "", "", "", "", 35213., 
  0.753, 0.027, 37.4, "tests performed", "", "", "", "", "", "", "", "", "", 
  85.19, 4.6754783*^7, 93.105, 45.5, 19.436, 13.799, 34272.36, 1., 99.403, 
  7.17, 27.4, 31.4, "", 2.97, 83.56, 0.904}, {"ESP", "Europe", "Spain", 
  "2020-04-29", 212917., 2144., 646.857, 24275., 453., 365.429, 4553.908, 
  45.856, 13.835, 519.198, 9.689, 7.816, 0.59, "", "", "", "", "", "", "", 
  "", "", "", "", "", 40150., 0.859, 0.016, 62.1, "tests performed", "", "", 
  "", "", "", "", "", "", "", 85.19, 4.6754783*^7, 93.105, 45.5, 19.436, 
  13.799, 34272.36, 1., 99.403, 7.17, 27.4, 31.4, "", 2.97, 83.56, 0.904}, 
 {"ESP", "Europe", "Spain", "2020-04-30", 213435., 518., 58.714, 24543., 
  268., 340.857, 4564.988, 11.079, 1.256, 524.93, 5.732, 7.29, 0.57, "", "", 
  "", "", "", "", "", "", "", 1.35113*^6, 28.898, "", 45087., 0.964, 0.001, 
  767.9, "tests performed", "", "", "", "", "", "", "", "", "", 85.19, 
  4.6754783*^7, 93.105, 45.5, 19.436, 13.799, 34272.36, 1., 99.403, 7.17, 
  27.4, 31.4, "", 2.97, 83.56, 0.904}, {"ESP", "Europe", "Spain", 
  "2020-05-01", 215216., 1781., 1746.571, 24543., 0., 288.429, 4603.08, 
  38.092, 37.356, 524.93, 0., 6.169, 0.58, "", "", "", "", "", "", "", "", 
  "", "", "", "", 44239., 0.946, 0.039, 25.3, "tests performed", "", "", "", 
  "", "", "", "", "", "", 85.19, 4.6754783*^7, 93.105, 45.5, 19.436, 13.799, 
  34272.36, 1., 99.403, 7.17, 27.4, 31.4, "", 2.97, 83.56, 0.904}, 
 {"ESP", "Europe", "Spain", "2020-05-02", 216582., 1366., 1525.286, 25100., 
  557., 314., 4632.296, 29.216, 32.623, 536.843, 11.913, 6.716, 0.59, "", "", 
  "", "", "", "", "", "", "", "", "", "", 43392., 0.928, 0.035, 28.4, 
  "tests performed", "", "", "", "", "", "", "", "", "", 85.19, 4.6754783*^7, 
  93.105, 45.5, 19.436, 13.799, 34272.36, 1., 99.403, 7.17, 27.4, 31.4, "", 
  2.97, 83.56, 0.904}, {"ESP", "Europe", "Spain", "2020-05-03", 217466., 
  884., 1404.571, 25264., 164., 296.286, 4651.203, 18.907, 30.041, 540.351, 
  3.508, 6.337, 0.59, "", "", "", "", 69.145, 1.479, 1328.58, 28.416, "", "", 
  "", "", 42544., 0.91, 0.033, 30.3, "tests performed", "", "", "", "", "", 
  "", "", "", "", 85.19, 4.6754783*^7, 93.105, 45.5, 19.436, 13.799, 
  34272.36, 1., 99.403, 7.17, 27.4, 31.4, "", 2.97, 83.56, 0.904}, 
 {"ESP", "Europe", "Spain", "2020-05-04", 218011., 545., 1220.857, 25428., 
  164., 272.429, 4662.86, 11.657, 26.112, 543.859, 3.508, 5.827, 0.59, "", 
  "", "", "", "", "", "", "", "", "", "", "", 41697., 0.892, 0.029, 34.2, 
  "tests performed", "", "", "", "", "", "", "", "", "", 81.94, 4.6754783*^7, 
  93.105, 45.5, 19.436, 13.799, 34272.36, 1., 99.403, 7.17, 27.4, 31.4, "", 
  2.97, 83.56, 0.904}, {"ESP", "Europe", "Spain", "2020-05-05", 219329., 
  1318., 1222.286, 25613., 185., 255.857, 4691.049, 28.19, 26.142, 547.816, 
  3.957, 5.472, 0.62, "", "", "", "", "", "", "", "", "", "", "", "", 40849., 
  0.874, 0.03, 33.4, "tests performed", "", "", "", "", "", "", "", "", "", 
  81.94, 4.6754783*^7, 93.105, 45.5, 19.436, 13.799, 34272.36, 1., 99.403, 
  7.17, 27.4, 31.4, "", 2.97, 83.56, 0.904}, {"ESP", "Europe", "Spain", 
  "2020-05-06", 220325., 996., 1058.286, 25857., 244., 226., 4712.352, 
  21.303, 22.635, 553.034, 5.219, 4.834, 0.64, "", "", "", "", "", "", "", 
  "", "", "", "", "", 40002., 0.856, 0.026, 37.8, "tests performed", "", "", 
  "", "", "", "", "", "", "", 81.94, 4.6754783*^7, 93.105, 45.5, 19.436, 
  13.799, 34272.36, 1., 99.403, 7.17, 27.4, 31.4, "", 2.97, 83.56, 0.904}, 
 {"ESP", "Europe", "Spain", "2020-05-07", 221447., 1122., 1144.571, 26070., 
  213., 218.143, 4736.35, 23.998, 24.48, 557.59, 4.556, 4.666, 0.66, "", "", 
  "", "", "", "", "", "", "", 1.625211*^6, 34.76, "", 39154., 0.837, 0.029, 
  34.2, "tests performed", "", "", "", "", "", "", "", "", "", 81.94, 
  4.6754783*^7, 93.105, 45.5, 19.436, 13.799, 34272.36, 1., 99.403, 7.17, 
  27.4, 31.4, "", 2.97, 83.56, 0.904}, {"ESP", "Europe", "Spain", 
  "2020-05-08", 222857., 1410., 1091.571, 26299., 229., 250.857, 4766.507, 
  30.157, 23.347, 562.488, 4.898, 5.365, 0.69, "", "", "", "", "", "", "", 
  "", "", "", "", "", 39565., 0.846, 0.028, 36.2, "tests performed", "", "", 
  "", "", "", "", "", "", "", 81.94, 4.6754783*^7, 93.105, 45.5, 19.436, 
  13.799, 34272.36, 1., 99.403, 7.17, 27.4, 31.4, "", 2.97, 83.56, 0.904}, 
 {"ESP", "Europe", "Spain", "2020-05-09", 223578., 721., 999.429, 26478., 
  179., 196.857, 4781.928, 15.421, 21.376, 566.316, 3.828, 4.21, 0.71, "", 
  "", "", "", "", "", "", "", "", "", "", "", 39976., 0.855, 0.025, 40., 
  "tests performed", "", "", "", "", "", "", "", "", "", 81.94, 4.6754783*^7, 
  93.105, 45.5, 19.436, 13.799, 34272.36, 1., 99.403, 7.17, 27.4, 31.4, "", 
  2.97, 83.56, 0.904}, {"ESP", "Europe", "Spain", "2020-05-10", 224350., 
  772., 983.429, 26621., 143., 193.857, 4798.44, 16.512, 21.034, 569.375, 
  3.059, 4.146, 0.74, "", "", "", "", 36.548, 0.782, 746.771, 15.972, "", "", 
  "", "", 40386., 0.864, 0.024, 41.1, "tests performed", "", "", "", "", "", 
  "", "", "", "", 81.94, 4.6754783*^7, 93.105, 45.5, 19.436, 13.799, 
  34272.36, 1., 99.403, 7.17, 27.4, 31.4, "", 2.97, 83.56, 0.904}, 
 {"ESP", "Europe", "Spain", "2020-05-11", 227436., 3086., 1346.429, 26744., 
  123., 188., 4864.443, 66.004, 28.798, 572.006, 2.631, 4.021, 0.76, "", "", 
  "", "", "", "", "", "", "", "", "", "", 40797., 0.873, 0.033, 30.3, 
  "tests performed", "", "", "", "", "", "", "", "", "", 81.94, 4.6754783*^7, 
  93.105, 45.5, 19.436, 13.799, 34272.36, 1., 99.403, 7.17, 27.4, 31.4, "", 
  2.97, 83.56, 0.904}, {"ESP", "Europe", "Spain", "2020-05-12", 228030., 
  594., 1243., 26920., 176., 186.714, 4877.148, 12.705, 26.586, 575.77, 
  3.764, 3.993, 0.73, "", "", "", "", "", "", "", "", "", "", "", "", 41207., 
  0.881, 0.03, 33.2, "tests performed", "", "", "", "", "", "", "", "", "", 
  81.94, 4.6754783*^7, 93.105, 45.5, 19.436, 13.799, 34272.36, 1., 99.403, 
  7.17, 27.4, 31.4, "", 2.97, 83.56, 0.904}, {"ESP", "Europe", "Spain", 
  "2020-05-13", 228691., 661., 1195.143, 27104., 184., 178.143, 4891.286, 
  14.138, 25.562, 579.705, 3.935, 3.81, 0.69, "", "", "", "", "", "", "", "", 
  "", "", "", "", 41618., 0.89, 0.029, 34.8, "tests performed", "", "", "", 
  "", "", "", "", "", "", 83.33, 4.6754783*^7, 93.105, 45.5, 19.436, 13.799, 
  34272.36, 1., 99.403, 7.17, 27.4, 31.4, "", 2.97, 83.56, 0.904}, 
 {"ESP", "Europe", "Spain", "2020-05-14", 229540., 849., 1156.143, 27321., 
  217., 178.714, 4909.444, 18.159, 24.728, 584.347, 4.641, 3.822, 0.66, "", 
  "", "", "", "", "", "", "", "", 1.919411*^6, 41.053, "", 42029., 0.899, 
  0.028, 36.4, "tests performed", "", "", "", "", "", "", "", "", "", 83.33, 
  4.6754783*^7, 93.105, 45.5, 19.436, 13.799, 34272.36, 1., 99.403, 7.17, 
  27.4, 31.4, "", 2.97, 83.56, 0.904}, {"ESP", "Europe", "Spain", 
  "2020-05-15", 230183., 643., 1046.571, 27459., 138., 165.714, 4923.197, 
  13.753, 22.384, 587.298, 2.952, 3.544, 0.64, "", "", "", "", "", "", "", 
  "", "", "", "", "", 42190., 0.902, 0.025, 40.3, "tests performed", "", "", 
  "", "", "", "", "", "", "", 83.33, 4.6754783*^7, 93.105, 45.5, 19.436, 
  13.799, 34272.36, 1., 99.403, 7.17, 27.4, 31.4, "", 2.97, 83.56, 0.904}, 
 {"ESP", "Europe", "Spain", "2020-05-16", 230698., 515., 1017.143, 27563., 
  104., 155., 4934.212, 11.015, 21.755, 589.523, 2.224, 3.315, 0.65, "", "", 
  "", "", "", "", "", "", "", "", "", "", 42350., 0.906, 0.024, 41.6, 
  "tests performed", "", "", "", "", "", "", "", "", "", 83.33, 4.6754783*^7, 
  93.105, 45.5, 19.436, 13.799, 34272.36, 1., 99.403, 7.17, 27.4, 31.4, "", 
  2.97, 83.56, 0.904}, {"ESP", "Europe", "Spain", "2020-05-17", 230698., 0., 
  906.857, 27563., 0., 134.571, 4934.212, 0., 19.396, 589.523, 0., 2.878, 
  0.66, "", "", "", "", 28.646, 0.613, 485.994, 10.395, "", "", "", "", 
  42511., 0.909, 0.021, 46.9, "tests performed", "", "", "", "", "", "", "", 
  "", "", 79.17, 4.6754783*^7, 93.105, 45.5, 19.436, 13.799, 34272.36, 1., 
  99.403, 7.17, 27.4, 31.4, "", 2.97, 83.56, 0.904}, 
 {"ESP", "Europe", "Spain", "2020-05-18", 231606., 908., 595.714, 27709., 
  146., 137.857, 4953.632, 19.42, 12.741, 592.645, 3.123, 2.949, 0.69, "", 
  "", "", "", "", "", "", "", "", "", "", "", 42672., 0.913, 0.014, 71.6, 
  "tests performed", "", "", "", "", "", "", "", "", "", 79.17, 4.6754783*^7, 
  93.105, 45.5, 19.436, 13.799, 34272.36, 1., 99.403, 7.17, 27.4, 31.4, "", 
  2.97, 83.56, 0.904}, {"ESP", "Europe", "Spain", "2020-05-19", 232037., 
  431., 572.429, 27778., 69., 122.571, 4962.851, 9.218, 12.243, 594.121, 
  1.476, 2.622, 0.72, "", "", "", "", "", "", "", "", "", "", "", "", 42833., 
  0.916, 0.013, 74.8, "tests performed", "", "", "", "", "", "", "", "", "", 
  79.17, 4.6754783*^7, 93.105, 45.5, 19.436, 13.799, 34272.36, 1., 99.403, 
  7.17, 27.4, 31.4, "", 2.97, 83.56, 0.904}, {"ESP", "Europe", "Spain", 
  "2020-05-20", 232555., 518., 552., 27888., 110., 112., 4973.93, 11.079, 
  11.806, 596.474, 2.353, 2.395, 0.76, "", "", "", "", "", "", "", "", "", 
  "", "", "", 42994., 0.92, 0.013, 77.9, "tests performed", "", "", "", "", 
  "", "", "", "", "", 79.17, 4.6754783*^7, 93.105, 45.5, 19.436, 13.799, 
  34272.36, 1., 99.403, 7.17, 27.4, 31.4, "", 2.97, 83.56, 0.904}, 
 {"ESP", "Europe", "Spain", "2020-05-21", 233037., 482., 499.571, 27940., 
  52., 88.429, 4984.239, 10.309, 10.685, 597.586, 1.112, 1.891, 0.79, "", "", 
  "", "", "", "", "", "", "", 2.221497*^6, 47.514, "", 43155., 0.923, 0.012, 
  86.4, "tests performed", "", "", "", "", "", "", "", "", "", 79.17, 
  4.6754783*^7, 93.105, 45.5, 19.436, 13.799, 34272.36, 1., 99.403, 7.17, 
  27.4, 31.4, "", 2.97, 83.56, 0.904}, {"ESP", "Europe", "Spain", 
  "2020-05-22", 234824., 1787., 663., 28628., 688., 167., 5022.459, 38.221, 
  14.18, 612.301, 14.715, 3.572, 0.84, "", "", "", "", "", "", "", "", "", 
  "", "", "", 43413., 0.929, 0.015, 65.5, "tests performed", "", "", "", "", 
  "", "", "", "", "", 75.46, 4.6754783*^7, 93.105, 45.5, 19.436, 13.799, 
  34272.36, 1., 99.403, 7.17, 27.4, 31.4, "", 2.97, 83.56, 0.904}, 
 {"ESP", "Europe", "Spain", "2020-05-23", 235290., 466., 656., 28678., 50., 
  159.286, 5032.426, 9.967, 14.031, 613.37, 1.069, 3.407, 0.85, "", "", "", 
  "", "", "", "", "", "", "", "", "", 43672., 0.934, 0.015, 66.6, 
  "tests performed", "", "", "", "", "", "", "", "", "", 75.46, 4.6754783*^7, 
  93.105, 45.5, 19.436, 13.799, 34272.36, 1., 99.403, 7.17, 27.4, 31.4, "", 
  2.97, 83.56, 0.904}, {"ESP", "Europe", "Spain", "2020-05-24", 235772., 
  482., 724.857, 28752., 74., 169.857, 5042.735, 10.309, 15.503, 614.953, 
  1.583, 3.633, 0.85, "", "", "", "", 28.646, 0.613, 388.202, 8.303, "", "", 
  "", "", 43930., 0.94, 0.017, 60.6, "tests performed", "", "", "", "", "", 
  "", "", "", "", 75.46, 4.6754783*^7, 93.105, 45.5, 19.436, 13.799, 
  34272.36, 1., 99.403, 7.17, 27.4, 31.4, "", 2.97, 83.56, 0.904}, 
 {"ESP", "Europe", "Spain", "2020-05-25", 235400., -372., 542., 26834., 
  -1918., -125., 5034.779, -7.956, 11.592, 573.931, -41.023, -2.674, 0.85, 
  "", "", "", "", "", "", "", "", "", "", "", "", 44188., 0.945, 0.012, 81.5, 
  "tests performed", "", "", "", "", "", "", "", "", "", 75.46, 4.6754783*^7, 
  93.105, 45.5, 19.436, 13.799, 34272.36, 1., 99.403, 7.17, 27.4, 31.4, "", 
  2.97, 83.56, 0.904}, {"ESP", "Europe", "Spain", "2020-05-26", 236259., 
  859., 603.143, 27117., 283., -94.429, 5053.151, 18.372, 12.9, 579.983, 
  6.053, -2.02, 0.85, "", "", "", "", "", "", "", "", "", "", "", "", 44446., 
  0.951, 0.014, 73.7, "tests performed", "", "", "", "", "", "", "", "", "", 
  71.76, 4.6754783*^7, 93.105, 45.5, 19.436, 13.799, 34272.36, 1., 99.403, 
  7.17, 27.4, 31.4, "", 2.97, 83.56, 0.904}, {"ESP", "Europe", "Spain", 
  "2020-05-27", 236259., 0., 529.143, 27117., 0., -110.143, 5053.151, 0., 
  11.317, 579.983, 0., -2.356, 0.86, "", "", "", "", "", "", "", "", "", "", 
  "", "", 44704., 0.956, 0.012, 84.5, "tests performed", "", "", "", "", "", 
  "", "", "", "", 68.06, 4.6754783*^7, 93.105, 45.5, 19.436, 13.799, 
  34272.36, 1., 99.403, 7.17, 27.4, 31.4, "", 2.97, 83.56, 0.904}, 
 {"ESP", "Europe", "Spain", "2020-05-28", 237906., 1647., 695.571, 27119., 
  2., -117.286, 5088.378, 35.226, 14.877, 580.026, 0.043, -2.509, 0.88, "", 
  "", "", "", "", "", "", "", "", 2.536234*^6, 54.245, "", 44962., 0.962, 
  0.015, 64.6, "tests performed", "", "", "", "", "", "", "", "", "", 68.06, 
  4.6754783*^7, 93.105, 45.5, 19.436, 13.799, 34272.36, 1., 99.403, 7.17, 
  27.4, 31.4, "", 2.97, 83.56, 0.904}, {"ESP", "Europe", "Spain", 
  "2020-05-29", 238564., 658., 534.286, 27121., 2., -215.286, 5102.451, 
  14.073, 11.427, 580.069, 0.043, -4.605, 0.84, "", "", "", "", "", "", "", 
  "", "", "", "", "", 44389., 0.949, 0.012, 83.1, "tests performed", "", "", 
  "", "", "", "", "", "", "", 68.06, 4.6754783*^7, 93.105, 45.5, 19.436, 
  13.799, 34272.36, 1., 99.403, 7.17, 27.4, 31.4, "", 2.97, 83.56, 0.904}, 
 {"ESP", "Europe", "Spain", "2020-05-30", 239228., 664., 562.571, 27125., 4., 
  -221.857, 5116.653, 14.202, 12.032, 580.155, 0.086, -4.745, 0.8, "", "", 
  "", "", "", "", "", "", "", "", "", "", 43816., 0.937, 0.013, 77.9, 
  "tests performed", "", "", "", "", "", "", "", "", "", 68.06, 4.6754783*^7, 
  93.105, 45.5, 19.436, 13.799, 34272.36, 1., 99.403, 7.17, 27.4, 31.4, "", 
  2.97, 83.56, 0.904}, {"ESP", "Europe", "Spain", "2020-05-31", 239479., 
  251., 529.571, 27127., 2., -232.143, 5122.021, 5.368, 11.327, 580.197, 
  0.043, -4.965, 0.76, "", "", "", "", 18.768, 0.401, 315.106, 6.74, "", "", 
  "", "", 43243., 0.925, 0.012, 81.7, "tests performed", "", "", "", "", "", 
  "", "", "", "", 68.06, 4.6754783*^7, 93.105, 45.5, 19.436, 13.799, 
  34272.36, 1., 99.403, 7.17, 27.4, 31.4, "", 2.97, 83.56, 0.904}, 
 {"ESP", "Europe", "Spain", "2020-06-01", 239638., 159., 605.429, 27127., 0., 
  41.857, 5125.422, 3.401, 12.949, 580.197, 0., 0.895, 0.72, "", "", "", "", 
  "", "", "", "", "", "", "", "", 42669., 0.913, 0.014, 70.5, 
  "tests performed", "", "", "", "", "", "", "", "", "", 66.67, 4.6754783*^7, 
  93.105, 45.5, 19.436, 13.799, 34272.36, 1., 99.403, 7.17, 27.4, 31.4, "", 
  2.97, 83.56, 0.904}, {"ESP", "Europe", "Spain", "2020-06-02", 239932., 
  294., 524.714, 27127., 0., 1.429, 5131.71, 6.288, 11.223, 580.197, 0., 
  0.031, 0.7, "", "", "", "", "", "", "", "", "", "", "", "", 42096., 0.9, 
  0.012, 80.2, "tests performed", "", "", "", "", "", "", "", "", "", 66.67, 
  4.6754783*^7, 93.105, 45.5, 19.436, 13.799, 34272.36, 1., 99.403, 7.17, 
  27.4, 31.4, "", 2.97, 83.56, 0.904}, {"ESP", "Europe", "Spain", 
  "2020-06-03", 240326., 394., 581., 27128., 1., 1.571, 5140.137, 8.427, 
  12.427, 580.219, 0.021, 0.034, 0.7, "", "", "", "", "", "", "", "", "", "", 
  "", "", 41523., 0.888, 0.014, 71.5, "tests performed", "", "", "", "", "", 
  "", "", "", "", 66.67, 4.6754783*^7, 93.105, 45.5, 19.436, 13.799, 
  34272.36, 1., 99.403, 7.17, 27.4, 31.4, "", 2.97, 83.56, 0.904}, 
 {"ESP", "Europe", "Spain", "2020-06-04", 240660., 334., 393.429, 27133., 5., 
  2., 5147.281, 7.144, 8.415, 580.326, 0.107, 0.043, 0.68, "", "", "", "", 
  "", "", "", "", "", 2.82288*^6, 60.376, "", 40949., 0.876, 0.01, 104.1, 
  "tests performed", "", "", "", "", "", "", "", "", "", 66.67, 4.6754783*^7, 
  93.105, 45.5, 19.436, 13.799, 34272.36, 1., 99.403, 7.17, 27.4, 31.4, "", 
  2.97, 83.56, 0.904}, {"ESP", "Europe", "Spain", "2020-06-05", 240978., 
  318., 344.857, 27134., 1., 1.857, 5154.082, 6.801, 7.376, 580.347, 0.021, 
  0.04, 0.69, "", "", "", "", "", "", "", "", "", "", "", "", 39974., 0.855, 
  0.009, 115.9, "tests performed", "", "", "", "", "", "", "", "", "", 66.67, 
  4.6754783*^7, 93.105, 45.5, 19.436, 13.799, 34272.36, 1., 99.403, 7.17, 
  27.4, 31.4, "", 2.97, 83.56, 0.904}, {"ESP", "Europe", "Spain", 
  "2020-06-06", 241310., 332., 297.429, 27135., 1., 1.429, 5161.183, 7.101, 
  6.361, 580.368, 0.021, 0.031, 0.71, "", "", "", "", "", "", "", "", "", "", 
  "", "", 38999., 0.834, 0.008, 131.1, "tests performed", "", "", "", "", "", 
  "", "", "", "", 66.67, 4.6754783*^7, 93.105, 45.5, 19.436, 13.799, 
  34272.36, 1., 99.403, 7.17, 27.4, 31.4, "", 2.97, 83.56, 0.904}, 
 {"ESP", "Europe", "Spain", "2020-06-07", 241550., 240., 295.857, 27136., 1., 
  1.286, 5166.316, 5.133, 6.328, 580.39, 0.021, 0.027, 0.73, "", "", "", "", 
  17.78, 0.38, 312.142, 6.676, "", "", "", "", 38024., 0.813, 0.008, 128.5, 
  "tests performed", "", "", "", "", "", "", "", "", "", 66.67, 4.6754783*^7, 
  93.105, 45.5, 19.436, 13.799, 34272.36, 1., 99.403, 7.17, 27.4, 31.4, "", 
  2.97, 83.56, 0.904}, {"ESP", "Europe", "Spain", "2020-06-08", 241717., 
  167., 297., 27136., 0., 1.286, 5169.888, 3.572, 6.352, 580.39, 0., 0.027, 
  0.76, "", "", "", "", "", "", "", "", "", "", "", "", 37048., 0.792, 0.008, 
  124.7, "tests performed", "", "", "", "", "", "", "", "", "", 57.41, 
  4.6754783*^7, 93.105, 45.5, 19.436, 13.799, 34272.36, 1., 99.403, 7.17, 
  27.4, 31.4, "", 2.97, 83.56, 0.904}, {"ESP", "Europe", "Spain", 
  "2020-06-09", 241966., 249., 290.571, 27136., 0., 1.286, 5175.214, 5.326, 
  6.215, 580.39, 0., 0.027, 0.79, "", "", "", "", "", "", "", "", "", "", "", 
  "", 36073., 0.772, 0.008, 124.1, "tests performed", "", "", "", "", "", "", 
  "", "", "", 57.41, 4.6754783*^7, 93.105, 45.5, 19.436, 13.799, 34272.36, 
  1., 99.403, 7.17, 27.4, 31.4, "", 2.97, 83.56, 0.904}, 
 {"ESP", "Europe", "Spain", "2020-06-10", 242280., 314., 279.143, 27136., 0., 
  1.143, 5181.93, 6.716, 5.97, 580.39, 0., 0.024, 0.83, "", "", "", "", "", 
  "", "", "", "", "", "", "", 35098., 0.751, 0.008, 125.7, "tests performed", 
  "", "", "", "", "", "", "", "", "", 57.41, 4.6754783*^7, 93.105, 45.5, 
  19.436, 13.799, 34272.36, 1., 99.403, 7.17, 27.4, 31.4, "", 2.97, 83.56, 
  0.904}, {"ESP", "Europe", "Spain", "2020-06-11", 242707., 427., 292.429, 
  27136., 0., 0.429, 5191.062, 9.133, 6.255, 580.39, 0., 0.009, 0.86, "", "", 
  "", "", "", "", "", "", "", 3.061738*^6, 65.485, "", 34123., 0.73, 0.009, 
  116.7, "tests performed", "", "", "", "", "", "", "", "", "", 57.41, 
  4.6754783*^7, 93.105, 45.5, 19.436, 13.799, 34272.36, 1., 99.403, 7.17, 
  27.4, 31.4, "", 2.97, 83.56, 0.904}, {"ESP", "Europe", "Spain", 
  "2020-06-12", 243209., 502., 318.714, 27136., 0., 0.286, 5201.799, 10.737, 
  6.817, 580.39, 0., 0.006, 0.89, "", "", "", "", "", "", "", "", "", "", "", 
  "", 33914., 0.725, 0.009, 106.4, "tests performed", "", "", "", "", "", "", 
  "", "", "", 57.41, 4.6754783*^7, 93.105, 45.5, 19.436, 13.799, 34272.36, 
  1., 99.403, 7.17, 27.4, 31.4, "", 2.97, 83.56, 0.904}, 
 {"ESP", "Europe", "Spain", "2020-06-13", 243605., 396., 327.857, 27136., 0., 
  0.143, 5210.269, 8.47, 7.012, 580.39, 0., 0.003, 0.91, "", "", "", "", "", 
  "", "", "", "", "", "", "", 33706., 0.721, 0.01, 102.8, "tests performed", 
  "", "", "", "", "", "", "", "", "", 57.41, 4.6754783*^7, 93.105, 45.5, 
  19.436, 13.799, 34272.36, 1., 99.403, 7.17, 27.4, 31.4, "", 2.97, 83.56, 
  0.904}, {"ESP", "Europe", "Spain", "2020-06-14", 243928., 323., 339.714, 
  27136., 0., 0., 5217.177, 6.908, 7.266, 580.39, 0., 0., 0.91, "", "", "", 
  "", 16.792, 0.359, 207.436, 4.437, "", "", "", "", 33498., 0.716, 0.01, 
  98.6, "tests performed", "", "", "", "", "", "", "", "", "", 57.41, 
  4.6754783*^7, 93.105, 45.5, 19.436, 13.799, 34272.36, 1., 99.403, 7.17, 
  27.4, 31.4, "", 2.97, 83.56, 0.904}, {"ESP", "Europe", "Spain", 
  "2020-06-15", 244109., 181., 341.714, 27136., 0., 0., 5221.049, 3.871, 
  7.309, 580.39, 0., 0., 0.91, "", "", "", "", "", "", "", "", "", "", "", 
  "", 33289., 0.712, 0.01, 97.4, "tests performed", "", "", "", "", "", "", 
  "", "", "", 57.41, 4.6754783*^7, 93.105, 45.5, 19.436, 13.799, 34272.36, 
  1., 99.403, 7.17, 27.4, 31.4, "", 2.97, 83.56, 0.904}, 
 {"ESP", "Europe", "Spain", "2020-06-16", 244328., 219., 337.429, 27136., 0., 
  0., 5225.733, 4.684, 7.217, 580.39, 0., 0., 0.92, "", "", "", "", "", "", 
  "", "", "", "", "", "", 33081., 0.708, 0.01, 98., "tests performed", "", 
  "", "", "", "", "", "", "", "", 57.41, 4.6754783*^7, 93.105, 45.5, 19.436, 
  13.799, 34272.36, 1., 99.403, 7.17, 27.4, 31.4, "", 2.97, 83.56, 0.904}, 
 {"ESP", "Europe", "Spain", "2020-06-17", 244683., 355., 343.286, 27136., 0., 
  0., 5233.326, 7.593, 7.342, 580.39, 0., 0., 0.95, "", "", "", "", "", "", 
  "", "", "", "", "", "", 32873., 0.703, 0.01, 95.8, "tests performed", "", 
  "", "", "", "", "", "", "", "", 57.41, 4.6754783*^7, 93.105, 45.5, 19.436, 
  13.799, 34272.36, 1., 99.403, 7.17, 27.4, 31.4, "", 2.97, 83.56, 0.904}, 
 {"ESP", "Europe", "Spain", "2020-06-18", 245268., 585., 365.857, 27136., 0., 
  0., 5245.838, 12.512, 7.825, 580.39, 0., 0., 0.97, "", "", "", "", "", "", 
  "", "", "", 3.290388*^6, 70.375, "", 32664., 0.699, 0.011, 89.3, 
  "tests performed", "", "", "", "", "", "", "", "", "", 57.41, 4.6754783*^7, 
  93.105, 45.5, 19.436, 13.799, 34272.36, 1., 99.403, 7.17, 27.4, 31.4, "", 
  2.97, 83.56, 0.904}, {"ESP", "Europe", "Spain", "2020-06-19", 245575., 
  307., 338., 28315., 1179., 168.429, 5252.404, 6.566, 7.229, 605.606, 
  25.217, 3.602, 0.97, "", "", "", "", "", "", "", "", "", "", "", "", 
  31666., 0.677, 0.011, 93.7, "tests performed", "", "", "", "", "", "", "", 
  "", "", 57.41, 4.6754783*^7, 93.105, 45.5, 19.436, 13.799, 34272.36, 1., 
  99.403, 7.17, 27.4, 31.4, "", 2.97, 83.56, 0.904}, 
 {"ESP", "Europe", "Spain", "2020-06-20", 245938., 363., 333.286, 28322., 7., 
  169.429, 5260.168, 7.764, 7.128, 605.756, 0.15, 3.624, 0.98, "", "", "", 
  "", "", "", "", "", "", "", "", "", 30668., 0.656, 0.011, 92., 
  "tests performed", "", "", "", "", "", "", "", "", "", 57.41, 4.6754783*^7, 
  93.105, 45.5, 19.436, 13.799, 34272.36, 1., 99.403, 7.17, 27.4, 31.4, "", 
  2.97, 83.56, 0.904}, {"ESP", "Europe", "Spain", "2020-06-21", 246272., 
  334., 334.857, 28323., 1., 169.571, 5267.311, 7.144, 7.162, 605.778, 0.021, 
  3.627, 0.98, "", "", "", "", 7.902, 0.169, 191.632, 4.099, "", "", "", "", 
  29670., 0.635, 0.011, 88.6, "tests performed", "", "", "", "", "", "", "", 
  "", "", 41.2, 4.6754783*^7, 93.105, 45.5, 19.436, 13.799, 34272.36, 1., 
  99.403, 7.17, 27.4, 31.4, "", 2.97, 83.56, 0.904}, 
 {"ESP", "Europe", "Spain", "2020-06-22", 246504., 232., 342.143, 28324., 1., 
  169.714, 5272.273, 4.962, 7.318, 605.799, 0.021, 3.63, 0.97, "", "", "", 
  "", "", "", "", "", "", "", "", "", 28672., 0.613, 0.012, 83.8, 
  "tests performed", "", "", "", "", "", "", "", "", "", 41.2, 4.6754783*^7, 
  93.105, 45.5, 19.436, 13.799, 34272.36, 1., 99.403, 7.17, 27.4, 31.4, "", 
  2.97, 83.56, 0.904}, {"ESP", "Europe", "Spain", "2020-06-23", 246752., 
  248., 346.286, 28325., 1., 169.857, 5277.578, 5.304, 7.406, 605.82, 0.021, 
  3.633, 0.98, "", "", "", "", "", "", "", "", "", "", "", "", 27674., 0.592, 
  0.013, 79.9, "tests performed", "", "", "", "", "", "", "", "", "", 41.2, 
  4.6754783*^7, 93.105, 45.5, 19.436, 13.799, 34272.36, 1., 99.403, 7.17, 
  27.4, 31.4, "", 2.97, 83.56, 0.904}, {"ESP", "Europe", "Spain", 
  "2020-06-24", 247086., 334., 343.286, 28327., 2., 170.143, 5284.721, 7.144, 
  7.342, 605.863, 0.043, 3.639, 1.01, "", "", "", "", "", "", "", "", "", "", 
  "", "", 26676., 0.571, 0.013, 77.7, "tests performed", "", "", "", "", "", 
  "", "", "", "", 41.2, 4.6754783*^7, 93.105, 45.5, 19.436, 13.799, 34272.36, 
  1., 99.403, 7.17, 27.4, 31.4, "", 2.97, 83.56, 0.904}, 
 {"ESP", "Europe", "Spain", "2020-06-25", 247486., 400., 316.857, 28330., 3., 
  170.571, 5293.277, 8.555, 6.777, 605.927, 0.064, 3.648, 1.04, "", "", "", 
  "", "", "", "", "", "", 3.47013*^6, 74.22, "", 25677., 0.549, 0.012, 81., 
  "tests performed", "", "", "", "", "", "", "", "", "", 41.2, 4.6754783*^7, 
  93.105, 45.5, 19.436, 13.799, 34272.36, 1., 99.403, 7.17, 27.4, 31.4, "", 
  2.97, 83.56, 0.904}, {"ESP", "Europe", "Spain", "2020-06-26", 247905., 
  419., 332.857, 28338., 8., 3.286, 5302.238, 8.962, 7.119, 606.098, 0.171, 
  0.07, 1.07, "", "", "", "", "", "", "", "", "", "", "", "", 25567., 0.547, 
  0.013, 76.8, "tests performed", "", "", "", "", "", "", "", "", "", 41.2, 
  4.6754783*^7, 93.105, 45.5, 19.436, 13.799, 34272.36, 1., 99.403, 7.17, 
  27.4, 31.4, "", 2.97, 83.56, 0.904}, {"ESP", "Europe", "Spain", 
  "2020-06-27", 248469., 564., 361.571, 28341., 3., 2.714, 5314.301, 12.063, 
  7.733, 606.163, 0.064, 0.058, 1.09, "", "", "", "", "", "", "", "", "", "", 
  "", "", 25456., 0.544, 0.014, 70.4, "tests performed", "", "", "", "", "", 
  "", "", "", "", 41.2, 4.6754783*^7, 93.105, 45.5, 19.436, 13.799, 34272.36, 
  1., 99.403, 7.17, 27.4, 31.4, "", 2.97, 83.56, 0.904}, 
 {"ESP", "Europe", "Spain", "2020-06-28", 248770., 301., 356.857, 28343., 2., 
  2.857, 5320.739, 6.438, 7.633, 606.205, 0.043, 0.061, 1.06, "", "", "", "", 
  22.719, 0.486, 177.803, 3.803, "", "", "", "", 25346., 0.542, 0.014, 71., 
  "tests performed", "", "", "", "", "", "", "", "", "", 41.2, 4.6754783*^7, 
  93.105, 45.5, 19.436, 13.799, 34272.36, 1., 99.403, 7.17, 27.4, 31.4, "", 
  2.97, 83.56, 0.904}, {"ESP", "Europe", "Spain", "2020-06-29", 248970., 
  200., 352.286, 28346., 3., 3.143, 5325.017, 4.278, 7.535, 606.27, 0.064, 
  0.067, 1.03, "", "", "", "", "", "", "", "", "", "", "", "", 25235., 0.54, 
  0.014, 71.6, "tests performed", "", "", "", "", "", "", "", "", "", 41.2, 
  4.6754783*^7, 93.105, 45.5, 19.436, 13.799, 34272.36, 1., 99.403, 7.17, 
  27.4, 31.4, "", 2.97, 83.56, 0.904}, {"ESP", "Europe", "Spain", 
  "2020-06-30", 249271., 301., 359.857, 28355., 9., 4.286, 5331.455, 6.438, 
  7.697, 606.462, 0.192, 0.092, 1.06, "", "", "", "", "", "", "", "", "", "", 
  "", "", 25125., 0.537, 0.014, 69.8, "tests performed", "", "", "", "", "", 
  "", "", "", "", 41.2, 4.6754783*^7, 93.105, 45.5, 19.436, 13.799, 34272.36, 
  1., 99.403, 7.17, 27.4, 31.4, "", 2.97, 83.56, 0.904}, 
 {"ESP", "Europe", "Spain", "2020-07-01", 249659., 388., 367.571, 28364., 9., 
  5.286, 5339.753, 8.299, 7.862, 606.655, 0.192, 0.113, 1.1, "", "", "", "", 
  "", "", "", "", "", "", "", "", 25014., 0.535, 0.015, 68.1, 
  "tests performed", "", "", "", "", "", "", "", "", "", 41.2, 4.6754783*^7, 
  93.105, 45.5, 19.436, 13.799, 34272.36, 1., 99.403, 7.17, 27.4, 31.4, "", 
  2.97, 83.56, 0.904}, {"ESP", "Europe", "Spain", "2020-07-02", 250103., 
  444., 373.857, 28368., 4., 5.429, 5349.25, 9.496, 7.996, 606.74, 0.086, 
  0.116, 1.13, "", "", "", "", "", "", "", "", "", 3.644458*^6, 77.948, "", 
  24904., 0.533, 0.015, 66.6, "tests performed", "", "", "", "", "", "", "", 
  "", "", 41.2, 4.6754783*^7, 93.105, 45.5, 19.436, 13.799, 34272.36, 1., 
  99.403, 7.17, 27.4, 31.4, "", 2.97, 83.56, 0.904}, 
 {"ESP", "Europe", "Spain", "2020-07-03", 250545., 442., 377.143, 28385., 
  17., 6.714, 5358.703, 9.454, 8.066, 607.104, 0.364, 0.144, 1.17, "", "", 
  "", "", "", "", "", "", "", "", "", "", 25535., 0.546, 0.015, 67.7, 
  "tests performed", "", "", "", "", "", "", "", "", "", 41.2, 4.6754783*^7, 
  93.105, 45.5, 19.436, 13.799, 34272.36, 1., 99.403, 7.17, 27.4, 31.4, "", 
  2.97, 83.56, 0.904}, {"ESP", "Europe", "Spain", "2020-07-04", 250545., 0., 
  296.571, 28385., 0., 6.286, 5358.703, 0., 6.343, 607.104, 0., 0.134, 1.21, 
  "", "", "", "", "", "", "", "", "", "", "", "", 26166., 0.56, 0.011, 88.2, 
  "tests performed", "", "", "", "", "", "", "", "", "", 56.94, 4.6754783*^7, 
  93.105, 45.5, 19.436, 13.799, 34272.36, 1., 99.403, 7.17, 27.4, 31.4, "", 
  2.97, 83.56, 0.904}, {"ESP", "Europe", "Spain", "2020-07-05", 250545., 0., 
  253.571, 28385., 0., 6., 5358.703, 0., 5.423, 607.104, 0., 0.128, 1.28, "", 
  "", "", "", 13.829, 0.296, 255.838, 5.472, "", "", "", "", 26797., 0.573, 
  0.009, 105.7, "tests performed", "", "", "", "", "", "", "", "", "", 56.94, 
  4.6754783*^7, 93.105, 45.5, 19.436, 13.799, 34272.36, 1., 99.403, 7.17, 
  27.4, 31.4, "", 2.97, 83.56, 0.904}, {"ESP", "Europe", "Spain", 
  "2020-07-06", 251789., 1244., 402.714, 28388., 3., 6., 5385.31, 26.607, 
  8.613, 607.168, 0.064, 0.128, 1.35, "", "", "", "", "", "", "", "", "", "", 
  "", "", 27428., 0.587, 0.015, 68.1, "tests performed", "", "", "", "", "", 
  "", "", "", "", 56.94, 4.6754783*^7, 93.105, 45.5, 19.436, 13.799, 
  34272.36, 1., 99.403, 7.17, 27.4, 31.4, "", 2.97, 83.56, 0.904}, 
 {"ESP", "Europe", "Spain", "2020-07-07", 252130., 341., 408.429, 28392., 4., 
  5.286, 5392.603, 7.293, 8.736, 607.253, 0.086, 0.113, 1.38, "", "", "", "", 
  "", "", "", "", "", "", "", "", 28059., 0.6, 0.015, 68.7, 
  "tests performed", "", "", "", "", "", "", "", "", "", 56.94, 4.6754783*^7, 
  93.105, 45.5, 19.436, 13.799, 34272.36, 1., 99.403, 7.17, 27.4, 31.4, "", 
  2.97, 83.56, 0.904}, {"ESP", "Europe", "Spain", "2020-07-08", 252513., 
  383., 407.714, 28396., 4., 4.571, 5400.795, 8.192, 8.72, 607.339, 0.086, 
  0.098, 1.41, "", "", "", "", "", "", "", "", "", "", "", "", 28690., 0.614, 
  0.014, 70.4, "tests performed", "", "", "", "", "", "", "", "", "", 56.94, 
  4.6754783*^7, 93.105, 45.5, 19.436, 13.799, 34272.36, 1., 99.403, 7.17, 
  27.4, 31.4, "", 2.97, 83.56, 0.904}, {"ESP", "Europe", "Spain", 
  "2020-07-09", 253056., 543., 421.857, 28401., 5., 4.714, 5412.409, 11.614, 
  9.023, 607.446, 0.107, 0.101, 1.45, "", "", "", "", "", "", "", "", "", 
  3.849701*^6, 82.338, "", 29320., 0.627, 0.014, 69.5, "tests performed", "", 
  "", "", "", "", "", "", "", "", 56.94, 4.6754783*^7, 93.105, 45.5, 19.436, 
  13.799, 34272.36, 1., 99.403, 7.17, 27.4, 31.4, "", 2.97, 83.56, 0.904}, 
 {"ESP", "Europe", "Spain", "2020-07-10", 253908., 852., 480.429, 28403., 2., 
  2.571, 5430.632, 18.223, 10.275, 607.489, 0.043, 0.055, 1.51, "", "", "", 
  "", "", "", "", "", "", "", "", "", 29702., 0.635, 0.016, 61.8, 
  "tests performed", "", "", "", "", "", "", "", "", "", 56.94, 4.6754783*^7, 
  93.105, 45.5, 19.436, 13.799, 34272.36, 1., 99.403, 7.17, 27.4, 31.4, "", 
  2.97, 83.56, 0.904}, {"ESP", "Europe", "Spain", "2020-07-11", 253908., 0., 
  480.429, 28403., 0., 2.571, 5430.632, 0., 10.275, 607.489, 0., 0.055, 1.56, 
  "", "", "", "", "", "", "", "", "", "", "", "", 30085., 0.643, 0.016, 62.6, 
  "tests performed", "", "", "", "", "", "", "", "", "", 56.94, 4.6754783*^7, 
  93.105, 45.5, 19.436, 13.799, 34272.36, 1., 99.403, 7.17, 27.4, 31.4, "", 
  2.97, 83.56, 0.904}, {"ESP", "Europe", "Spain", "2020-07-12", 253908., 0., 
  480.429, 28403., 0., 2.571, 5430.632, 0., 10.275, 607.489, 0., 0.055, 1.62, 
  "", "", "", "", 38.524, 0.824, 384.251, 8.218, "", "", "", "", 30467., 
  0.652, 0.016, 63.4, "tests performed", "", "", "", "", "", "", "", "", "", 
  56.94, 4.6754783*^7, 93.105, 45.5, 19.436, 13.799, 34272.36, 1., 99.403, 
  7.17, 27.4, 31.4, "", 2.97, 83.56, 0.904}, {"ESP", "Europe", "Spain", 
  "2020-07-13", 255953., 2045., 594.857, 28406., 3., 2.571, 5474.37, 43.739, 
  12.723, 607.553, 0.064, 0.055, 1.68, "", "", "", "", "", "", "", "", "", 
  "", "", "", 30849., 0.66, 0.019, 51.9, "tests performed", "", "", "", "", 
  "", "", "", "", "", 56.94, 4.6754783*^7, 93.105, 45.5, 19.436, 13.799, 
  34272.36, 1., 99.403, 7.17, 27.4, 31.4, "", 2.97, 83.56, 0.904}, 
 {"ESP", "Europe", "Spain", "2020-07-14", 256619., 666., 641.286, 28409., 3., 
  2.429, 5488.615, 14.245, 13.716, 607.617, 0.064, 0.052, 1.71, "", "", "", 
  "", "", "", "", "", "", "", "", "", 31231., 0.668, 0.021, 48.7, 
  "tests performed", "", "", "", "", "", "", "", "", "", 56.94, 4.6754783*^7, 
  93.105, 45.5, 19.436, 13.799, 34272.36, 1., 99.403, 7.17, 27.4, 31.4, "", 
  2.97, 83.56, 0.904}, {"ESP", "Europe", "Spain", "2020-07-15", 257494., 
  875., 711.571, 28413., 4., 2.429, 5507.33, 18.715, 15.219, 607.703, 0.086, 
  0.052, 1.74, "", "", "", "", "", "", "", "", "", "", "", "", 31613., 0.676, 
  0.023, 44.4, "tests performed", "", "", "", "", "", "", "", "", "", 64.35, 
  4.6754783*^7, 93.105, 45.5, 19.436, 13.799, 34272.36, 1., 99.403, 7.17, 
  27.4, 31.4, "", 2.97, 83.56, 0.904}, {"ESP", "Europe", "Spain", 
  "2020-07-16", 258855., 1361., 828.429, 28416., 3., 2.143, 5536.439, 29.109, 
  17.719, 607.767, 0.064, 0.046, 1.76, "", "", "", "", "", "", "", "", "", 
  4.073664*^6, 87.128, "", 31995., 0.684, 0.026, 38.6, "tests performed", "", 
  "", "", "", "", "", "", "", "", 64.35, 4.6754783*^7, 93.105, 45.5, 19.436, 
  13.799, 34272.36, 1., 99.403, 7.17, 27.4, 31.4, "", 2.97, 83.56, 0.904}, 
 {"ESP", "Europe", "Spain", "2020-07-17", 260255., 1400., 906.714, 28420., 
  4., 2.429, 5566.382, 29.943, 19.393, 607.852, 0.086, 0.052, 1.77, "", "", 
  "", "", "", "", "", "", "", "", "", "", 33003., 0.706, 0.027, 36.4, 
  "tests performed", "", "", "", "", "", "", "", "", "", 64.35, 4.6754783*^7, 
  93.105, 45.5, 19.436, 13.799, 34272.36, 1., 99.403, 7.17, 27.4, 31.4, "", 
  2.97, 83.56, 0.904}, {"ESP", "Europe", "Spain", "2020-07-18", 260255., 0., 
  906.714, 28420., 0., 2.429, 5566.382, 0., 19.393, 607.852, 0., 0.052, 1.79, 
  "", "", "", "", "", "", "", "", "", "", "", "", 34011., 0.727, 0.027, 37.5, 
  "tests performed", "", "", "", "", "", "", "", "", "", 64.35, 4.6754783*^7, 
  93.105, 45.5, 19.436, 13.799, 34272.36, 1., 99.403, 7.17, 27.4, 31.4, "", 
  2.97, 83.56, 0.904}, {"ESP", "Europe", "Spain", "2020-07-19", 260255., 0., 
  906.714, 28420., 0., 2.429, 5566.382, 0., 19.393, 607.852, 0., 0.052, 1.83, 
  "", "", "", "", 53.341, 1.141, 683.552, 14.62, "", "", "", "", 35019., 
  0.749, 0.026, 38.6, "tests performed", "", "", "", "", "", "", "", "", "", 
  64.35, 4.6754783*^7, 93.105, 45.5, 19.436, 13.799, 34272.36, 1., 99.403, 
  7.17, 27.4, 31.4, "", 2.97, 83.56, 0.904}, {"ESP", "Europe", "Spain", 
  "2020-07-20", 264836., 4581., 1269., 28422., 2., 2.286, 5664.362, 97.979, 
  27.142, 607.895, 0.043, 0.049, 1.87, "", "", "", "", "", "", "", "", "", 
  "", "", "", 36027., 0.771, 0.035, 28.4, "tests performed", "", "", "", "", 
  "", "", "", "", "", 64.35, 4.6754783*^7, 93.105, 45.5, 19.436, 13.799, 
  34272.36, 1., 99.403, 7.17, 27.4, 31.4, "", 2.97, 83.56, 0.904}, 
 {"ESP", "Europe", "Spain", "2020-07-21", 266194., 1358., 1367.857, 28424., 
  2., 2.143, 5693.407, 29.045, 29.256, 607.938, 0.043, 0.046, 1.83, "", "", 
  "", "", "", "", "", "", "", "", "", "", 37035., 0.792, 0.037, 27.1, 
  "tests performed", "", "", "", "", "", "", "", "", "", 64.35, 4.6754783*^7, 
  93.105, 45.5, 19.436, 13.799, 34272.36, 1., 99.403, 7.17, 27.4, 31.4, "", 
  2.97, 83.56, 0.904}, {"ESP", "Europe", "Spain", "2020-07-22", 267551., 
  1357., 1436.714, 28426., 2., 1.857, 5722.431, 29.024, 30.729, 607.981, 
  0.043, 0.04, 1.78, "", "", "", "", "", "", "", "", "", "", "", "", 38043., 
  0.814, 0.038, 26.5, "tests performed", "", "", "", "", "", "", "", "", "", 
  64.35, 4.6754783*^7, 93.105, 45.5, 19.436, 13.799, 34272.36, 1., 99.403, 
  7.17, 27.4, 31.4, "", 2.97, 83.56, 0.904}, {"ESP", "Europe", "Spain", 
  "2020-07-23", 270166., 2615., 1615.857, 28429., 3., 1.857, 5778.361, 55.93, 
  34.56, 608.045, 0.064, 0.04, 1.74, "", "", "", "", "", "", "", "", "", 
  4.347022*^6, 92.975, "", 39051., 0.835, 0.041, 24.2, "tests performed", "", 
  "", "", "", "", "", "", "", "", 64.35, 4.6754783*^7, 93.105, 45.5, 19.436, 
  13.799, 34272.36, 1., 99.403, 7.17, 27.4, 31.4, "", 2.97, 83.56, 0.904}, 
 {"ESP", "Europe", "Spain", "2020-07-24", 272421., 2255., 1738., 28432., 3., 
  1.714, 5826.591, 48.23, 37.173, 608.109, 0.064, 0.037, 1.7, "", "", "", "", 
  "", "", "", "", "", "", "", "", 39707., 0.849, 0.044, 22.8, 
  "tests performed", "", "", "", "", "", "", "", "", "", 64.35, 4.6754783*^7, 
  93.105, 45.5, 19.436, 13.799, 34272.36, 1., 99.403, 7.17, 27.4, 31.4, "", 
  2.97, 83.56, 0.904}, {"ESP", "Europe", "Spain", "2020-07-25", 272421., 0., 
  1738., 28432., 0., 1.714, 5826.591, 0., 37.173, 608.109, 0., 0.037, 1.67, 
  "", "", "", "", "", "", "", "", "", "", "", "", 40362., 0.863, 0.043, 23.2, 
  "tests performed", "", "", "", "", "", "", "", "", "", 64.35, 4.6754783*^7, 
  93.105, 45.5, 19.436, 13.799, 34272.36, 1., 99.403, 7.17, 27.4, 31.4, "", 
  2.97, 83.56, 0.904}, {"ESP", "Europe", "Spain", "2020-07-26", 272421., 0., 
  1738., 28432., 0., 1.714, 5826.591, 0., 37.173, 608.109, 0., 0.037, 1.65, 
  "", "", "", "", 78.036, 1.669, 987.792, 21.127, "", "", "", "", 41017., 
  0.877, 0.042, 23.6, "tests performed", "", "", "", "", "", "", "", "", "", 
  64.35, 4.6754783*^7, 93.105, 45.5, 19.436, 13.799, 34272.36, 1., 99.403, 
  7.17, 27.4, 31.4, "", 2.97, 83.56, 0.904}, {"ESP", "Europe", "Spain", 
  "2020-07-27", 278782., 6361., 1992.286, 28434., 2., 1.714, 5962.641, 
  136.05, 42.611, 608.152, 0.043, 0.037, 1.63, "", "", "", "", "", "", "", 
  "", "", "", "", "", 41673., 0.891, 0.048, 20.9, "tests performed", "", "", 
  "", "", "", "", "", "", "", 64.35, 4.6754783*^7, 93.105, 45.5, 19.436, 
  13.799, 34272.36, 1., 99.403, 7.17, 27.4, 31.4, "", 2.97, 83.56, 0.904}, 
 {"ESP", "Europe", "Spain", "2020-07-28", 280610., 1828., 2059.429, 28436., 
  2., 1.714, 6001.739, 39.098, 44.047, 608.194, 0.043, 0.037, 1.6, "", "", 
  "", "", "", "", "", "", "", "", "", "", 42328., 0.905, 0.049, 20.6, 
  "tests performed", "", "", "", "", "", "", "", "", "", 64.35, 4.6754783*^7, 
  93.105, 45.5, 19.436, 13.799, 34272.36, 1., 99.403, 7.17, 27.4, 31.4, "", 
  2.97, 83.56, 0.904}, {"ESP", "Europe", "Spain", "2020-07-29", 282641., 
  2031., 2155.714, 28441., 5., 2.143, 6045.178, 43.439, 46.107, 608.301, 
  0.107, 0.046, 1.58, "", "", "", "", "", "", "", "", "", "", "", "", 42983., 
  0.919, 0.05, 19.9, "tests performed", "", "", "", "", "", "", "", "", "", 
  64.35, 4.6754783*^7, 93.105, 45.5, 19.436, 13.799, 34272.36, 1., 99.403, 
  7.17, 27.4, 31.4, "", 2.97, 83.56, 0.904}, {"ESP", "Europe", "Spain", 
  "2020-07-30", 285430., 2789., 2180.571, 28443., 2., 2., 6104.83, 59.652, 
  46.638, 608.344, 0.043, 0.043, 1.56, "", "", "", "", "", "", "", "", "", 
  4.652493*^6, 99.508, "", 43639., 0.933, 0.05, 20., "tests performed", "", 
  "", "", "", "", "", "", "", "", 64.35, 4.6754783*^7, 93.105, 45.5, 19.436, 
  13.799, 34272.36, 1., 99.403, 7.17, 27.4, 31.4, "", 2.97, 83.56, 0.904}, 
 {"ESP", "Europe", "Spain", "2020-07-31", 288522., 3092., 2300.143, 28445., 
  2., 1.857, 6170.962, 66.132, 49.196, 608.387, 0.043, 0.04, 1.56, "", "", 
  "", "", "", "", "", "", "", "", "", "", 44169., 0.945, 0.052, 19.2, 
  "tests performed", "", "", "", "", "", "", "", "", "", 64.35, 4.6754783*^7, 
  93.105, 45.5, 19.436, 13.799, 34272.36, 1., 99.403, 7.17, 27.4, 31.4, "", 
  2.97, 83.56, 0.904}, {"ESP", "Europe", "Spain", "2020-08-01", 288522., 0., 
  2300.143, 28445., 0., 1.857, 6170.962, 0., 49.196, 608.387, 0., 0.04, 1.56, 
  "", "", "", "", "", "", "", "", "", "", "", "", 44699., 0.956, 0.051, 19.4, 
  "tests performed", "", "", "", "", "", "", "", "", "", 64.35, 4.6754783*^7, 
  93.105, 45.5, 19.436, 13.799, 34272.36, 1., 99.403, 7.17, 27.4, 31.4, "", 
  2.97, 83.56, 0.904}, {"ESP", "Europe", "Spain", "2020-08-02", 288522., 0., 
  2300.143, 28445., 0., 1.857, 6170.962, 0., 49.196, 608.387, 0., 0.04, 1.57, 
  "", "", "", "", 145.205, 3.106, 1699.002, 36.339, "", "", "", "", 45229., 
  0.967, 0.051, 19.7, "tests performed", "", "", "", "", "", "", "", "", "", 
  64.35, 4.6754783*^7, 93.105, 45.5, 19.436, 13.799, 34272.36, 1., 99.403, 
  7.17, 27.4, 31.4, "", 2.97, 83.56, 0.904}, {"ESP", "Europe", "Spain", 
  "2020-08-03", 297054., 8532., 2610.286, 28472., 27., 5.429, 6353.446, 
  182.484, 55.829, 608.964, 0.577, 0.116, 1.58, "", "", "", "", "", "", "", 
  "", "", "", "", "", 45759., 0.979, 0.057, 17.5, "tests performed", "", "", 
  "", "", "", "", "", "", "", 64.35, 4.6754783*^7, 93.105, 45.5, 19.436, 
  13.799, 34272.36, 1., 99.403, 7.17, 27.4, 31.4, "", 2.97, 83.56, 0.904}, 
 {"ESP", "Europe", "Spain", "2020-08-04", 302814., 5760., 3172., 28498., 26., 
  8.857, 6476.642, 123.196, 67.843, 609.521, 0.556, 0.189, 1.57, "", "", "", 
  "", "", "", "", "", "", "", "", "", 46289., 0.99, 0.069, 14.6, 
  "tests performed", "", "", "", "", "", "", "", "", "", 64.35, 4.6754783*^7, 
  93.105, 45.5, 19.436, 13.799, 34272.36, 1., 99.403, 7.17, 27.4, 31.4, "", 
  2.97, 83.56, 0.904}, {"ESP", "Europe", "Spain", "2020-08-05", 305767., 
  2953., 3303.714, 28499., 1., 8.286, 6539.802, 63.159, 70.66, 609.542, 
  0.021, 0.177, 1.53, "", "", "", "", "", "", "", "", "", "", "", "", 46819., 
  1.001, 0.071, 14.2, "tests performed", "", "", "", "", "", "", "", "", "", 
  64.35, 4.6754783*^7, 93.105, 45.5, 19.436, 13.799, 34272.36, 1., 99.403, 
  7.17, 27.4, 31.4, "", 2.97, 83.56, 0.904}, {"ESP", "Europe", "Spain", 
  "2020-08-06", 309855., 4088., 3489.286, 28500., 1., 8.143, 6627.236, 
  87.435, 74.629, 609.563, 0.021, 0.174, 1.47, "", "", "", "", "", "", "", 
  "", "", 4.983935*^6, 106.597, "", 47349., 1.013, 0.074, 13.6, 
  "tests performed", "", "", "", "", "", "", "", "", "", 64.35, 4.6754783*^7, 
  93.105, 45.5, 19.436, 13.799, 34272.36, 1., 99.403, 7.17, 27.4, 31.4, "", 
  2.97, 83.56, 0.904}, {"ESP", "Europe", "Spain", "2020-08-07", 314362., 
  4507., 3691.429, 28503., 3., 8.286, 6723.633, 96.397, 78.953, 609.627, 
  0.064, 0.177, 1.44, "", "", "", "", "", "", "", "", "", "", "", "", 48409., 
  1.035, 0.076, 13.1, "tests performed", "", "", "", "", "", "", "", "", "", 
  64.35, 4.6754783*^7, 93.105, 45.5, 19.436, 13.799, 34272.36, 1., 99.403, 
  7.17, 27.4, 31.4, "", 2.97, 83.56, 0.904}, {"ESP", "Europe", "Spain", 
  "2020-08-08", 314362., 0., 3691.429, 28503., 0., 8.286, 6723.633, 0., 
  78.953, 609.627, 0., 0.177, 1.41, "", "", "", "", "", "", "", "", "", "", 
  "", "", 49469., 1.058, 0.075, 13.4, "tests performed", "", "", "", "", "", 
  "", "", "", "", 64.35, 4.6754783*^7, 93.105, 45.5, 19.436, 13.799, 
  34272.36, 1., 99.403, 7.17, 27.4, 31.4, "", 2.97, 83.56, 0.904}, 
 {"ESP", "Europe", "Spain", "2020-08-09", 314362., 0., 3691.429, 28503., 0., 
  8.286, 6723.633, 0., 78.953, 609.627, 0., 0.177, 1.38, "", "", "", "", 
  219.29, 4.69, 2478.37, 53.008, "", "", "", "", 50528., 1.081, 0.073, 13.7, 
  "tests performed", "", "", "", "", "", "", "", "", "", 64.35, 4.6754783*^7, 
  93.105, 45.5, 19.436, 13.799, 34272.36, 1., 99.403, 7.17, 27.4, 31.4, "", 
  2.97, 83.56, 0.904}, {"ESP", "Europe", "Spain", "2020-08-10", 322980., 
  8618., 3703.714, 28576., 73., 14.857, 6907.956, 184.323, 79.216, 611.189, 
  1.561, 0.318, 1.34, "", "", "", "", "", "", "", "", "", "", "", "", 51588., 
  1.103, 0.072, 13.9, "tests performed", "", "", "", "", "", "", "", "", "", 
  60.65, 4.6754783*^7, 93.105, 45.5, 19.436, 13.799, 34272.36, 1., 99.403, 
  7.17, 27.4, 31.4, "", 2.97, 83.56, 0.904}, {"ESP", "Europe", "Spain", 
  "2020-08-11", 326612., 3632., 3399.714, 28581., 5., 11.857, 6985.638, 
  77.682, 72.714, 611.296, 0.107, 0.254, 1.37, "", "", "", "", "", "", "", 
  "", "", "", "", "", 52648., 1.126, 0.065, 15.5, "tests performed", "", "", 
  "", "", "", "", "", "", "", 60.65, 4.6754783*^7, 93.105, 45.5, 19.436, 
  13.799, 34272.36, 1., 99.403, 7.17, 27.4, 31.4, "", 2.97, 83.56, 0.904}, 
 {"ESP", "Europe", "Spain", "2020-08-12", 329784., 3172., 3431., 28579., -2., 
  11.429, 7053.482, 67.843, 73.383, 611.253, -0.043, 0.244, 1.41, "", "", "", 
  "", "", "", "", "", "", "", "", "", 53708., 1.149, 0.064, 15.7, 
  "tests performed", "", "", "", "", "", "", "", "", "", 60.65, 4.6754783*^7, 
  93.105, 45.5, 19.436, 13.799, 34272.36, 1., 99.403, 7.17, 27.4, 31.4, "", 
  2.97, 83.56, 0.904}, {"ESP", "Europe", "Spain", "2020-08-13", 337334., 
  7550., 3925.571, 28605., 26., 15., 7214.962, 161.481, 83.961, 611.809, 
  0.556, 0.321, 1.44, "", "", "", "", "", "", "", "", "", 5.367311*^6, 
  114.797, "", 54768., 1.171, 0.072, 14., "tests performed", "", "", "", "", 
  "", "", "", "", "", 60.65, 4.6754783*^7, 93.105, 45.5, 19.436, 13.799, 
  34272.36, 1., 99.403, 7.17, 27.4, 31.4, "", 2.97, 83.56, 0.904}, 
 {"ESP", "Europe", "Spain", "2020-08-14", 342813., 5479., 4064.429, 28617., 
  12., 16.286, 7332.148, 117.186, 86.931, 612.066, 0.257, 0.348, 1.45, "", 
  "", "", "", "", "", "", "", "", "", "", "", 56794., 1.215, 0.072, 14., 
  "tests performed", "", "", "", "", "", "", "", "", "", 62.5, 4.6754783*^7, 
  93.105, 45.5, 19.436, 13.799, 34272.36, 1., 99.403, 7.17, 27.4, 31.4, "", 
  2.97, 83.56, 0.904}, {"ESP", "Europe", "Spain", "2020-08-15", 342813., 0., 
  4064.429, 28617., 0., 16.286, 7332.148, 0., 86.931, 612.066, 0., 0.348, 
  1.46, "", "", "", "", "", "", "", "", "", "", "", "", 58819., 1.258, 0.069, 
  14.5, "tests performed", "", "", "", "", "", "", "", "", "", 62.5, 
  4.6754783*^7, 93.105, 45.5, 19.436, 13.799, 34272.36, 1., 99.403, 7.17, 
  27.4, 31.4, "", 2.97, 83.56, 0.904}, {"ESP", "Europe", "Spain", 
  "2020-08-16", 342813., 0., 4064.429, 28617., 0., 16.286, 7332.148, 0., 
  86.931, 612.066, 0., 0.348, 1.47, "", "", "", "", 326.959, 6.993, 3719.037, 
  79.543, "", "", "", "", 60845., 1.301, 0.067, 15., "tests performed", "", 
  "", "", "", "", "", "", "", "", 62.5, 4.6754783*^7, 93.105, 45.5, 19.436, 
  13.799, 34272.36, 1., 99.403, 7.17, 27.4, 31.4, "", 2.97, 83.56, 0.904}, 
 {"ESP", "Europe", "Spain", "2020-08-17", 359082., 16269., 5157.429, 28646., 
  29., 10., 7680.113, 347.964, 110.308, 612.686, 0.62, 0.214, 1.48, "", "", 
  "", "", "", "", "", "", "", "", "", "", 62870., 1.345, 0.082, 12.2, 
  "tests performed", "", "", "", "", "", "", "", "", "", 62.5, 4.6754783*^7, 
  93.105, 45.5, 19.436, 13.799, 34272.36, 1., 99.403, 7.17, 27.4, 31.4, "", 
  2.97, 83.56, 0.904}, {"ESP", "Europe", "Spain", "2020-08-18", 364196., 
  5114., 5369.143, 28670., 24., 12.714, 7789.492, 109.379, 114.836, 613.199, 
  0.513, 0.272, 1.46, "", "", "", "", "", "", "", "", "", "", "", "", 64896., 
  1.388, 0.083, 12.1, "tests performed", "", "", "", "", "", "", "", "", "", 
  62.5, 4.6754783*^7, 93.105, 45.5, 19.436, 13.799, 34272.36, 1., 99.403, 
  7.17, 27.4, 31.4, "", 2.97, 83.56, 0.904}, {"ESP", "Europe", "Spain", 
  "2020-08-19", 370867., 6671., 5869., 28797., 127., 31.143, 7932.172, 
  142.681, 125.527, 615.916, 2.716, 0.666, 1.45, "", "", "", "", "", "", "", 
  "", "", "", "", "", 66921., 1.431, 0.088, 11.4, "tests performed", "", "", 
  "", "", "", "", "", "", "", 62.5, 4.6754783*^7, 93.105, 45.5, 19.436, 
  13.799, 34272.36, 1., 99.403, 7.17, 27.4, 31.4, "", 2.97, 83.56, 0.904}, 
 {"ESP", "Europe", "Spain", "2020-08-20", 377906., 7039., 5796., 28813., 16., 
  29.714, 8082.724, 150.551, 123.966, 616.258, 0.342, 0.636, 1.43, 522., 
  11.165, 4636., 99.156, "", "", "", "", "", 5.849939*^6, 125.12, "", 68947., 
  1.475, 0.084, 11.9, "tests performed", "", "", "", "", "", "", "", "", "", 
  62.5, 4.6754783*^7, 93.105, 45.5, 19.436, 13.799, 34272.36, 1., 99.403, 
  7.17, 27.4, 31.4, "", 2.97, 83.56, 0.904}, {"ESP", "Europe", "Spain", 
  "2020-08-21", 386054., 8148., 6177.286, 28838., 25., 31.571, 8256.995, 
  174.271, 132.121, 616.793, 0.535, 0.675, 1.41, 541., 11.571, 4703., 
  100.589, "", "", "", "", "", "", "", "", 70660., 1.511, 0.087, 11.4, 
  "tests performed", "", "", "", "", "", "", "", "", "", 62.5, 4.6754783*^7, 
  93.105, 45.5, 19.436, 13.799, 34272.36, 1., 99.403, 7.17, 27.4, 31.4, "", 
  2.97, 83.56, 0.904}, {"ESP", "Europe", "Spain", "2020-08-22", 386054., 0., 
  6177.286, 28838., 0., 31.571, 8256.995, 0., 132.121, 616.793, 0., 0.675, 
  1.4, "", "", "", "", "", "", "", "", "", "", "", "", 72374., 1.548, 0.085, 
  11.7, "tests performed", "", "", "", "", "", "", "", "", "", 62.5, 
  4.6754783*^7, 93.105, 45.5, 19.436, 13.799, 34272.36, 1., 99.403, 7.17, 
  27.4, 31.4, "", 2.97, 83.56, 0.904}, {"ESP", "Europe", "Spain", 
  "2020-08-23", 386054., 0., 6177.286, 28838., 0., 31.571, 8256.995, 0., 
  132.121, 616.793, 0., 0.675, 1.39, "", "", "", "", 405.983, 8.683, 
  4508.283, 96.424, "", "", "", "", 74088., 1.585, 0.083, 12., 
  "tests performed", "", "", "", "", "", "", "", "", "", 62.5, 4.6754783*^7, 
  93.105, 45.5, 19.436, 13.799, 34272.36, 1., 99.403, 7.17, 27.4, 31.4, "", 
  2.97, 83.56, 0.904}, {"ESP", "Europe", "Spain", "2020-08-24", 405436., 
  19382., 6622., 28872., 34., 32.286, 8671.541, 414.546, 141.633, 617.52, 
  0.727, 0.691, 1.38, 658., 14.073, 5484., 117.293, "", "", "", "", "", "", 
  "", "", 75801., 1.621, 0.087, 11.4, "tests performed", "", "", "", "", "", 
  "", "", "", "", 62.5, 4.6754783*^7, 93.105, 45.5, 19.436, 13.799, 34272.36, 
  1., 99.403, 7.17, 27.4, 31.4, "", 2.97, 83.56, 0.904}, 
 {"ESP", "Europe", "Spain", "2020-08-25", 412553., 7117., 6908.143, 28924., 
  52., 36.286, 8823.76, 152.22, 147.753, 618.632, 1.112, 0.776, 1.37, 677., 
  14.48, 5688., 121.656, "", "", "", "", "", "", "", "", 77515., 1.658, 
  0.089, 11.2, "tests performed", "", "", "", "", "", "", "", "", "", 62.5, 
  4.6754783*^7, 93.105, 45.5, 19.436, 13.799, 34272.36, 1., 99.403, 7.17, 
  27.4, 31.4, "", 2.97, 83.56, 0.904}, {"ESP", "Europe", "Spain", 
  "2020-08-26", 419849., 7296., 6997.429, 28971., 47., 24.857, 8979.809, 
  156.048, 149.662, 619.637, 1.005, 0.532, 1.36, 697., 14.908, 5903., 
  126.254, "", "", "", "", "", "", "", "", 79228., 1.695, 0.088, 11.3, 
  "tests performed", "", "", "", "", "", "", "", "", "", 62.5, 4.6754783*^7, 
  93.105, 45.5, 19.436, 13.799, 34272.36, 1., 99.403, 7.17, 27.4, 31.4, "", 
  2.97, 83.56, 0.904}, {"ESP", "Europe", "Spain", "2020-08-27", 429507., 
  9658., 7371.571, 28996., 25., 26.143, 9186.376, 206.567, 157.665, 620.172, 
  0.535, 0.559, 1.35, 715., 15.293, 6034., 129.056, "", "", "", "", "", 
  6.416533*^6, 137.238, "", 80942., 1.731, 0.091, 11., "tests performed", "", 
  "", "", "", "", "", "", "", "", 62.5, 4.6754783*^7, 93.105, 45.5, 19.436, 
  13.799, 34272.36, 1., 99.403, 7.17, 27.4, 31.4, "", 2.97, 83.56, 0.904}, 
 {"ESP", "Europe", "Spain", "2020-08-28", 439286., 9779., 7604.571, 29011., 
  15., 24.714, 9395.531, 209.155, 162.648, 620.493, 0.321, 0.529, 1.33, 751., 
  16.063, 6224., 133.12, "", "", "", "", "", "", "", "", 82160., 1.757, 
  0.093, 10.8, "tests performed", "", "", "", "", "", "", "", "", "", 62.5, 
  4.6754783*^7, 93.105, 45.5, 19.436, 13.799, 34272.36, 1., 99.403, 7.17, 
  27.4, 31.4, "", 2.97, 83.56, 0.904}, {"ESP", "Europe", "Spain", 
  "2020-08-29", 439286., 0., 7604.571, 29011., 0., 24.714, 9395.531, 0., 
  162.648, 620.493, 0., 0.529, 1.32, "", "", "", "", "", "", "", "", "", "", 
  "", "", 83377., 1.783, 0.091, 11., "tests performed", "", "", "", "", "", 
  "", "", "", "", 62.5, 4.6754783*^7, 93.105, 45.5, 19.436, 13.799, 34272.36, 
  1., 99.403, 7.17, 27.4, 31.4, "", 2.97, 83.56, 0.904}, 
 {"ESP", "Europe", "Spain", "2020-08-30", 439286., 0., 7604.571, 29011., 0., 
  24.714, 9395.531, 0., 162.648, 620.493, 0., 0.529, 1.3, "", "", "", "", 
  438.58, 9.38, 4769.06, 102.002, "", "", "", "", 84595., 1.809, 0.09, 11.1, 
  "tests performed", "", "", "", "", "", "", "", "", "", 62.5, 4.6754783*^7, 
  93.105, 45.5, 19.436, 13.799, 34272.36, 1., 99.403, 7.17, 27.4, 31.4, "", 
  2.97, 83.56, 0.904}, {"ESP", "Europe", "Spain", "2020-08-31", 462858., 
  23572., 8203.143, 29094., 83., 31.714, 9899.693, 504.162, 175.45, 622.268, 
  1.775, 0.678, 1.29, 846., 18.094, 6957., 148.798, "", "", "", "", "", "", 
  "", "", 85813., 1.835, 0.096, 10.5, "tests performed", "", "", "", "", "", 
  "", "", "", "", 62.5, 4.6754783*^7, 93.105, 45.5, 19.436, 13.799, 34272.36, 
  1., 99.403, 7.17, 27.4, 31.4, "", 2.97, 83.56, 0.904}, 
 {"ESP", "Europe", "Spain", "2020-09-01", 470973., 8115., 8345.714, 29152., 
  58., 32.571, 10073.258, 173.565, 178.5, 623.508, 1.241, 0.697, 1.28, 823., 
  17.602, 6807., 145.589, "", "", "", "", "", "", "", "", 87031., 1.861, 
  0.096, 10.4, "tests performed", "", "", "", "", "", "", "", "", "", 62.5, 
  4.6754783*^7, 93.105, 45.5, 19.436, 13.799, 34272.36, 1., 99.403, 7.17, 
  27.4, 31.4, "", 2.97, 83.56, 0.904}, {"ESP", "Europe", "Spain", 
  "2020-09-02", 479554., 8581., 8529.286, 29194., 42., 31.857, 10256.79, 
  183.532, 182.426, 624.407, 0.898, 0.681, 1.26, 874., 18.693, 6924., 
  148.092, "", "", "", "", "", "", "", "", 88248., 1.887, 0.097, 10.3, 
  "tests performed", "", "", "", "", "", "", "", "", "", 62.5, 4.6754783*^7, 
  93.105, 45.5, 19.436, 13.799, 34272.36, 1., 99.403, 7.17, 27.4, 31.4, "", 
  2.97, 83.56, 0.904}, {"ESP", "Europe", "Spain", "2020-09-03", 488513., 
  8959., 8429.429, 29234., 40., 34., 10448.407, 191.617, 180.29, 625.262, 
  0.856, 0.727, 1.25, 930., 19.891, 7194., 153.867, "", "", "", "", "", 
  7.042795*^6, 150.633, "", 89466., 1.914, 0.094, 10.6, "tests performed", 
  "", "", "", "", "", "", "", "", "", 62.5, 4.6754783*^7, 93.105, 45.5, 
  19.436, 13.799, 34272.36, 1., 99.403, 7.17, 27.4, 31.4, "", 2.97, 83.56, 
  0.904}, {"ESP", "Europe", "Spain", "2020-09-04", 498989., 10476., 8529., 
  29418., 184., 58.143, 10672.47, 224.063, 182.42, 629.198, 3.935, 1.244, 
  1.25, 976., 20.875, 7392., 158.101, "", "", "", "", "", "", "", "", 94167., 
  2.014, 0.091, 11., "tests performed", "", "", "", "", "", "", "", "", "", 
  62.5, 4.6754783*^7, 93.105, 45.5, 19.436, 13.799, 34272.36, 1., 99.403, 
  7.17, 27.4, 31.4, "", 2.97, 83.56, 0.904}, {"ESP", "Europe", "Spain", 
  "2020-09-05", 498989., 0., 8529., 29418., 0., 58.143, 10672.47, 0., 182.42, 
  629.198, 0., 1.244, 1.24, "", "", "", "", "", "", "", "", "", "", "", "", 
  98868., 2.115, 0.086, 11.6, "tests performed", "", "", "", "", "", "", "", 
  "", "", 62.5, 4.6754783*^7, 93.105, 45.5, 19.436, 13.799, 34272.36, 1., 
  99.403, 7.17, 27.4, 31.4, "", 2.97, 83.56, 0.904}, 
 {"ESP", "Europe", "Spain", "2020-09-06", 498989., 0., 8529., 29418., 0., 
  58.143, 10672.47, 0., 182.42, 629.198, 0., 1.244, 1.24, "", "", "", "", 
  477.104, 10.204, 5787.474, 123.784, "", "", "", "", 103569., 2.215, 0.082, 
  12.1, "tests performed", "", "", "", "", "", "", "", "", "", 62.5, 
  4.6754783*^7, 93.105, 45.5, 19.436, 13.799, 34272.36, 1., 99.403, 7.17, 
  27.4, 31.4, "", 2.97, 83.56, 0.904}, {"ESP", "Europe", "Spain", 
  "2020-09-07", 525549., 26560., 8955.857, 29516., 98., 60.286, 11240.54, 
  568.07, 191.55, 631.294, 2.096, 1.289, 1.24, 1034., 22.115, 7892., 168.796, 
  "", "", "", "", "", "", "", "", 108270., 2.316, 0.083, 12.1, 
  "tests performed", "", "", "", "", "", "", "", "", "", 60.65, 4.6754783*^7, 
  93.105, 45.5, 19.436, 13.799, 34272.36, 1., 99.403, 7.17, 27.4, 31.4, "", 
  2.97, 83.56, 0.904}, {"ESP", "Europe", "Spain", "2020-09-08", 534513., 
  8964., 9077.143, 29594., 78., 63.143, 11432.264, 191.724, 194.144, 632.962, 
  1.668, 1.351, 1.23, 1051., 22.479, 7972., 170.507, "", "", "", "", "", "", 
  "", "", 112970., 2.416, 0.08, 12.4, "tests performed", "", "", "", "", "", 
  "", "", "", "", 60.65, 4.6754783*^7, 93.105, 45.5, 19.436, 13.799, 
  34272.36, 1., 99.403, 7.17, 27.4, 31.4, "", 2.97, 83.56, 0.904}, 
 {"ESP", "Europe", "Spain", "2020-09-09", 543379., 8866., 9117.857, 29628., 
  34., 62., 11621.891, 189.628, 195.014, 633.689, 0.727, 1.326, 1.22, 1131., 
  24.19, 8398., 179.618, "", "", "", "", "", "", "", "", 117671., 2.517, 
  0.077, 12.9, "tests performed", "", "", "", "", "", "", "", "", "", 60.65, 
  4.6754783*^7, 93.105, 45.5, 19.436, 13.799, 34272.36, 1., 99.403, 7.17, 
  27.4, 31.4, "", 2.97, 83.56, 0.904}, {"ESP", "Europe", "Spain", 
  "2020-09-10", 554143., 10764., 9375.714, 29699., 71., 66.429, 11852.114, 
  230.222, 200.53, 635.208, 1.519, 1.421, 1.21, 1136., 24.297, 8401., 
  179.682, "", "", "", "", "", 7.8994*^6, 168.954, "", 122372., 2.617, 0.077, 
  13.1, "tests performed", "", "", "", "", "", "", "", "", "", 60.65, 
  4.6754783*^7, 93.105, 45.5, 19.436, 13.799, 34272.36, 1., 99.403, 7.17, 
  27.4, 31.4, "", 2.97, 83.56, 0.904}, {"ESP", "Europe", "Spain", 
  "2020-09-11", 566326., 12183., 9619.571, 29747., 48., 47., 12112.686, 
  260.572, 205.745, 636.234, 1.027, 1.005, 1.21, 1181., 25.259, 8658., 
  185.179, "", "", "", "", "", "", "", "", 118836., 2.542, 0.081, 12.4, 
  "tests performed", "", "", "", "", "", "", "", "", "", 60.65, 4.6754783*^7, 
  93.105, 45.5, 19.436, 13.799, 34272.36, 1., 99.403, 7.17, 27.4, 31.4, "", 
  2.97, 83.56, 0.904}, {"ESP", "Europe", "Spain", "2020-09-12", 566326., 0., 
  9619.571, 29747., 0., 47., 12112.686, 0., 205.745, 636.234, 0., 1.005, 1.2, 
  "", "", "", "", "", "", "", "", "", "", "", "", 115299., 2.466, 0.083, 12., 
  "tests performed", "", "", "", "", "", "", "", "", "", 60.65, 4.6754783*^7, 
  93.105, 45.5, 19.436, 13.799, 34272.36, 1., 99.403, 7.17, 27.4, 31.4, "", 
  2.97, 83.56, 0.904}, {"ESP", "Europe", "Spain", "2020-09-13", 566326., 0., 
  9619.571, 29747., 0., 47., 12112.686, 0., 205.745, 636.234, 0., 1.005, 1.2, 
  "", "", "", "", 525.505, 11.24, 6353.479, 135.889, "", "", "", "", 111763., 
  2.39, 0.086, 11.6, "tests performed", "", "", "", "", "", "", "", "", "", 
  60.65, 4.6754783*^7, 93.105, 45.5, 19.436, 13.799, 34272.36, 1., 99.403, 
  7.17, 27.4, 31.4, "", 2.97, 83.56, 0.904}, {"ESP", "Europe", "Spain", 
  "2020-09-14", 593730., 27404., 9740.143, 29848., 101., 47.429, 12698.808, 
  586.122, 208.324, 638.395, 2.16, 1.014, 1.19, 1157., 24.746, 9044., 
  193.435, "", "", "", "", "", "", "", "", 108227., 2.315, 0.09, 11.1, 
  "tests performed", "", "", "", "", "", "", "", "", "", 60.65, 4.6754783*^7, 
  93.105, 45.5, 19.436, 13.799, 34272.36, 1., 99.403, 7.17, 27.4, 31.4, "", 
  2.97, 83.56, 0.904}, {"ESP", "Europe", "Spain", "2020-09-15", 603167., 
  9437., 9807.714, 30004., 156., 58.571, 12900.648, 201.84, 209.769, 641.731, 
  3.337, 1.253, 1.19, 1273., 27.227, 9752., 208.578, "", "", "", "", "", "", 
  "", "", 104690., 2.239, 0.094, 10.7, "tests performed", "", "", "", "", "", 
  "", "", "", "", 60.65, 4.6754783*^7, 93.105, 45.5, 19.436, 13.799, 
  34272.36, 1., 99.403, 7.17, 27.4, 31.4, "", 2.97, 83.56, 0.904}, 
 {"ESP", "Europe", "Spain", "2020-09-16", 614360., 11193., 10140.143, 30243., 
  239., 87.857, 13140.046, 239.398, 216.879, 646.843, 5.112, 1.879, 1.19, 
  1281., 27.398, 9810., 209.818, "", "", "", "", "", "", "", "", 101154., 
  2.164, 0.1, 10., "tests performed", "", "", "", "", "", "", "", "", "", 
  60.65, 4.6754783*^7, 93.105, 45.5, 19.436, 13.799, 34272.36, 1., 99.403, 
  7.17, 27.4, 31.4, "", 2.97, 83.56, 0.904}, {"ESP", "Europe", "Spain", 
  "2020-09-17", 625651., 11291., 10215.429, 30405., 162., 100.857, 13381.54, 
  241.494, 218.489, 650.308, 3.465, 2.157, 1.19, 1331., 28.468, 10003., 
  213.946, "", "", "", "", "", 8.582722*^6, 183.569, "", 97617., 2.088, 
  0.105, 9.6, "tests performed", "", "", "", "", "", "", "", "", "", 60.65, 
  4.6754783*^7, 93.105, 45.5, 19.436, 13.799, 34272.36, 1., 99.403, 7.17, 
  27.4, 31.4, "", 2.97, 83.56, 0.904}, {"ESP", "Europe", "Spain", 
  "2020-09-18", 640040., 14389., 10530.571, 30495., 90., 106.857, 13689.295, 
  307.755, 225.23, 652.233, 1.925, 2.285, 1.19, 1345., 28.767, 10143., 
  216.94, "", "", "", "", "", "", "", "", 99105., 2.12, 0.106, 9.4, 
  "tests performed", "", "", "", "", "", "", "", "", "", 60.65, 4.6754783*^7, 
  93.105, 45.5, 19.436, 13.799, 34272.36, 1., 99.403, 7.17, 27.4, 31.4, "", 
  2.97, 83.56, 0.904}, {"ESP", "Europe", "Spain", "2020-09-19", 640040., 0., 
  10530.571, 30495., 0., 106.857, 13689.295, 0., 225.23, 652.233, 0., 2.285, 
  1.18, "", "", "", "", "", "", "", "", "", "", "", "", 100592., 2.151, 
  0.105, 9.6, "tests performed", "", "", "", "", "", "", "", "", "", 60.65, 
  4.6754783*^7, 93.105, 45.5, 19.436, 13.799, 34272.36, 1., 99.403, 7.17, 
  27.4, 31.4, "", 2.97, 83.56, 0.904}, {"ESP", "Europe", "Spain", 
  "2020-09-20", 640040., 0., 10530.571, 30495., 0., 106.857, 13689.295, 0., 
  225.23, 652.233, 0., 2.285, 1.18, "", "", "", "", 491.92, 10.521, 6271.492, 
  134.136, "", "", "", "", 102080., 2.183, 0.103, 9.7, "tests performed", "", 
  "", "", "", "", "", "", "", "", 60.65, 4.6754783*^7, 93.105, 45.5, 19.436, 
  13.799, 34272.36, 1., 99.403, 7.17, 27.4, 31.4, "", 2.97, 83.56, 0.904}, 
 {"ESP", "Europe", "Spain", "2020-09-21", 671468., 31428., 11105.429, 30663., 
  168., 116.429, 14361.483, 672.188, 237.525, 655.826, 3.593, 2.49, 1.17, 
  1417., 30.307, 11031., 235.933, "", "", "", "", "", "", "", "", 103567., 
  2.215, 0.107, 9.3, "tests performed", "", "", "", "", "", "", "", "", "", 
  60.65, 4.6754783*^7, 93.105, 45.5, 19.436, 13.799, 34272.36, 1., 99.403, 
  7.17, 27.4, 31.4, "", 2.97, 83.56, 0.904}, {"ESP", "Europe", "Spain", 
  "2020-09-22", 682267., 10799., 11300., 30904., 241., 128.571, 14592.454, 
  230.971, 241.687, 660.981, 5.155, 2.75, 1.15, 1438., 30.756, 10849., 
  232.04, "", "", "", "", "", "", "", "", 105054., 2.247, 0.108, 9.3, 
  "tests performed", "", "", "", "", "", "", "", "", "", 60.65, 4.6754783*^7, 
  93.105, 45.5, 19.436, 13.799, 34272.36, 1., 99.403, 7.17, 27.4, 31.4, "", 
  2.97, 83.56, 0.904}, {"ESP", "Europe", "Spain", "2020-09-23", 693556., 
  11289., 11313.714, 31034., 130., 113., 14833.905, 241.451, 241.98, 663.761, 
  2.78, 2.417, 1.13, 1436., 30.713, 10755., 230.03, "", "", "", "", "", "", 
  "", "", 106542., 2.279, 0.106, 9.4, "tests performed", "", "", "", "", "", 
  "", "", "", "", 60.65, 4.6754783*^7, 93.105, 45.5, 19.436, 13.799, 
  34272.36, 1., 99.403, 7.17, 27.4, 31.4, "", 2.97, 83.56, 0.904}, 
 {"ESP", "Europe", "Spain", "2020-09-24", 704209., 10653., 11222.571, 31118., 
  84., 101.857, 15061.753, 227.848, 240.03, 665.558, 1.797, 2.179, 1.12, 
  1445., 30.906, 11041., 236.147, "", "", "", "", "", 9.338927*^6, 199.743, 
  "", 108029., 2.311, 0.104, 9.6, "tests performed", "", "", "", "", "", "", 
  "", "", "", 60.65, 4.6754783*^7, 93.105, 45.5, 19.436, 13.799, 34272.36, 
  1., 99.403, 7.17, 27.4, 31.4, "", 2.97, 83.56, 0.904}, 
 {"ESP", "Europe", "Spain", "2020-09-25", 716481., 12272., 10920.143, 31232., 
  114., 105.286, 15324.229, 262.476, 233.562, 667.996, 2.438, 2.252, 1.11, 
  1465., 31.334, 11006., 235.398, "", "", "", "", "", "", "", "", 108562., 
  2.322, 0.101, 9.9, "tests performed", "", "", "", "", "", "", "", "", "", 
  60.65, 4.6754783*^7, 93.105, 45.5, 19.436, 13.799, 34272.36, 1., 99.403, 
  7.17, 27.4, 31.4, "", 2.97, 83.56, 0.904}, {"ESP", "Europe", "Spain", 
  "2020-09-26", 716481., 0., 10920.143, 31232., 0., 105.286, 15324.229, 0., 
  233.562, 667.996, 0., 2.252, 1.11, "", "", "", "", "", "", "", "", "", "", 
  "", "", 109095., 2.333, 0.1, 10., "tests performed", "", "", "", "", "", 
  "", "", "", "", 60.65, 4.6754783*^7, 93.105, 45.5, 19.436, 13.799, 
  34272.36, 1., 99.403, 7.17, 27.4, 31.4, "", 2.97, 83.56, 0.904}, 
 {"ESP", "Europe", "Spain", "2020-09-27", 716481., 0., 10920.143, 31232., 0., 
  105.286, 15324.229, 0., 233.562, 667.996, 0., 2.252, 1.11, "", "", "", "", 
  418.824, 8.958, 5160.226, 110.368, "", "", "", "", 109628., 2.345, 0.1, 
  10., "tests performed", "", "", "", "", "", "", "", "", "", 60.65, 
  4.6754783*^7, 93.105, 45.5, 19.436, 13.799, 34272.36, 1., 99.403, 7.17, 
  27.4, 31.4, "", 2.97, 83.56, 0.904}, {"ESP", "Europe", "Spain", 
  "2020-09-28", 748266., 31785., 10971.143, 31411., 179., 106.857, 16004.052, 
  679.823, 234.653, 671.824, 3.828, 2.285, 1.1, 1529., 32.703, 11147., 
  238.414, "", "", "", "", "", "", "", "", 110162., 2.356, 0.1, 10., 
  "tests performed", "", "", "", "", "", "", "", "", "", 60.65, 4.6754783*^7, 
  93.105, 45.5, 19.436, 13.799, 34272.36, 1., 99.403, 7.17, 27.4, 31.4, "", 
  2.97, 83.56, 0.904}, {"ESP", "Europe", "Spain", "2020-09-29", 748266., 0., 
  9428.429, 31411., 0., 72.429, 16004.052, 0., 201.657, 671.824, 0., 1.549, 
  1.09, 1535., 32.831, 10941., 234.008, "", "", "", "", "", "", "", "", 
  110695., 2.368, 0.085, 11.7, "tests performed", "", "", "", "", "", "", "", 
  "", "", 60.65, 4.6754783*^7, 93.105, 45.5, 19.436, 13.799, 34272.36, 1., 
  99.403, 7.17, 27.4, 31.4, "", 2.97, 83.56, 0.904}, 
 {"ESP", "Europe", "Spain", "2020-09-30", 769188., 20922., 10804.571, 31791., 
  380., 108.143, 16451.536, 447.484, 231.09, 679.952, 8.128, 2.313, 1.1, 
  1539., 32.916, 10855., 232.169, "", "", "", "", "", "", "", "", 111228., 
  2.379, 0.097, 10.3, "tests performed", "", "", "", "", "", "", "", "", "", 
  60.65, 4.6754783*^7, 93.105, 45.5, 19.436, 13.799, 34272.36, 1., 99.403, 
  7.17, 27.4, 31.4, "", 2.97, 83.56, 0.904}, {"ESP", "Europe", "Spain", 
  "2020-10-01", 778607., 9419., 10628.286, 31973., 182., 122.143, 16652.991, 
  201.455, 227.32, 683.844, 3.893, 2.612, 1.09, 1561., 33.387, 10559., 
  225.838, "", "", "", "", "", 1.0121252*^7, 216.475, "", 111761., 2.39, 
  0.095, 10.5, "tests performed", "", "", "", "", "", "", "", "", "", 60.65, 
  4.6754783*^7, 93.105, 45.5, 19.436, 13.799, 34272.36, 1., 99.403, 7.17, 
  27.4, 31.4, "", 2.97, 83.56, 0.904}, {"ESP", "Europe", "Spain", 
  "2020-10-02", 789932., 11325., 10493., 32086., 113., 122., 16895.213, 
  242.221, 224.426, 686.261, 2.417, 2.609, 1.08, 1566., 33.494, 10372., 
  221.838, "", "", "", "", "", "", "", "", 112158., 2.399, 0.094, 10.7, 
  "tests performed", "", "", "", "", "", "", "", "", "", 60.65, 4.6754783*^7, 
  93.105, 45.5, 19.436, 13.799, 34272.36, 1., 99.403, 7.17, 27.4, 31.4, "", 
  2.97, 83.56, 0.904}, {"ESP", "Europe", "Spain", "2020-10-03", 789932., 0., 
  10493., 32086., 0., 122., 16895.213, 0., 224.426, 686.261, 0., 2.609, 1.07, 
  "", "", "", "", "", "", "", "", "", "", "", "", 112555., 2.407, 0.093, 
  10.7, "tests performed", "", "", "", "", "", "", "", "", "", 60.65, 
  4.6754783*^7, 93.105, 45.5, 19.436, 13.799, 34272.36, 1., 99.403, 7.17, 
  27.4, 31.4, "", 2.97, 83.56, 0.904}, {"ESP", "Europe", "Spain", 
  "2020-10-04", 789932., 0., 10493., 32086., 0., 122., 16895.213, 0., 
  224.426, 686.261, 0., 2.609, 1.06, "", "", "", "", 486.982, 10.416, 
  5215.542, 111.551, "", "", "", "", 112951., 2.416, 0.093, 10.8, 
  "tests performed", "", "", "", "", "", "", "", "", "", 60.65, 4.6754783*^7, 
  93.105, 45.5, 19.436, 13.799, 34272.36, 1., 99.403, 7.17, 27.4, 31.4, "", 
  2.97, 83.56, 0.904}, {"ESP", "Europe", "Spain", "2020-10-05", 813412., 
  23480., 9306.571, 32225., 139., 116.286, 17397.407, 502.195, 199.051, 
  689.234, 2.973, 2.487, 1.05, 1580., 33.793, 10949., 234.179, "", "", "", 
  "", "", "", "", "", 113348., 2.424, 0.082, 12.2, "tests performed", "", "", 
  "", "", "", "", "", "", "", 60.65, 4.6754783*^7, 93.105, 45.5, 19.436, 
  13.799, 34272.36, 1., 99.403, 7.17, 27.4, 31.4, "", 2.97, 83.56, 0.904}, 
 {"ESP", "Europe", "Spain", "2020-10-06", 825410., 11998., 11020.571, 32486., 
```
