## Supplementary material for "Modeling the waves of Covid-19": forecasting program for later stages: world-6-7.txt (part 32 of 37)

```
  261., 153.571, 17654.023, 256.615, 235.71, 694.817, 5.582, 3.285, 1.07, 
  1544., 33.023, 10696., 228.768, "", "", "", "", "", "", "", "", 113745., 
  2.433, 0.097, 10.3, "tests performed", "", "", "", "", "", "", "", "", "", 
  60.65, 4.6754783*^7, 93.105, 45.5, 19.436, 13.799, 34272.36, 1., 99.403, 
  7.17, 27.4, 31.4, "", 2.97, 83.56, 0.904}, {"ESP", "Europe", "Spain", 
  "2020-10-07", 835901., 10491., 9530.429, 32562., 76., 110.143, 17878.406, 
  224.383, 203.839, 696.442, 1.626, 2.356, 1.08, 1568., 33.537, 10662., 
  228.041, "", "", "", "", "", "", "", "", 114142., 2.441, 0.083, 12., 
  "tests performed", "", "", "", "", "", "", "", "", "", 64.35, 4.6754783*^7, 
  93.105, 45.5, 19.436, 13.799, 34272.36, 1., 99.403, 7.17, 27.4, 31.4, "", 
  2.97, 83.56, 0.904}, {"ESP", "Europe", "Spain", "2020-10-08", 848324., 
  12423., 9959.571, 32688., 126., 102.143, 18144.112, 265.705, 213.017, 
  699.137, 2.695, 2.185, 1.09, 1585., 33.9, 10645., 227.677, "", "", "", "", 
  "", 1.0923025*^7, 233.624, "", 114539., 2.45, 0.087, 11.5, 
  "tests performed", "", "", "", "", "", "", "", "", "", 64.35, 4.6754783*^7, 
  93.105, 45.5, 19.436, 13.799, 34272.36, 1., 99.403, 7.17, 27.4, 31.4, "", 
  2.97, 83.56, 0.904}, {"ESP", "Europe", "Spain", "2020-10-09", 861112., 
  12788., 10168.571, 32929., 241., 120.429, 18417.624, 273.512, 217.487, 
  704.292, 5.155, 2.576, 1.1, 1590., 34.007, 10554., 225.731, "", "", "", "", 
  "", "", "", "", 113617., 2.43, 0.089, 11.2, "tests performed", "", "", "", 
  "", "", "", "", "", "", 64.35, 4.6754783*^7, 93.105, 45.5, 19.436, 13.799, 
  34272.36, 1., 99.403, 7.17, 27.4, 31.4, "", 2.97, 83.56, 0.904}, 
 {"ESP", "Europe", "Spain", "2020-10-10", 861112., 0., 10168.571, 32929., 0., 
  120.429, 18417.624, 0., 217.487, 704.292, 0., 2.576, 1.11, "", "", "", "", 
  "", "", "", "", "", "", "", "", 112694., 2.41, 0.09, 11.1, 
  "tests performed", "", "", "", "", "", "", "", "", "", 64.35, 4.6754783*^7, 
  93.105, 45.5, 19.436, 13.799, 34272.36, 1., 99.403, 7.17, 27.4, 31.4, "", 
  2.97, 83.56, 0.904}, {"ESP", "Europe", "Spain", "2020-10-11", 861112., 0., 
  10168.571, 32929., 0., 120.429, 18417.624, 0., 217.487, 704.292, 0., 2.576, 
  1.12, "", "", "", "", 587.736, 12.571, 6613.268, 141.446, "", "", "", "", 
  111772., 2.391, 0.091, 11., "tests performed", "", "", "", "", "", "", "", 
  "", "", 64.35, 4.6754783*^7, 93.105, 45.5, 19.436, 13.799, 34272.36, 1., 
  99.403, 7.17, 27.4, 31.4, "", 2.97, 83.56, 0.904}, 
 {"ESP", "Europe", "Spain", "2020-10-12", 888968., 27856., 10793.714, 33124., 
  195., 128.429, 19013.413, 595.789, 230.858, 708.462, 4.171, 2.747, 1.12, 
  1546., 33.066, 10109., 216.213, "", "", "", "", "", "", "", "", 110849., 
  2.371, 0.097, 10.3, "tests performed", "", "", "", "", "", "", "", "", "", 
  64.35, 4.6754783*^7, 93.105, 45.5, 19.436, 13.799, 34272.36, 1., 99.403, 
  7.17, 27.4, 31.4, "", 2.97, 83.56, 0.904}, {"ESP", "Europe", "Spain", 
  "2020-10-13", 896086., 7118., 10096.571, 33204., 80., 102.571, 19165.654, 
  152.241, 215.947, 710.173, 1.711, 2.194, 1.14, 1595., 34.114, 11297., 
  241.622, "", "", "", "", "", "", "", "", 109927., 2.351, 0.092, 10.9, 
  "tests performed", "", "", "", "", "", "", "", "", "", 64.35, 4.6754783*^7, 
  93.105, 45.5, 19.436, 13.799, 34272.36, 1., 99.403, 7.17, 27.4, 31.4, "", 
  2.97, 83.56, 0.904}, {"ESP", "Europe", "Spain", "2020-10-14", 908056., 
  11970., 10307.857, 33413., 209., 121.571, 19421.671, 256.017, 220.466, 
  714.643, 4.47, 2.6, 1.17, 1652., 35.333, 11671., 249.622, "", "", "", "", 
  "", "", "", "", 109004., 2.331, 0.095, 10.6, "tests performed", "", "", "", 
  "", "", "", "", "", "", 64.35, 4.6754783*^7, 93.105, 45.5, 19.436, 13.799, 
  34272.36, 1., 99.403, 7.17, 27.4, 31.4, "", 2.97, 83.56, 0.904}, 
 {"ESP", "Europe", "Spain", "2020-10-15", 921374., 13318., 10435.714, 33553., 
  140., 123.571, 19706.519, 284.848, 223.201, 717.638, 2.994, 2.643, 1.2, 
  1702., 36.403, 11692., 250.071, "", "", "", "", "", 1.1679598*^7, 249.805, 
  "", 108082., 2.312, 0.097, 10.4, "tests performed", "", "", "", "", "", "", 
  "", "", "", 64.35, 4.6754783*^7, 93.105, 45.5, 19.436, 13.799, 34272.36, 
  1., 99.403, 7.17, 27.4, 31.4, "", 2.97, 83.56, 0.904}, 
 {"ESP", "Europe", "Spain", "2020-10-16", 936560., 15186., 10778.286, 33775., 
  222., 120.857, 20031.32, 324.801, 230.528, 722.386, 4.748, 2.585, 1.23, 
  1768., 37.814, 11784., 252.038, "", "", "", "", "", "", "", "", 113446., 
  2.426, 0.095, 10.5, "tests performed", "", "", "", "", "", "", "", "", "", 
  64.35, 4.6754783*^7, 93.105, 45.5, 19.436, 13.799, 34272.36, 1., 99.403, 
  7.17, 27.4, 31.4, "", 2.97, 83.56, 0.904}, {"ESP", "Europe", "Spain", 
  "2020-10-17", 936560., 0., 10778.286, 33775., 0., 120.857, 20031.32, 0., 
  230.528, 722.386, 0., 2.585, 1.26, "", "", "", "", "", "", "", "", "", "", 
  "", "", 118810., 2.541, 0.091, 11., "tests performed", "", "", "", "", "", 
  "", "", "", "", 64.35, 4.6754783*^7, 93.105, 45.5, 19.436, 13.799, 
  34272.36, 1., 99.403, 7.17, 27.4, 31.4, "", 2.97, 83.56, 0.904}, 
 {"ESP", "Europe", "Spain", "2020-10-18", 936560., 0., 10778.286, 33775., 0., 
  120.857, 20031.32, 0., 230.528, 722.386, 0., 2.585, 1.29, "", "", "", "", 
  730.966, 15.634, 7873.691, 168.404, "", "", "", "", 124174., 2.656, 0.087, 
  11.5, "tests performed", "", "", "", "", "", "", "", "", "", 64.35, 
  4.6754783*^7, 93.105, 45.5, 19.436, 13.799, 34272.36, 1., 99.403, 7.17, 
  27.4, 31.4, "", 2.97, 83.56, 0.904}, {"ESP", "Europe", "Spain", 
  "2020-10-19", 974449., 37889., 12211.571, 33992., 217., 124., 20841.697, 
  810.377, 261.183, 727.027, 4.641, 2.652, 1.32, 1857., 39.718, 12945., 
  276.87, "", "", "", "", "", "", "", "", 129538., 2.771, 0.094, 10.6, 
  "tests performed", "", "", "", "", "", "", "", "", "", 64.35, 4.6754783*^7, 
  93.105, 45.5, 19.436, 13.799, 34272.36, 1., 99.403, 7.17, 27.4, 31.4, "", 
  2.97, 83.56, 0.904}, {"ESP", "Europe", "Spain", "2020-10-20", 988322., 
  13873., 13176.571, 34210., 218., 143.714, 21138.415, 296.718, 281.823, 
  731.69, 4.663, 3.074, 1.34, 1911., 40.873, 13288., 284.206, "", "", "", "", 
  "", "", "", "", 134902., 2.885, 0.098, 10.2, "tests performed", "", "", "", 
  "", "", "", "", "", "", 64.35, 4.6754783*^7, 93.105, 45.5, 19.436, 13.799, 
  34272.36, 1., 99.403, 7.17, 27.4, 31.4, "", 2.97, 83.56, 0.904}, 
 {"ESP", "Europe", "Spain", "2020-10-21", 1.005295*^6, 16973., 13891.286, 
  34366., 156., 136.143, 21501.437, 363.022, 297.109, 735.026, 3.337, 2.912, 
  1.34, 1930., 41.279, 13698., 292.975, "", "", "", "", "", "", "", "", 
  140266., 3., 0.099, 10.1, "tests performed", "", "", "", "", "", "", "", 
  "", "", 64.35, 4.6754783*^7, 93.105, 45.5, 19.436, 13.799, 34272.36, 1., 
  99.403, 7.17, 27.4, 31.4, "", 2.97, 83.56, 0.904}, 
 {"ESP", "Europe", "Spain", "2020-10-22", 1.026281*^6, 20986., 14986.714, 
  34521., 155., 138.286, 21950.289, 448.852, 320.539, 738.342, 3.315, 2.958, 
  1.34, 1966., 42.049, 14160., 302.857, "", "", "", "", "", 1.2699006*^7, 
  271.609, "", 145630., 3.115, 0.103, 9.7, "tests performed", "", "", "", "", 
  "", "", "", "", "", 58.8, 4.6754783*^7, 93.105, 45.5, 19.436, 13.799, 
  34272.36, 1., 99.403, 7.17, 27.4, 31.4, "", 2.97, 83.56, 0.904}, 
 {"ESP", "Europe", "Spain", "2020-10-23", 1.046132*^6, 19851., 15653.143, 
  34752., 231., 139.571, 22374.866, 424.577, 334.792, 743.282, 4.941, 2.985, 
  1.34, 2031., 43.439, 14539., 310.963, "", "", "", "", "", "", "", "", 
  148937., 3.185, 0.105, 9.5, "tests performed", "", "", "", "", "", "", "", 
  "", "", 58.8, 4.6754783*^7, 93.105, 45.5, 19.436, 13.799, 34272.36, 1., 
  99.403, 7.17, 27.4, 31.4, "", 2.97, 83.56, 0.904}, 
 {"ESP", "Europe", "Spain", "2020-10-24", 1.046132*^6, 0., 15653.143, 34752., 
  0., 139.571, 22374.866, 0., 334.792, 743.282, 0., 2.985, 1.34, "", "", "", 
  "", "", "", "", "", "", "", "", "", 152245., 3.256, 0.103, 9.7, 
  "tests performed", "", "", "", "", "", "", "", "", "", 58.8, 4.6754783*^7, 
  93.105, 45.5, 19.436, 13.799, 34272.36, 1., 99.403, 7.17, 27.4, 31.4, "", 
  2.97, 83.56, 0.904}, {"ESP", "Europe", "Spain", "2020-10-25", 1.046132*^6, 
  0., 15653.143, 34752., 0., 139.571, 22374.866, 0., 334.792, 743.282, 0., 
  2.985, 1.35, "", "", "", "", 933.464, 19.965, 9859.153, 210.869, "", "", 
  "", "", 155552., 3.327, 0.101, 9.9, "tests performed", "", "", "", "", "", 
  "", "", "", "", 71.3, 4.6754783*^7, 93.105, 45.5, 19.436, 13.799, 34272.36, 
  1., 99.403, 7.17, 27.4, 31.4, "", 2.97, 83.56, 0.904}, 
 {"ESP", "Europe", "Spain", "2020-10-26", 1.09832*^6, 52188., 17695.857, 
  35031., 279., 148.429, 23491.073, 1116.207, 378.482, 749.25, 5.967, 3.175, 
  1.35, 2163., 46.263, 16008., 342.382, "", "", "", "", "", "", "", "", 
  158860., 3.398, 0.111, 9., "tests performed", "", "", "", "", "", "", "", 
  "", "", 71.3, 4.6754783*^7, 93.105, 45.5, 19.436, 13.799, 34272.36, 1., 
  99.403, 7.17, 27.4, 31.4, "", 2.97, 83.56, 0.904}, 
 {"ESP", "Europe", "Spain", "2020-10-27", 1.116738*^6, 18418., 18345.143, 
  35298., 267., 155.429, 23885., 393.928, 392.369, 754.96, 5.711, 3.324, 
  1.33, 2292., 49.022, 16696., 357.097, "", "", "", "", "", "", "", "", 
  162167., 3.468, 0.113, 8.8, "tests performed", "", "", "", "", "", "", "", 
  "", "", 71.3, 4.6754783*^7, 93.105, 45.5, 19.436, 13.799, 34272.36, 1., 
  99.403, 7.17, 27.4, 31.4, "", 2.97, 83.56, 0.904}, 
 {"ESP", "Europe", "Spain", "2020-10-28", 1.136503*^6, 19765., 18744., 
  35466., 168., 157.143, 24307.738, 422.737, 400.9, 758.553, 3.593, 3.361, 
  1.3, 2368., 50.647, 17073., 365.161, "", "", "", "", "", "", "", "", 
  165474., 3.539, 0.113, 8.8, "tests performed", "", "", "", "", "", "", "", 
  "", "", 71.3, 4.6754783*^7, 93.105, 45.5, 19.436, 13.799, 34272.36, 1., 
  99.403, 7.17, 27.4, 31.4, "", 2.97, 83.56, 0.904}, 
 {"ESP", "Europe", "Spain", "2020-10-29", 1.160083*^6, 23580., 19114.571, 
  35639., 173., 159.714, 24812.071, 504.333, 408.826, 762.254, 3.7, 3.416, 
  1.28, 2404., 51.417, 17520., 374.721, "", "", "", "", "", 1.3880479*^7, 
  296.878, "", 168782., 3.61, 0.113, 8.8, "tests performed", "", "", "", "", 
  "", "", "", "", "", 71.3, 4.6754783*^7, 93.105, 45.5, 19.436, 13.799, 
  34272.36, 1., 99.403, 7.17, 27.4, 31.4, "", 2.97, 83.56, 0.904}, 
 {"ESP", "Europe", "Spain", "2020-10-30", 1.185678*^6, 25595., 19935.143, 
  35878., 239., 160.857, 25359.502, 547.431, 426.377, 767.365, 5.112, 3.44, 
  1.26, 2482., 53.085, 18162., 388.452, "", "", "", "", "", "", "", "", 
  168470., 3.603, 0.118, 8.5, "tests performed", "", "", "", "", "", "", "", 
  "", "", 71.3, 4.6754783*^7, 93.105, 45.5, 19.436, 13.799, 34272.36, 1., 
  99.403, 7.17, 27.4, 31.4, "", 2.97, 83.56, 0.904}, 
 {"ESP", "Europe", "Spain", "2020-10-31", 1.185678*^6, 0., 19935.143, 35878., 
  0., 160.857, 25359.502, 0., 426.377, 767.365, 0., 3.44, 1.24, "", "", "", 
  "", "", "", "", "", "", "", "", "", 168157., 3.597, 0.119, 8.4, 
  "tests performed", "", "", "", "", "", "", "", "", "", 71.3, 4.6754783*^7, 
  93.105, 45.5, 19.436, 13.799, 34272.36, 1., 99.403, 7.17, 27.4, 31.4, "", 
  2.97, 83.56, 0.904}, {"ESP", "Europe", "Spain", "2020-11-01", 1.185678*^6, 
  0., 19935.143, 35878., 0., 160.857, 25359.502, 0., 426.377, 767.365, 0., 
  3.44, 1.23, "", "", "", "", 901.854, 19.289, 9933.238, 212.454, "", "", "", 
  "", 167845., 3.59, 0.119, 8.4, "tests performed", "", "", "", "", "", "", 
  "", "", "", 71.3, 4.6754783*^7, 93.105, 45.5, 19.436, 13.799, 34272.36, 1., 
  99.403, 7.17, 27.4, 31.4, "", 2.97, 83.56, 0.904}, 
 {"ESP", "Europe", "Spain", "2020-11-02", 1.240697*^6, 55019., 20339.571, 
  36257., 379., 175.143, 26536.258, 1176.757, 435.027, 775.471, 8.106, 3.746, 
  1.21, 2650., 56.679, 19170., 410.012, "", "", "", "", "", "", "", "", 
  167533., 3.583, 0.121, 8.2, "tests performed", "", "", "", "", "", "", "", 
  "", "", 71.3, 4.6754783*^7, 93.105, 45.5, 19.436, 13.799, 34272.36, 1., 
  99.403, 7.17, 27.4, 31.4, "", 2.97, 83.56, 0.904}, 
 {"ESP", "Europe", "Spain", "2020-11-03", 1.259366*^6, 18669., 20375.429, 
  36495., 238., 171., 26935.554, 399.296, 435.793, 780.562, 5.09, 3.657, 
  1.19, 2754., 58.903, 19943., 426.545, "", "", "", "", "", "", "", "", 
  167221., 3.577, 0.122, 8.2, "tests performed", "", "", "", "", "", "", "", 
  "", "", 71.3, 4.6754783*^7, 93.105, 45.5, 19.436, 13.799, 34272.36, 1., 
  99.403, 7.17, 27.4, 31.4, "", 2.97, 83.56, 0.904}, 
 {"ESP", "Europe", "Spain", "2020-11-04", 1.284408*^6, 25042., 21129.286, 
  38118., 1623., 378.857, 27471.157, 535.603, 451.917, 815.275, 34.713, 
  8.103, 1.16, 2786., 59.587, 20325., 434.715, "", "", "", "", "", "", "", 
  "", 166909., 3.57, 0.127, 7.9, "tests performed", "", "", "", "", "", "", 
  "", "", "", 71.3, 4.6754783*^7, 93.105, 45.5, 19.436, 13.799, 34272.36, 1., 
  99.403, 7.17, 27.4, 31.4, "", 2.97, 83.56, 0.904}, 
 {"ESP", "Europe", "Spain", "2020-11-05", 1.306316*^6, 21908., 20890.429, 
  38486., 368., 406.714, 27939.73, 468.572, 446.808, 823.146, 7.871, 8.699, 
  1.13, 2802., 59.93, 20281., 433.774, "", "", "", "", "", 1.5046654*^7, 
  321.821, "", 166596., 3.563, 0.125, 8., "tests performed", "", "", "", "", 
  "", "", "", "", "", 71.3, 4.6754783*^7, 93.105, 45.5, 19.436, 13.799, 
  34272.36, 1., 99.403, 7.17, 27.4, 31.4, "", 2.97, 83.56, 0.904}, 
 {"ESP", "Europe", "Spain", "2020-11-06", 1.328832*^6, 22516., 20450.571, 
  38833., 347., 422.143, 28421.306, 481.576, 437.401, 830.567, 7.422, 9.029, 
  1.11, 2863., 61.234, 20239., 432.875, "", "", "", "", "", "", "", "", 
  166774., 3.567, 0.123, 8.2, "tests performed", "", "", "", "", "", "", "", 
  "", "", 71.3, 4.6754783*^7, 93.105, 45.5, 19.436, 13.799, 34272.36, 1., 
  99.403, 7.17, 27.4, 31.4, "", 2.97, 83.56, 0.904}, 
 {"ESP", "Europe", "Spain", "2020-11-07", 1.328832*^6, 0., 20450.571, 38833., 
  0., 422.143, 28421.306, 0., 437.401, 830.567, 0., 9.029, 1.09, "", "", "", 
  "", "", "", "", "", "", "", "", "", 166951., 3.571, 0.122, 8.2, 
  "tests performed", "", "", "", "", "", "", "", "", "", 71.3, 4.6754783*^7, 
  93.105, 45.5, 19.436, 13.799, 34272.36, 1., 99.403, 7.17, 27.4, 31.4, "", 
  2.97, 83.56, 0.904}, {"ESP", "Europe", "Spain", "2020-11-08", 1.328832*^6, 
  0., 20450.571, 38833., 0., 422.143, 28421.306, 0., 437.401, 830.567, 0., 
  9.029, 1.07, "", "", "", "", 890.988, 19.057, 9325.745, 199.461, "", "", 
  "", "", 167129., 3.575, 0.122, 8.2, "tests performed", "", "", "", "", "", 
  "", "", "", "", 71.3, 4.6754783*^7, 93.105, 45.5, 19.436, 13.799, 34272.36, 
  1., 99.403, 7.17, 27.4, 31.4, "", 2.97, 83.56, 0.904}, 
 {"ESP", "Europe", "Spain", "2020-11-09", 1.381218*^6, 52386., 20074.429, 
  39345., 512., 441.143, 29541.748, 1120.442, 429.356, 841.518, 10.951, 
  9.435, 1.05, 3007., 64.314, 21029., 449.772, "", "", "", "", "", "", "", 
  "", 167306., 3.578, 0.12, 8.3, "tests performed", "", "", "", "", "", "", 
  "", "", "", 71.3, 4.6754783*^7, 93.105, 45.5, 19.436, 13.799, 34272.36, 1., 
  99.403, 7.17, 27.4, 31.4, "", 2.97, 83.56, 0.904}, 
 {"ESP", "Europe", "Spain", "2020-11-10", 1.381218*^6, 0., 17407.429, 39345., 
  0., 407.143, 29541.748, 0., 372.313, 841.518, 0., 8.708, 1.03, 3064., 
  65.533, 20943., 447.933, "", "", "", "", "", "", "", "", 167484., 3.582, 
  0.104, 9.6, "tests performed", "", "", "", "", "", "", "", "", "", 71.3, 
  4.6754783*^7, 93.105, 45.5, 19.436, 13.799, 34272.36, 1., 99.403, 7.17, 
  27.4, 31.4, "", 2.97, 83.56, 0.904}, {"ESP", "Europe", "Spain", 
  "2020-11-11", 1.417709*^6, 36491., 19043., 40105., 760., 283.857, 
  30322.224, 780.476, 407.295, 857.773, 16.255, 6.071, 1.04, 3093., 66.154, 
  21051., 450.243, "", "", "", "", "", "", "", "", 167661., 3.586, 0.114, 
  8.8, "tests performed", "", "", "", "", "", "", "", "", "", 71.3, 
  4.6754783*^7, 93.105, 45.5, 19.436, 13.799, 34272.36, 1., 99.403, 7.17, 
  27.4, 31.4, "", 2.97, 83.56, 0.904}, {"ESP", "Europe", "Spain", 
  "2020-11-12", 1.43722*^6, 19511., 18700.571, 40461., 356., 282.143, 
  30739.529, 417.305, 399.971, 865.387, 7.614, 6.035, 1.02, 3123., 66.795, 
  20525., 438.993, "", "", "", "", "", 1.6221524*^7, 346.949, "", 167839., 
  3.59, 0.111, 9., "tests performed", "", "", "", "", "", "", "", "", "", 
  71.3, 4.6754783*^7, 93.105, 45.5, 19.436, 13.799, 34272.36, 1., 99.403, 
  7.17, 27.4, 31.4, "", 2.97, 83.56, 0.904}, {"ESP", "Europe", "Spain", 
  "2020-11-13", 1.458591*^6, 21371., 18537., 40769., 308., 276.571, 
  31196.616, 457.087, 396.473, 871.975, 6.588, 5.915, 0.99, 3125., 66.838, 
  20296., 434.095, "", "", "", "", "", "", "", "", 165630., 3.543, 0.112, 
  8.9, "tests performed", "", "", "", "", "", "", "", "", "", 71.3, 
  4.6754783*^7, 93.105, 45.5, 19.436, 13.799, 34272.36, 1., 99.403, 7.17, 
  27.4, 31.4, "", 2.97, 83.56, 0.904}, {"ESP", "Europe", "Spain", 
  "2020-11-14", 1.458591*^6, 0., 18537., 40769., 0., 276.571, 31196.616, 0., 
  396.473, 871.975, 0., 5.915, 0.96, "", "", "", "", "", "", "", "", "", "", 
  "", "", 163422., 3.495, 0.113, 8.8, "tests performed", "", "", "", "", "", 
  "", "", "", "", 71.3, 4.6754783*^7, 93.105, 45.5, 19.436, 13.799, 34272.36, 
  1., 99.403, 7.17, 27.4, 31.4, "", 2.97, 83.56, 0.904}, 
 {"ESP", "Europe", "Spain", "2020-11-15", 1.458591*^6, 0., 18537., 40769., 
  0., 276.571, 31196.616, 0., 396.473, 871.975, 0., 5.915, 0.93, "", "", "", 
  "", 680.589, 14.557, 7536.854, 161.2, "", "", "", "", 161213., 3.448, 
  0.115, 8.7, "tests performed", "", "", "", "", "", "", "", "", "", 71.3, 
  4.6754783*^7, 93.105, 45.5, 19.436, 13.799, 34272.36, 1., 99.403, 7.17, 
  27.4, 31.4, "", 2.97, 83.56, 0.904}, {"ESP", "Europe", "Spain", 
  "2020-11-16", 1.496864*^6, 38273., 16520.857, 41253., 484., 272.571, 
  32015.206, 818.59, 353.351, 882.327, 10.352, 5.83, 0.9, 3156., 67.501, 
  20452., 437.431, "", "", "", "", "", "", "", "", 159004., 3.401, 0.104, 
  9.6, "tests performed", "", "", "", "", "", "", "", "", "", 71.3, 
  4.6754783*^7, 93.105, 45.5, 19.436, 13.799, 34272.36, 1., 99.403, 7.17, 
  27.4, 31.4, "", 2.97, 83.56, 0.904}, {"ESP", "Europe", "Spain", 
  "2020-11-17", 1.510023*^6, 13159., 18400.714, 41688., 435., 334.714, 
  32296.653, 281.447, 393.558, 891.631, 9.304, 7.159, 0.88, 3127., 66.881, 
  20007., 427.913, "", "", "", "", "", "", "", "", 156796., 3.354, 0.117, 
  8.5, "tests performed", "", "", "", "", "", "", "", "", "", 71.3, 
  4.6754783*^7, 93.105, 45.5, 19.436, 13.799, 34272.36, 1., 99.403, 7.17, 
  27.4, 31.4, "", 2.97, 83.56, 0.904}, {"ESP", "Europe", "Spain", 
  "2020-11-18", 1.525341*^6, 15318., 15376., 42039., 351., 276.286, 
  32624.277, 327.624, 328.865, 899.138, 7.507, 5.909, 0.86, 3120., 66.731, 
  19403., 414.995, "", "", "", "", "", "", "", "", 154587., 3.306, 0.099, 
  10.1, "tests performed", "", "", "", "", "", "", "", "", "", 71.3, 
  4.6754783*^7, 93.105, 45.5, 19.436, 13.799, 34272.36, 1., 99.403, 7.17, 
  27.4, 31.4, "", 2.97, 83.56, 0.904}, {"ESP", "Europe", "Spain", 
  "2020-11-19", 1.541574*^6, 16233., 14907.714, 42291., 252., 261.429, 
  32971.472, 347.194, 318.849, 904.528, 5.39, 5.591, 0.86, 3125., 66.838, 
  18961., 405.541, "", "", "", "", "", 1.7288176*^7, 369.763, "", 152379., 
  3.259, 0.098, 10.2, "tests performed", "", "", "", "", "", "", "", "", "", 
  71.3, 4.6754783*^7, 93.105, 45.5, 19.436, 13.799, 34272.36, 1., 99.403, 
  7.17, 27.4, 31.4, "", 2.97, 83.56, 0.904}, {"ESP", "Europe", "Spain", 
  "2020-11-20", 1.55673*^6, 15156., 14019.857, 42619., 328., 264.286, 
  33295.631, 324.159, 299.859, 911.543, 7.015, 5.653, 0.85, 3054., 65.32, 
  17963., 384.196, "", "", "", "", "", "", "", "", 150223., 3.213, 0.093, 
  10.7, "tests performed", "", "", "", "", "", "", "", "", "", 71.3, 
  4.6754783*^7, 93.105, 45.5, 19.436, 13.799, 34272.36, 1., 99.403, 7.17, 
  27.4, 31.4, "", 2.97, 83.56, 0.904}, {"ESP", "Europe", "Spain", 
  "2020-11-21", 1.55673*^6, 0., 14019.857, 42619., 0., 264.286, 33295.631, 
  0., 299.859, 911.543, 0., 5.653, 0.84, "", "", "", "", "", "", "", "", "", 
  "", "", "", 148068., 3.167, 0.095, 10.6, "tests performed", "", "", "", "", 
  "", "", "", "", "", 71.3, 4.6754783*^7, 93.105, 45.5, 19.436, 13.799, 
  34272.36, 1., 99.403, 7.17, 27.4, 31.4, "", 2.97, 83.56, 0.904}, 
 {"ESP", "Europe", "Spain", "2020-11-22", 1.55673*^6, 0., 14019.857, 42619., 
  0., 264.286, 33295.631, 0., 299.859, 911.543, 0., 5.653, 0.82, "", "", "", 
  "", 514.64, 11.007, 5433.844, 116.22, "", "", "", "", 145912., 3.121, 
  0.096, 10.4, "tests performed", "", "", "", "", "", "", "", "", "", 71.3, 
  4.6754783*^7, 93.105, 45.5, 19.436, 13.799, 34272.36, 1., 99.403, 7.17, 
  27.4, 31.4, "", 2.97, 83.56, 0.904}, {"ESP", "Europe", "Spain", 
  "2020-11-23", 1.582616*^6, 25886., 12250.286, 43131., 512., 268.286, 
  33849.286, 553.655, 262.011, 922.494, 10.951, 5.738, 0.8, 2922., 62.496, 
  17695., 378.464, "", "", "", "", "", "", "", "", 143756., 3.075, 0.085, 
  11.7, "tests performed", "", "", "", "", "", "", "", "", "", 71.3, 
  4.6754783*^7, 93.105, 45.5, 19.436, 13.799, 34272.36, 1., 99.403, 7.17, 
  27.4, 31.4, "", 2.97, 83.56, 0.904}, {"ESP", "Europe", "Spain", 
  "2020-11-24", 1.594844*^6, 12228., 12117.286, 43668., 537., 282.857, 
  34110.82, 261.535, 259.167, 933.979, 11.485, 6.05, 0.8, 2853., 61.02, 
  16701., 357.204, "", "", "", "", "", "", "", "", 141601., 3.029, 0.086, 
  11.7, "tests performed", "", "", "", "", "", "", "", "", "", 71.3, 
  4.6754783*^7, 93.105, 45.5, 19.436, 13.799, 34272.36, 1., 99.403, 7.17, 
  27.4, 31.4, "", 2.97, 83.56, 0.904}, {"ESP", "Europe", "Spain", 
  "2020-11-25", 1.605066*^6, 10222., 11389.286, 44037., 369., 285.429, 
  34329.45, 218.63, 243.596, 941.872, 7.892, 6.105, 0.79, 2838., 60.7, 
  15986., 341.912, "", "", "", "", "", "", "", "", 139445., 2.982, 0.082, 
  12.2, "tests performed", "", "", "", "", "", "", "", "", "", 71.3, 
  4.6754783*^7, 93.105, 45.5, 19.436, 13.799, 34272.36, 1., 99.403, 7.17, 
  27.4, 31.4, "", 2.97, 83.56, 0.904}, {"ESP", "Europe", "Spain", 
  "2020-11-26", 1.617355*^6, 12289., 10825.857, 44374., 337., 297.571, 
  34592.29, 262.839, 231.545, 949.079, 7.208, 6.365, 0.8, 2815., 60.208, 
  15316., 327.581, "", "", "", "", "", 1.8249203*^7, 390.317, "", 137290., 
  2.936, 0.079, 12.7, "tests performed", "", "", "", "", "", "", "", "", "", 
  71.3, 4.6754783*^7, 93.105, 45.5, 19.436, 13.799, 34272.36, 1., 99.403, 
  7.17, 27.4, 31.4, "", 2.97, 83.56, 0.904}, {"ESP", "Europe", "Spain", 
  "2020-11-27", 1.628208*^6, 10853., 10211.143, 44668., 294., 292.714, 
  34824.416, 232.126, 218.398, 955.367, 6.288, 6.261, 0.8, 2777., 59.395, 
  14819., 316.952, "", "", "", "", "", "", "", "", 136333., 2.916, 0.075, 
  13.4, "tests performed", "", "", "", "", "", "", "", "", "", 71.3, 
  4.6754783*^7, 93.105, 45.5, 19.436, 13.799, 34272.36, 1., 99.403, 7.17, 
  27.4, 31.4, "", 2.97, 83.56, 0.904}, {"ESP", "Europe", "Spain", 
  "2020-11-28", 1.628208*^6, 0., 10211.143, 44668., 0., 292.714, 34824.416, 
  0., 218.398, 955.367, 0., 6.261, 0.8, "", "", "", "", "", "", "", "", "", 
  "", "", "", 135376., 2.895, 0.075, 13.3, "tests performed", "", "", "", "", 
  "", "", "", "", "", 71.3, 4.6754783*^7, 93.105, 45.5, 19.436, 13.799, 
  34272.36, 1., 99.403, 7.17, 27.4, 31.4, "", 2.97, 83.56, 0.904}, 
 {"ESP", "Europe", "Spain", "2020-11-29", 1.628208*^6, 0., 10211.143, 44668., 
  0., 292.714, 34824.416, 0., 218.398, 955.367, 0., 6.261, 0.8, "", "", "", 
  "", 375.361, 8.028, 4293.932, 91.839, "", "", "", "", 134420., 2.875, 
  0.076, 13.2, "tests performed", "", "", "", "", "", "", "", "", "", 71.3, 
  4.6754783*^7, 93.105, 45.5, 19.436, 13.799, 34272.36, 1., 99.403, 7.17, 
  27.4, 31.4, "", 2.97, 83.56, 0.904}, {"ESP", "Europe", "Spain", 
  "2020-11-30", 1.648187*^6, 19979., 9367.286, 45069., 401., 276.857, 
  35251.73, 427.315, 200.349, 963.944, 8.577, 5.921, 0.79, 2629., 56.23, 
  14503., 310.193, "", "", "", "", "", "", "", "", 133463., 2.855, 0.07, 
  14.2, "tests performed", "", "", "", "", "", "", "", "", "", 71.3, 
  4.6754783*^7, 93.105, 45.5, 19.436, 13.799, 34272.36, 1., 99.403, 7.17, 
  27.4, 31.4, "", 2.97, 83.56, 0.904}, {"ESP", "Europe", "Spain", 
  "2020-12-01", 1.656444*^6, 8257., 8800., 45511., 442., 263.286, 35428.333, 
  176.602, 188.216, 973.398, 9.454, 5.631, 0.8, 2578., 55.139, 14243., 
  304.632, "", "", "", "", "", "", "", "", 132506., 2.834, 0.066, 15.1, 
  "tests performed", "", "", "", "", "", "", "", "", "", 71.3, 4.6754783*^7, 
  93.105, 45.5, 19.436, 13.799, 34272.36, 1., 99.403, 7.17, 27.4, 31.4, "", 
  2.97, 83.56, 0.904}, {"ESP", "Europe", "Spain", "2020-12-02", 1.665775*^6, 
  9331., 8672.714, 45784., 273., 249.571, 35627.906, 199.573, 185.494, 
  979.237, 5.839, 5.338, 0.81, 2485., 53.15, 13567., 290.174, "", "", "", "", 
  "", "", "", "", 131550., 2.814, 0.066, 15.2, "tests performed", "", "", "", 
  "", "", "", "", "", "", 71.3, 4.6754783*^7, 93.105, 45.5, 19.436, 13.799, 
  34272.36, 1., 99.403, 7.17, 27.4, 31.4, "", 2.97, 83.56, 0.904}, 
 {"ESP", "Europe", "Spain", "2020-12-03", 1.675902*^6, 10127., 8363.857, 
  46038., 254., 237.714, 35844.504, 216.598, 178.888, 984.669, 5.433, 5.084, 
  0.83, 2440., 52.187, 13063., 279.394, "", "", "", "", "", 1.9163355*^7, 
  409.869, "", 130593., 2.793, 0.064, 15.6, "tests performed", "", "", "", 
  "", "", "", "", "", "", 71.3, 4.6754783*^7, 93.105, 45.5, 19.436, 13.799, 
  34272.36, 1., 99.403, 7.17, 27.4, 31.4, "", 2.97, 83.56, 0.904}, 
 {"ESP", "Europe", "Spain", "2020-12-04", 1.684647*^6, 8745., 8062.714, 
  46252., 214., 226.286, 36031.544, 187.04, 172.447, 989.246, 4.577, 4.84, 
  0.84, 2371., 50.711, 12552., 268.465, "", "", "", "", "", "", "", "", 
  127286., 2.722, 0.063, 15.8, "tests performed", "", "", "", "", "", "", "", 
  "", "", 71.3, 4.6754783*^7, 93.105, 45.5, 19.436, 13.799, 34272.36, 1., 
  99.403, 7.17, 27.4, 31.4, "", 2.97, 83.56, 0.904}, 
 {"ESP", "Europe", "Spain", "2020-12-05", 1.684647*^6, 0., 8062.714, 46252., 
  0., 226.286, 36031.544, 0., 172.447, 989.246, 0., 4.84, 0.85, "", "", "", 
  "", "", "", "", "", "", "", "", "", 123979., 2.652, 0.065, 15.4, 
  "tests performed", "", "", "", "", "", "", "", "", "", 71.3, 4.6754783*^7, 
  93.105, 45.5, 19.436, 13.799, 34272.36, 1., 99.403, 7.17, 27.4, 31.4, "", 
  2.97, 83.56, 0.904}, {"ESP", "Europe", "Spain", "2020-12-06", 1.684647*^6, 
  0., 8062.714, 46252., 0., 226.286, 36031.544, 0., 172.447, 989.246, 0., 
  4.84, 0.85, "", "", "", "", 377.337, 8.071, 4077.606, 87.213, "", "", "", 
  "", 120671., 2.581, 0.067, 15., "tests performed", "", "", "", "", "", "", 
  "", "", "", 71.3, 4.6754783*^7, 93.105, 45.5, 19.436, 13.799, 34272.36, 1., 
  99.403, 7.17, 27.4, 31.4, "", 2.97, 83.56, 0.904}, 
 {"ESP", "Europe", "Spain", "2020-12-07", 1.702328*^6, 17681., 7734.429, 
  46646., 394., 225.286, 36409.708, 378.165, 165.425, 997.673, 8.427, 4.818, 
  0.85, "", "", "", "", "", "", "", "", "", "", "", "", 117364., 2.51, 0.066, 
  15.2, "tests performed", "", "", "", "", "", "", "", "", "", 71.3, 
  4.6754783*^7, 93.105, 45.5, 19.436, 13.799, 34272.36, 1., 99.403, 7.17, 
  27.4, 31.4, "", 2.97, 83.56, 0.904}, {"ESP", "Europe", "Spain", 
  "2020-12-08", 1.702328*^6, 0., 6554.857, 46646., 0., 162.143, 36409.708, 
  0., 140.197, 997.673, 0., 3.468, 0.87, "", "", "", "", "", "", "", "", "", 
  "", "", "", 114057., 2.439, 0.057, 17.4, "tests performed", "", "", "", "", 
  "", "", "", "", "", 71.3, 4.6754783*^7, 93.105, 45.5, 19.436, 13.799, 
  34272.36, 1., 99.403, 7.17, 27.4, 31.4, "", 2.97, 83.56, 0.904}, 
 {"ESP", "Europe", "Spain", "2020-12-09", 1.712101*^6, 9773., 6618., 47019., 
  373., 176.429, 36618.735, 209.027, 141.547, 1005.651, 7.978, 3.773, 0.92, 
  2179., 46.605, 12158., 260.038, "", "", "", "", "", "", "", "", 110750., 
  2.369, 0.06, 16.7, "tests performed", "", "", "", "", "", "", "", "", "", 
  71.3, 4.6754783*^7, 93.105, 45.5, 19.436, 13.799, 34272.36, 1., 99.403, 
  7.17, 27.4, 31.4, "", 2.97, 83.56, 0.904}, {"ESP", "Europe", "Spain", 
  "2020-12-10", 1.720056*^6, 7955., 6307.714, 47344., 325., 186.571, 
  36788.878, 170.143, 134.911, 1012.602, 6.951, 3.99, 0.97, 2158., 46.156, 
  11965., 255.91, "", "", "", "", "", 1.9915453*^7, 425.955, "", 107443., 
  2.298, 0.059, 17., "tests performed", "", "", "", "", "", "", "", "", "", 
  71.3, 4.6754783*^7, 93.105, 45.5, 19.436, 13.799, 34272.36, 1., 99.403, 
  7.17, 27.4, 31.4, "", 2.97, 83.56, 0.904}, {"ESP", "Europe", "Spain", 
  "2020-12-11", 1.730575*^6, 10519., 6561.143, 47624., 280., 196., 37013.86, 
  224.982, 140.331, 1018.591, 5.989, 4.192, 1.02, 2100., 44.915, 11648., 
  249.13, "", "", "", "", "", "", "", "", 111861., 2.393, 0.059, 17., 
  "tests performed", "", "", "", "", "", "", "", "", "", 71.3, 4.6754783*^7, 
  93.105, 45.5, 19.436, 13.799, 34272.36, 1., 99.403, 7.17, 27.4, 31.4, "", 
  2.97, 83.56, 0.904}, {"ESP", "Europe", "Spain", "2020-12-12", 1.730575*^6, 
  0., 6561.143, 47624., 0., 196., 37013.86, 0., 140.331, 1018.591, 0., 4.192, 
  1.06, "", "", "", "", "", "", "", "", "", "", "", "", 116280., 2.487, 
  0.056, 17.7, "tests performed", "", "", "", "", "", "", "", "", "", 71.3, 
  4.6754783*^7, 93.105, 45.5, 19.436, 13.799, 34272.36, 1., 99.403, 7.17, 
  27.4, 31.4, "", 2.97, 83.56, 0.904}, {"ESP", "Europe", "Spain", 
  "2020-12-13", 1.730575*^6, 0., 6561.143, 47624., 0., 196., 37013.86, 0., 
  140.331, 1018.591, 0., 4.192, 1.09, "", "", "", "", 427.714, 9.148, 
  4509.271, 96.445, "", "", "", "", 120699., 2.582, 0.054, 18.4, 
  "tests performed", "", "", "", "", "", "", "", "", "", 71.3, 4.6754783*^7, 
  93.105, 45.5, 19.436, 13.799, 34272.36, 1., 99.403, 7.17, 27.4, 31.4, "", 
  2.97, 83.56, 0.904}, {"ESP", "Europe", "Spain", "2020-12-14", 1.751884*^6, 
  21309., 7079.429, 48013., 389., 195.286, 37469.621, 455.761, 151.416, 
  1026.911, 8.32, 4.177, 1.13, 2068., 44.231, 11736., 251.012, "", "", "", 
  "", "", "", "", "", 125118., 2.676, 0.057, 17.7, "tests performed", "", "", 
  "", "", "", "", "", "", "", 71.3, 4.6754783*^7, 93.105, 45.5, 19.436, 
  13.799, 34272.36, 1., 99.403, 7.17, 27.4, 31.4, "", 2.97, 83.56, 0.904}, 
 {"ESP", "Europe", "Spain", "2020-12-15", 1.762212*^6, 10328., 8554.857, 
  48401., 388., 250.714, 37690.518, 220.897, 182.973, 1035.21, 8.299, 5.362, 
  1.14, 2027., 43.354, 11736., 251.012, "", "", "", "", "", "", "", "", 
  129536., 2.771, 0.066, 15.1, "tests performed", "", "", "", "", "", "", "", 
  "", "", 71.3, 4.6754783*^7, 93.105, 45.5, 19.436, 13.799, 34272.36, 1., 
  99.403, 7.17, 27.4, 31.4, "", 2.97, 83.56, 0.904}, 
 {"ESP", "Europe", "Spain", "2020-12-16", 1.77329*^6, 11078., 8741.286, 
  48596., 195., 225.286, 37927.457, 236.938, 186.96, 1039.38, 4.171, 4.818, 
  1.15, 1964., 42.006, 11346., 242.67, "", "", "", "", "", "", "", "", 
  133955., 2.865, 0.065, 15.3, "tests performed", "", "", "", "", "", "", "", 
  "", "", 71.3, 4.6754783*^7, 93.105, 45.5, 19.436, 13.799, 34272.36, 1., 
  99.403, 7.17, 27.4, 31.4, "", 2.97, 83.56, 0.904}, 
 {"ESP", "Europe", "Spain", "2020-12-17", 1.785421*^6, 12131., 9337.857, 
  48777., 181., 204.714, 38186.917, 259.46, 199.72, 1043.252, 3.871, 4.378, 
  1.15, 1955., 41.814, 11336., 242.456, "", "", "", "", "", 2.088407*^7, 
  446.672, "", 138374., 2.96, 0.067, 14.8, "tests performed", "", "", "", "", 
  "", "", "", "", "", 71.3, 4.6754783*^7, 93.105, 45.5, 19.436, 13.799, 
  34272.36, 1., 99.403, 7.17, 27.4, 31.4, "", 2.97, 83.56, 0.904}, 
 {"ESP", "Europe", "Spain", "2020-12-18", 1.797236*^6, 11815., 9523., 48926., 
  149., 186., 38439.618, 252.701, 203.68, 1046.438, 3.187, 3.978, 1.16, 
  1920., 41.065, 11224., 240.061, "", "", "", "", "", "", "", "", 139122., 
  2.976, 0.068, 14.6, "tests performed", "", "", "", "", "", "", "", "", "", 
  71.3, 4.6754783*^7, 93.105, 45.5, 19.436, 13.799, 34272.36, 1., 99.403, 
  7.17, 27.4, 31.4, "", 2.97, 83.56, 0.904}, {"ESP", "Europe", "Spain", 
  "2020-12-19", 1.797236*^6, 0., 9523., 48926., 0., 186., 38439.618, 0., 
  203.68, 1046.438, 0., 3.978, 1.14, "", "", "", "", "", "", "", "", "", "", 
  "", "", 139870., 2.992, 0.068, 14.7, "tests performed", "", "", "", "", "", 
  "", "", "", "", 71.3, 4.6754783*^7, 93.105, 45.5, 19.436, 13.799, 34272.36, 
  1., 99.403, 7.17, 27.4, 31.4, "", 2.97, 83.56, 0.904}, 
 {"ESP", "Europe", "Spain", "2020-12-20", 1.797236*^6, 0., 9523., 48926., 0., 
  186., 38439.618, 0., 203.68, 1046.438, 0., 3.978, 1.13, "", "", "", "", 
  456.36, 9.761, 4692.013, 100.354, "", "", "", "", 140617., 3.008, 0.068, 
  14.8, "tests performed", "", "", "", "", "", "", "", "", "", 71.3, 
  4.6754783*^7, 93.105, 45.5, 19.436, 13.799, 34272.36, 1., 99.403, 7.17, 
  27.4, 31.4, "", 2.97, 83.56, 0.904}, {"ESP", "Europe", "Spain", 
  "2020-12-21", 1.819249*^6, 22013., 9623.571, 49260., 334., 178.143, 
  38910.436, 470.818, 205.831, 1053.582, 7.144, 3.81, 1.12, 1944., 41.579, 
  11431., 244.488, "", "", "", "", "", "", "", "", 141365., 3.024, 0.068, 
  14.7, "tests performed", "", "", "", "", "", "", "", "", "", 71.3, 
  4.6754783*^7, 93.105, 45.5, 19.436, 13.799, 34272.36, 1., 99.403, 7.17, 
  27.4, 31.4, "", 2.97, 83.56, 0.904}, {"ESP", "Europe", "Spain", 
  "2020-12-22", 1.829903*^6, 10654., 9670.143, 49520., 260., 159.857, 
  39138.306, 227.87, 206.827, 1059.143, 5.561, 3.419, 1.12, 1906., 40.766, 
  11500., 245.964, "", "", "", "", "", "", "", "", 142113., 3.04, 0.068, 
  14.7, "tests performed", "", "", "", "", "", "", "", "", "", 71.3, 
  4.6754783*^7, 93.105, 45.5, 19.436, 13.799, 34272.36, 1., 99.403, 7.17, 
  27.4, 31.4, "", 2.97, 83.56, 0.904}, {"ESP", "Europe", "Spain", 
  "2020-12-23", 1.842289*^6, 12386., 9857., 49698., 178., 157.429, 39403.22, 
  264.914, 210.823, 1062.95, 3.807, 3.367, 1.12, 1932., 41.322, 11328., 
  242.285, "", "", "", "", "", "", "", "", 142861., 3.056, 0.069, 14.5, 
  "tests performed", "", "", "", "", "", "", "", "", "", 78.7, 4.6754783*^7, 
  93.105, 45.5, 19.436, 13.799, 34272.36, 1., 99.403, 7.17, 27.4, 31.4, "", 
  2.97, 83.56, 0.904}, {"ESP", "Europe", "Spain", "2020-12-24", 1.854951*^6, 
  12662., 9932.857, 49824., 126., 149.571, 39674.037, 270.817, 212.446, 
  1065.645, 2.695, 3.199, 1.11, 1907., 40.787, 10744., 229.795, "", "", "", 
  "", "", 2.1889333*^7, 468.173, "", 143609., 3.072, 0.069, 14.5, 
  "tests performed", "", "", "", "", "", "", "", "", "", 78.7, 4.6754783*^7, 
  93.105, 45.5, 19.436, 13.799, 34272.36, 1., 99.403, 7.17, 27.4, 31.4, "", 
  2.97, 83.56, 0.904}, {"ESP", "Europe", "Spain", "2020-12-25", 1.854951*^6, 
  0., 8245., 49824., 0., 128.286, 39674.037, 0., 176.346, 1065.645, 0., 
  2.744, 1.12, "", "", "", "", "", "", "", "", "", "", "", "", 139405., 
  2.982, 0.059, 16.9, "tests performed", "", "", "", "", "", "", "", "", "", 
  78.7, 4.6754783*^7, 93.105, 45.5, 19.436, 13.799, 34272.36, 1., 99.403, 
  7.17, 27.4, 31.4, "", 2.97, 83.56, 0.904}, {"ESP", "Europe", "Spain", 
  "2020-12-26", 1.854951*^6, 0., 8245., 49824., 0., 128.286, 39674.037, 0., 
  176.346, 1065.645, 0., 2.744, 1.16, "", "", "", "", "", "", "", "", "", "", 
  "", "", 135201., 2.892, 0.061, 16.4, "tests performed", "", "", "", "", "", 
  "", "", "", "", 78.7, 4.6754783*^7, 93.105, 45.5, 19.436, 13.799, 34272.36, 
  1., 99.403, 7.17, 27.4, 31.4, "", 2.97, 83.56, 0.904}, 
 {"ESP", "Europe", "Spain", "2020-12-27", 1.854951*^6, 0., 8245., 49824., 0., 
  128.286, 39674.037, 0., 176.346, 1065.645, 0., 2.744, 1.2, "", "", "", "", 
  593.663, 12.697, 5377.54, 115.016, "", "", "", "", 130997., 2.802, 0.063, 
  15.9, "tests performed", "", "", "", "", "", "", "", "", "", 78.7, 
  4.6754783*^7, 93.105, 45.5, 19.436, 13.799, 34272.36, 1., 99.403, 7.17, 
  27.4, 31.4, "", 2.97, 83.56, 0.904}, {"ESP", "Europe", "Spain", 
  "2020-12-28", 1.879413*^6, 24462., 8594.857, 50122., 298., 123.143, 
  40197.235, 523.198, 183.828, 1072.019, 6.374, 2.634, 1.25, 2022., 43.247, 
  12172., 260.337, "", "", "", "", "", "", "", "", 126793., 2.712, 0.068, 
  14.8, "tests performed", "", "", "", "", "", "", "", "", "", 78.7, 
  4.6754783*^7, 93.105, 45.5, 19.436, 13.799, 34272.36, 1., 99.403, 7.17, 
  27.4, 31.4, "", 2.97, 83.56, 0.904}, {"ESP", "Europe", "Spain", 
  "2020-12-29", 1.893502*^6, 14089., 9085.571, 50442., 320., 131.714, 
  40498.573, 301.338, 194.324, 1078.863, 6.844, 2.817, 1.28, 2005., 42.883, 
  12032., 257.343, "", "", "", "", "", "", "", "", 122589., 2.622, 0.074, 
  13.5, "tests performed", "", "", "", "", "", "", "", "", "", 78.7, 
  4.6754783*^7, 93.105, 45.5, 19.436, 13.799, 34272.36, 1., 99.403, 7.17, 
  27.4, 31.4, "", 2.97, 83.56, 0.904}, {"ESP", "Europe", "Spain", 
  "2020-12-30", 1.910218*^6, 16716., 9704.143, 50689., 247., 141.571, 
  40856.098, 357.525, 207.554, 1084.146, 5.283, 3.028, 1.3, 2035., 43.525, 
  11905., 254.626, "", "", "", "", "", "", "", "", 118385., 2.532, 0.082, 
  12.2, "tests performed", "", "", "", "", "", "", "", "", "", 78.7, 
  4.6754783*^7, 93.105, 45.5, 19.436, 13.799, 34272.36, 1., 99.403, 7.17, 
  27.4, 31.4, "", 2.97, 83.56, 0.904}, {"ESP", "Europe", "Spain", 
  "2020-12-31", 1.928265*^6, 18047., 10473.429, 50837., 148., 144.714, 
  41242.091, 385.993, 224.008, 1087.311, 3.165, 3.095, 1.29, 2018., 43.161, 
  11535., 246.713, "", "", "", "", "", 2.2688602*^7, 485.268, "", 114181., 
  2.442, 0.092, 10.9, "tests performed", "", "", "", "", "", "", "", "", "", 
  78.7, 4.6754783*^7, 93.105, 45.5, 19.436, 13.799, 34272.36, 1., 99.403, 
  7.17, 27.4, 31.4, "", 2.97, 83.56, 0.904}, {"ESP", "Europe", "Spain", 
  "2021-01-01", 1.928265*^6, 0., 10473.429, 50837., 0., 144.714, 41242.091, 
  0., 224.008, 1087.311, 0., 3.095, 1.3, "", "", "", "", "", "", "", "", "", 
  "", "", "", 114851., 2.456, 0.091, 11., "tests performed", "", "", "", "", 
  "", "", "", "", "", 78.7, 4.6754783*^7, 93.105, 45.5, 19.436, 13.799, 
  34272.36, 1., 99.403, 7.17, 27.4, 31.4, "", 2.97, 83.56, 0.904}, 
 {"ESP", "Europe", "Spain", "2021-01-02", 1.928265*^6, 0., 10473.429, 50837., 
  0., 144.714, 41242.091, 0., 224.008, 1087.311, 0., 3.095, 1.35, "", "", "", 
  "", "", "", "", "", "", "", "", "", 115520., 2.471, 0.091, 11., 
  "tests performed", "", "", "", "", "", "", "", "", "", 78.7, 4.6754783*^7, 
  93.105, 45.5, 19.436, 13.799, 34272.36, 1., 99.403, 7.17, 27.4, 31.4, "", 
  2.97, 83.56, 0.904}, {"ESP", "Europe", "Spain", "2021-01-03", 1.928265*^6, 
  0., 10473.429, 50837., 0., 144.714, 41242.091, 0., 224.008, 1087.311, 0., 
  3.095, 1.41, "", "", "", "", 857.404, 18.338, 7661.316, 163.862, "", "", 
  "", "", 116190., 2.485, 0.09, 11.1, "tests performed", "", "", "", "", "", 
  "", "", "", "", 78.7, 4.6754783*^7, 93.105, 45.5, 19.436, 13.799, 34272.36, 
  1., 99.403, 7.17, 27.4, 31.4, "", 2.97, 83.56, 0.904}, 
 {"ESP", "Europe", "Spain", "2021-01-04", 1.958844*^6, 30579., 11347.286, 
  51078., 241., 136.571, 41896.12, 654.029, 242.698, 1092.466, 5.155, 2.921, 
  1.46, 2192., 46.883, 13458., 287.842, "", "", "", "", "", "", "", "", 
  116859., 2.499, 0.097, 10.3, "tests performed", 82834., 82834., "", "", "", 
  0.18, 0.18, "", "", 78.7, 4.6754783*^7, 93.105, 45.5, 19.436, 13.799, 
  34272.36, 1., 99.403, 7.17, 27.4, 31.4, "", 2.97, 83.56, 0.904}, 
 {"ESP", "Europe", "Spain", "2021-01-05", 1.982544*^6, 23700., 12720.286, 
  51430., 352., 141.143, 42403.02, 506.9, 272.064, 1099.994, 7.529, 3.019, 
  1.52, 2220., 47.482, 13841., 296.034, "", "", "", "", "", "", "", "", 
  117529., 2.514, 0.108, 9.2, "tests performed", 139339., 139339., "", 
  56505., 56505., 0.3, 0.3, "", 1209., 78.7, 4.6754783*^7, 93.105, 45.5, 
  19.436, 13.799, 34272.36, 1., 99.403, 7.17, 27.4, 31.4, "", 2.97, 83.56, 
  0.904}, {"ESP", "Europe", "Spain", "2021-01-06", 1.982544*^6, 0., 
  10332.286, 51430., 0., 105.857, 42403.02, 0., 220.989, 1099.994, 0., 2.264, 
  1.55, "", "", "", "", "", "", "", "", "", "", "", "", 118198., 2.528, 
  0.087, 11.4, "tests performed", "", "", "", "", 45248., "", "", "", 968., 
  78.7, 4.6754783*^7, 93.105, 45.5, 19.436, 13.799, 34272.36, 1., 99.403, 
  7.17, 27.4, 31.4, "", 2.97, 83.56, 0.904}, {"ESP", "Europe", "Spain", 
  "2021-01-07", 2.024904*^6, 42360., 13805.571, 51675., 245., 119.714, 
  43309.024, 906.004, 295.276, 1105.235, 5.24, 2.56, 1.63, 2307., 49.343, 
  14543., 311.048, "", "", "", "", "", 2.3520674*^7, 503.065, "", 118867., 
  2.542, 0.116, 8.6, "tests performed", 207323., 207323., "", "", 41496., 
  0.44, 0.44, "", 888., 71.3, 4.6754783*^7, 93.105, 45.5, 19.436, 13.799, 
  34272.36, 1., 99.403, 7.17, 27.4, 31.4, "", 2.97, 83.56, 0.904}, 
 {"ESP", "Europe", "Spain", "2021-01-08", 2.05036*^6, 25456., 17442.143, 
  51874., 199., 148.143, 43853.481, 544.458, 373.056, 1109.491, 4.256, 3.169, 
  1.64, 2318., 49.578, 14951., 319.775, "", "", "", "", "", "", "", "", 
  128740., 2.754, 0.135, 7.4, "tests performed", 277976., 277976., "", 
  70653., 48786., 0.59, 0.59, "", 1043., 71.3, 4.6754783*^7, 93.105, 45.5, 
  19.436, 13.799, 34272.36, 1., 99.403, 7.17, 27.4, 31.4, "", 2.97, 83.56, 
  0.904}, {"ESP", "Europe", "Spain", "2021-01-09", 2.05036*^6, 0., 17442.143, 
  51874., 0., 148.143, 43853.481, 0., 373.056, 1109.491, 0., 3.169, 1.62, "", 
  "", "", "", "", "", "", "", "", "", "", "", 138613., 2.965, 0.126, 7.9, 
  "tests performed", "", "", "", "", 47569., "", "", "", 1017., 71.3, 
  4.6754783*^7, 93.105, 45.5, 19.436, 13.799, 34272.36, 1., 99.403, 7.17, 
  27.4, 31.4, "", 2.97, 83.56, 0.904}, {"ESP", "Europe", "Spain", 
  "2021-01-10", 2.05036*^6, 0., 17442.143, 51874., 0., 148.143, 43853.481, 
  0., 373.056, 1109.491, 0., 3.169, 1.62, "", "", "", "", 1342.409, 28.712, 
  12420.498, 265.652, "", "", "", "", 148486., 3.176, 0.117, 8.5, 
  "tests performed", "", "", "", "", 46759., "", "", "", 1000., 71.3, 
  4.6754783*^7, 93.105, 45.5, 19.436, 13.799, 34272.36, 1., 99.403, 7.17, 
  27.4, 31.4, "", 2.97, 83.56, 0.904}, {"ESP", "Europe", "Spain", 
  "2021-01-11", 2.111782*^6, 61422., 21848.286, 52275., 401., 171., 
  45167.186, 1313.705, 467.295, 1118.067, 8.577, 3.657, 1.62, 2511., 53.706, 
  16792., 359.15, "", "", "", "", "", "", "", "", 158358., 3.387, 0.138, 7.2, 
  "tests performed", 406091., 406091., "", "", 46180., 0.87, 0.87, "", 988., 
  71.3, 4.6754783*^7, 93.105, 45.5, 19.436, 13.799, 34272.36, 1., 99.403, 
  7.17, 27.4, 31.4, "", 2.97, 83.56, 0.904}, {"ESP", "Europe", "Spain", 
  "2021-01-12", 2.13722*^6, 25438., 22096.571, 52683., 408., 179., 45711.259, 
  544.073, 472.606, 1126.794, 8.726, 3.828, 1.6, 2651., 56.7, 17645., 
  377.395, "", "", "", "", "", "", "", "", 168231., 3.598, 0.131, 7.6, 
  "tests performed", 488122., 488122., "", 82031., 49826., 1.04, 1.04, "", 
  1066., 71.3, 4.6754783*^7, 93.105, 45.5, 19.436, 13.799, 34272.36, 1., 
  99.403, 7.17, 27.4, 31.4, "", 2.97, 83.56, 0.904}, 
 {"ESP", "Europe", "Spain", "2021-01-13", 2.176089*^6, 38869., 27649.286, 
  52878., 195., 206.857, 46542.597, 831.337, 591.368, 1130.965, 4.171, 4.424, 
  1.58, 2744., 58.689, 18215., 389.586, "", "", "", "", "", "", "", "", 
  178104., 3.809, 0.155, 6.4, "tests performed", 581638., 581638., "", 
  93516., 58330., 1.24, 1.24, "", 1248., 71.3, 4.6754783*^7, 93.105, 45.5, 
  19.436, 13.799, 34272.36, 1., 99.403, 7.17, 27.4, 31.4, "", 2.97, 83.56, 
  0.904}, {"ESP", "Europe", "Spain", "2021-01-14", 2.211967*^6, 35878., 
  26723.286, 53079., 201., 200.571, 47309.962, 767.365, 571.563, 1135.264, 
  4.299, 4.29, 1.53, 2849., 60.935, 18924., 404.75, "", "", "", "", "", 
  2.4836511*^7, 531.208, "", 187977., 4.02, 0.142, 7., "tests performed", 
  676186., 676186., "", 94548., 66980., 1.45, 1.45, "", 1433., 71.3, 
  4.6754783*^7, 93.105, 45.5, 19.436, 13.799, 34272.36, 1., 99.403, 7.17, 
  27.4, 31.4, "", 2.97, 83.56, 0.904}, {"ESP", "Europe", "Spain", 
  "2021-01-15", 2.252164*^6, 40197., 28829.143, 53314., 235., 205.714, 
  48169.703, 859.741, 616.603, 1140.29, 5.026, 4.4, 1.51, 2953., 63.159, 
  19657., 420.428, "", "", "", "", "", "", "", "", 194471., 4.159, 0.148, 
  6.7, "tests performed", 768950., 768950., "", 92764., 70139., 1.64, 1.64, 
  "", 1500., 71.3, 4.6754783*^7, 93.105, 45.5, 19.436, 13.799, 34272.36, 1., 
  99.403, 7.17, 27.4, 31.4, "", 2.97, 83.56, 0.904}, 
 {"ESP", "Europe", "Spain", "2021-01-16", 2.252164*^6, 0., 28829.143, 53314., 
  0., 205.714, 48169.703, 0., 616.603, 1140.29, 0., 4.4, 1.47, "", "", "", 
  "", "", "", "", "", "", "", "", "", 200965., 4.298, 0.143, 7., 
  "tests performed", "", "", "", "", 70181., "", "", "", 1501., 71.3, 
  4.6754783*^7, 93.105, 45.5, 19.436, 13.799, 34272.36, 1., 99.403, 7.17, 
  27.4, 31.4, "", 2.97, 83.56, 0.904}, {"ESP", "Europe", "Spain", 
  "2021-01-17", 2.252164*^6, 0., 28829.143, 53314., 0., 205.714, 48169.703, 
  0., 616.603, 1140.29, 0., 4.4, 1.45, "", "", "", "", 1657.515, 35.451, 
  16517.86, 353.287, "", "", "", "", 207460., 4.437, 0.139, 7.2, 
  "tests performed", "", "", "", "", 70223., "", "", "", 1502., 71.3, 
  4.6754783*^7, 93.105, 45.5, 19.436, 13.799, 34272.36, 1., 99.403, 7.17, 
  27.4, 31.4, "", 2.97, 83.56, 0.904}, {"ESP", "Europe", "Spain", 
  "2021-01-18", 2.336451*^6, 84287., 32095.571, 53769., 455., 213.429, 
  49972.449, 1802.746, 686.466, 1150.021, 9.732, 4.565, 1.42, 3287., 70.303, 
  23184., 495.864, "", "", "", "", "", "", "", "", 213954., 4.576, 0.15, 6.7, 
  "tests performed", 897942., 895627., 2315., "", 70264., 1.92, 1.92, 0., 
  1503., 71.3, 4.6754783*^7, 93.105, 45.5, 19.436, 13.799, 34272.36, 1., 
  99.403, 7.17, 27.4, 31.4, "", 2.97, 83.56, 0.904}, 
 {"ESP", "Europe", "Spain", "2021-01-19", 2.370742*^6, 34291., 33360.286, 
  54173., 404., 212.857, 50705.871, 733.422, 713.516, 1158.662, 8.641, 4.553, 
  1.39, 3416., 73.062, 24185., 517.273, "", "", "", "", "", "", "", "", 
  220448., 4.715, 0.151, 6.6, "tests performed", 966097., 956756., 9341., 
  68155., 68282., 2.07, 2.05, 0.02, 1460., 71.3, 4.6754783*^7, 93.105, 45.5, 
  19.436, 13.799, 34272.36, 1., 99.403, 7.17, 27.4, 31.4, "", 2.97, 83.56, 
  0.904}, {"ESP", "Europe", "Spain", "2021-01-20", 2.412318*^6, 41576., 
  33747., 54637., 464., 251.286, 51595.106, 889.235, 721.787, 1168.586, 
  9.924, 5.375, 1.35, 3583., 76.634, 25228., 539.581, "", "", "", "", "", "", 
  "", "", 226943., 4.854, 0.149, 6.7, "tests performed", 1.025937*^6, 
  1.010295*^6, 15642., 59840., 63471., 2.19, 2.16, 0.03, 1358., 71.3, 
  4.6754783*^7, 93.105, 45.5, 19.436, 13.799, 34272.36, 1., 99.403, 7.17, 
  27.4, 31.4, "", 2.97, 83.56, 0.904}, {"ESP", "Europe", "Spain", 
  "2021-01-21", 2.456675*^6, 44357., 34958.286, 55041., 404., 280.286, 
  52543.822, 948.716, 747.694, 1177.227, 8.641, 5.995, 1.32, 3734., 79.863, 
  26542., 567.685, "", "", "", "", "", 2.6470569*^7, 566.157, "", 233437., 
  4.993, 0.15, 6.7, "tests performed", 1.103301*^6, 1.054245*^6, 49056., 
  77364., 61016., 2.36, 2.25, 0.1, 1305., 71.3, 4.6754783*^7, 93.105, 45.5, 
  19.436, 13.799, 34272.36, 1., 99.403, 7.17, 27.4, 31.4, "", 2.97, 83.56, 
  0.904}, {"ESP", "Europe", "Spain", "2021-01-22", 2.49956*^6, 42885., 
  35342.286, 55441., 400., 303.857, 53461.054, 917.232, 755.907, 1185.782, 
  8.555, 6.499, 1.28, 3908., 83.585, 27462., 587.362, "", "", "", "", "", "", 
  "", "", 236845., 5.066, 0.149, 6.7, "tests performed", 1.165825*^6, 
  1.097369*^6, 68456., 62524., 56696., 2.49, 2.35, 0.15, 1213., 71.3, 
  4.6754783*^7, 93.105, 45.5, 19.436, 13.799, 34272.36, 1., 99.403, 7.17, 
  27.4, 31.4, "", 2.97, 83.56, 0.904}, {"ESP", "Europe", "Spain", 
  "2021-01-23", 2.49956*^6, 0., 35342.286, 55441., 0., 303.857, 53461.054, 
  0., 755.907, 1185.782, 0., 6.499, 1.25, "", "", "", "", "", "", "", "", "", 
  "", "", "", 240253., 5.139, 0.147, 6.8, "tests performed", "", "", "", "", 
  55680., "", "", "", 1191., 71.3, 4.6754783*^7, 93.105, 45.5, 19.436, 
  13.799, 34272.36, 1., 99.403, 7.17, 27.4, 31.4, "", 2.97, 83.56, 0.904}, 
 {"ESP", "Europe", "Spain", "2021-01-24", 2.49956*^6, 0., 35342.286, 55441., 
  0., 303.857, 53461.054, 0., 755.907, 1185.782, 0., 6.499, 1.22, "", "", "", 
  "", 1454.03, 31.099, 16045.695, 343.188, "", "", "", "", 243662., 5.211, 
  0.145, 6.9, "tests performed", 1.237593*^6, 1.148895*^6, 88698., "", 
  54664., 2.65, 2.46, 0.19, 1169., 71.3, 4.6754783*^7, 93.105, 45.5, 19.436, 
  13.799, 34272.36, 1., 99.403, 7.17, 27.4, 31.4, "", 2.97, 83.56, 0.904}, 
 {"ESP", "Europe", "Spain", "2021-01-25", 2.593382*^6, 93822., 36704.429, 
  56208., 767., 348.429, 55467.737, 2006.682, 785.041, 1202.187, 16.405, 
  7.452, 1.19, 4284., 91.627, 30483., 651.976, "", "", "", "", "", "", "", 
  "", 247070., 5.284, 0.149, 6.7, "tests performed", 1.291216*^6, 
  1.167519*^6, 123697., 53623., 56182., 2.76, 2.5, 0.26, 1202., 71.3, 
  4.6754783*^7, 93.105, 45.5, 19.436, 13.799, 34272.36, 1., 99.403, 7.17, 
  27.4, 31.4, "", 2.97, 83.56, 0.904}, {"ESP", "Europe", "Spain", 
  "2021-01-26", 2.629817*^6, 36435., 37010.714, 56794., 586., 374.429, 
  56247.015, 779.279, 791.592, 1214.721, 12.533, 8.008, 1.16, 4433., 94.814, 
  30815., 659.077, "", "", "", "", "", "", "", "", 250478., 5.357, 0.148, 
  6.8, "tests performed", 1.356461*^6, 1.183395*^6, 173066., 65245., 55766., 
  2.9, 2.53, 0.37, 1193., 71.3, 4.6754783*^7, 93.105, 45.5, 19.436, 13.799, 
  34272.36, 1., 99.403, 7.17, 27.4, 31.4, "", 2.97, 83.56, 0.904}, 
 {"ESP", "Europe", "Spain", "2021-01-27", 2.670102*^6, 40285., 36826.286, 
  57291., 497., 379.143, 57108.638, 861.623, 787.647, 1225.351, 10.63, 8.109, 
  1.12, 4515., 96.568, 30789., 658.521, "", "", "", "", "", "", "", "", 
  253886., 5.43, 0.145, 6.9, "tests performed", 1.395618*^6, 1.202859*^6, 
  192759., 39157., 52812., 2.98, 2.57, 0.41, 1130., 71.3, 4.6754783*^7, 
  93.105, 45.5, 19.436, 13.799, 34272.36, 1., 99.403, 7.17, 27.4, 31.4, "", 
  2.97, 83.56, 0.904}, {"ESP", "Europe", "Spain", "2021-01-28", 2.705001*^6, 
  34899., 35475.143, 57806., 515., 395., 57855.065, 746.426, 758.749, 
  1236.365, 11.015, 8.448, 1.08, 4608., 98.557, 30726., 657.173, "", "", "", 
  "", "", 2.8271632*^7, 604.679, "", 257295., 5.503, 0.138, 7.3, 
  "tests performed", 1.474189*^6, 1.222323*^6, 251866., 78571., 52984., 3.15, 
  2.61, 0.54, 1133., 71.3, 4.6754783*^7, 93.105, 45.5, 19.436, 13.799, 
  34272.36, 1., 99.403, 7.17, 27.4, 31.4, "", 2.97, 83.56, 0.904}, 
 {"ESP", "Europe", "Spain", "2021-01-29", 2.743119*^6, 38118., 34794.143, 
  58319., 513., 411.143, 58670.34, 815.275, 744.184, 1247.338, 10.972, 8.794, 
  1.05, 4723., 101.016, 30804., 658.842, "", "", "", "", "", "", "", "", 
  255102., 5.456, 0.136, 7.3, "tests performed", "", "", "", "", 50484., "", 
  "", "", 1080., 71.3, 4.6754783*^7, 93.105, 45.5, 19.436, 13.799, 34272.36, 
  1., 99.403, 7.17, 27.4, 31.4, "", 2.97, 83.56, 0.904}, 
 {"ESP", "Europe", "Spain", "2021-01-30", 2.743119*^6, 0., 34794.143, 58319., 
  0., 411.143, 58670.34, 0., 744.184, 1247.338, 0., 8.794, 1.03, "", "", "", 
  "", "", "", "", "", "", "", "", "", 252909., 5.409, 0.138, 7.3, 
  "tests performed", "", "", "", "", 51790., "", "", "", 1108., 71.3, 
  4.6754783*^7, 93.105, 45.5, 19.436, 13.799, 34272.36, 1., 99.403, 7.17, 
  27.4, 31.4, "", 2.97, 83.56, 0.904}, {"ESP", "Europe", "Spain", 
  "2021-01-31", 2.743119*^6, 0., 34794.143, 58319., 0., 411.143, 58670.34, 
  0., 744.184, 1247.338, 0., 8.794, 1., "", "", "", "", 1022.365, 21.867, 
  11384.304, 243.49, "", "", "", "", 250717., 5.362, 0.139, 7.2, 
  "tests performed", 1.609261*^6, 1.251369*^6, 357892., "", 53095., 3.44, 
  2.68, 0.77, 1136., 71.3, 4.6754783*^7, 93.105, 45.5, 19.436, 13.799, 
  34272.36, 1., 99.403, 7.17, 27.4, 31.4, "", 2.97, 83.56, 0.904}, 
 {"ESP", "Europe", "Spain", "2021-02-01", 2.822805*^6, 79686., 32774.714, 
  59081., 762., 410.429, 60374.679, 1704.339, 700.992, 1263.635, 16.298, 
  8.778, 0.97, 4894., 104.674, 32023., 684.914, "", "", "", "", "", "", "", 
  "", 248524., 5.315, 0.132, 7.6, "tests performed", 1.673054*^6, 
  1.254535*^6, 418519., 63793., 54548., 3.58, 2.68, 0.9, 1167., 71.3, 
  4.6754783*^7, 93.105, 45.5, 19.436, 13.799, 34272.36, 1., 99.403, 7.17, 
  27.4, 31.4, "", 2.97, 83.56, 0.904}, {"ESP", "Europe", "Spain", 
  "2021-02-02", 2.851869*^6, 29064., 31721.714, 59805., 724., 430.143, 
  60996.305, 621.626, 678.47, 1279.12, 15.485, 9.2, 0.94, 4853., 103.797, 
  31118., 665.558, "", "", "", "", "", "", "", "", 246331., 5.269, 0.129, 
  7.8, "tests performed", 1.764778*^6, 1.2658*^6, 498978., 91724., 58331., 
  3.77, 2.71, 1.07, 1248., 71.3, 4.6754783*^7, 93.105, 45.5, 19.436, 13.799, 
  34272.36, 1., 99.403, 7.17, 27.4, 31.4, "", 2.97, 83.56, 0.904}, 
 {"ESP", "Europe", "Spain", "2021-02-03", 2.883465*^6, 31596., 30480.429, 
  60370., 565., 439.857, 61672.086, 675.781, 651.921, 1291.205, 12.084, 
  9.408, 0.91, 4836., 103.433, 30256., 647.121, "", "", "", "", "", "", "", 
  "", 244138., 5.222, 0.125, 8., "tests performed", 1.865342*^6, 1.27922*^6, 
  586122., 100564., 67103., 3.99, 2.74, 1.25, 1435., 71.3, 4.6754783*^7, 
  93.105, 45.5, 19.436, 13.799, 34272.36, 1., 99.403, 7.17, 27.4, 31.4, "", 
  2.97, 83.56, 0.904}, {"ESP", "Europe", "Spain", "2021-02-04", 2.913425*^6, 
  29960., 29774.857, 60802., 432., 428., 62312.876, 640.79, 636.83, 1300.444, 
  9.24, 9.154, 0.88, 4823., 103.155, 29276., 626.161, "", "", "", "", "", 
  2.9965252*^7, 640.902, "", 241946., 5.175, 0.123, 8.1, "tests performed", 
  1.98816*^6, 1.305251*^6, 682909., 122818., 73424., 4.25, 2.79, 1.46, 1570., 
  71.3, 4.6754783*^7, 93.105, 45.5, 19.436, 13.799, 34272.36, 1., 99.403, 
  7.17, 27.4, 31.4, "", 2.97, 83.56, 0.904}, {"ESP", "Europe", "Spain", 
  "2021-02-05", 2.94199*^6, 28565., 28410.143, 61386., 584., 438.143, 
  62923.83, 610.954, 607.641, 1312.935, 12.491, 9.371, 0.85, 4795., 102.556, 
  28586., 611.403, "", "", "", "", "", "", "", "", 236736., 5.063, 0.12, 8.3, 
  "tests performed", "", "", "", "", 72558., "", "", "", 1552., 71.3, 
  4.6754783*^7, 93.105, 45.5, 19.436, 13.799, 34272.36, 1., 99.403, 7.17, 
  27.4, 31.4, "", 2.97, 83.56, 0.904}, {"ESP", "Europe", "Spain", 
  "2021-02-06", 2.94199*^6, 0., 28410.143, 61386., 0., 438.143, 62923.83, 0., 
  607.641, 1312.935, 0., 9.371, 0.82, "", "", "", "", "", "", "", "", "", "", 
  "", "", 231525., 4.952, 0.123, 8.1, "tests performed", "", "", "", "", 
  71691., "", "", "", 1533., 71.3, 4.6754783*^7, 93.105, 45.5, 19.436, 
  13.799, 34272.36, 1., 99.403, 7.17, 27.4, 31.4, "", 2.97, 83.56, 0.904}, 
 {"ESP", "Europe", "Spain", "2021-02-07", 2.94199*^6, 0., 28410.143, 61386., 
  0., 438.143, 62923.83, 0., 607.641, 1312.935, 0., 9.371, 0.78, "", "", "", 
  "", 646.016, 13.817, 7420.294, 158.707, "", "", "", "", 226315., 4.84, 
  0.126, 8., "tests performed", 2.105033*^6, 1.318626*^6, 786407., "", 
  70825., 4.5, 2.82, 1.68, 1515., 71.3, 4.6754783*^7, 93.105, 45.5, 19.436, 
  13.799, 34272.36, 1., 99.403, 7.17, 27.4, 31.4, "", 2.97, 83.56, 0.904}, 
 {"ESP", "Europe", "Spain", "2021-02-08", 2.989085*^6, 47095., 23754.286, 
  62295., 909., 459.143, 63931.106, 1007.277, 508.061, 1332.377, 19.442, 
  9.82, 0.74, 4732., 101.209, 27739., 593.287, "", "", "", "", "", "", "", 
  "", 221105., 4.729, 0.107, 9.3, "tests performed", 2.167241*^6, 
  1.328459*^6, 838782., 62208., 70598., 4.64, 2.84, 1.79, 1510., 71.3, 
  4.6754783*^7, 93.105, 45.5, 19.436, 13.799, 34272.36, 1., 99.403, 7.17, 
  27.4, 31.4, "", 2.97, 83.56, 0.904}, {"ESP", "Europe", "Spain", 
  "2021-02-09", 3.005487*^6, 16402., 21945.429, 63061., 766., 465.143, 
  64281.915, 350.809, 469.373, 1348.76, 16.383, 9.949, 0.73, 4594., 98.257, 
  26101., 558.253, "", "", "", "", "", "", "", "", 215895., 4.618, 0.102, 
  9.8, "tests performed", 2.233249*^6, 1.343566*^6, 889683., 66008., 66924., 
  4.78, 2.87, 1.9, 1431., 71.3, 4.6754783*^7, 93.105, 45.5, 19.436, 13.799, 
  34272.36, 1., 99.403, 7.17, 27.4, 31.4, "", 2.97, 83.56, 0.904}, 
 {"ESP", "Europe", "Spain", "2021-02-10", 3.023601*^6, 18114., 20019.429, 
  63704., 643., 476.286, 64669.341, 387.426, 428.179, 1362.513, 13.753, 
  10.187, 0.71, 4548., 97.273, 24821., 530.876, "", "", "", "", "", "", "", 
  "", 210685., 4.506, 0.095, 10.5, "tests performed", 2.320507*^6, 
  1.377229*^6, 943278., 87258., 65024., 4.96, 2.95, 2.02, 1391., 71.3, 
  4.6754783*^7, 93.105, 45.5, 19.436, 13.799, 34272.36, 1., 99.403, 7.17, 
  27.4, 31.4, "", 2.97, 83.56, 0.904}, {"ESP", "Europe", "Spain", 
  "2021-02-11", 3.041454*^6, 17853., 18289.857, 64217., 513., 487.857, 
  65051.184, 381.843, 391.187, 1373.485, 10.972, 10.434, 0.7, 4432., 94.792, 
  23500., 502.622, "", "", "", "", "", 3.1403575*^7, 671.666, "", 205475., 
  4.395, 0.089, 11.2, "tests performed", 2.423045*^6, 1.42256*^6, 
  1.000485*^6, 102538., 62126., 5.18, 3.04, 2.14, 1329., 71.3, 4.6754783*^7, 
  93.105, 45.5, 19.436, 13.799, 34272.36, 1., 99.403, 7.17, 27.4, 31.4, "", 
  2.97, 83.56, 0.904}, {"ESP", "Europe", "Spain", "2021-02-12", 3.056035*^6, 
  14581., 16292.143, 64747., 530., 480.143, 65363.045, 311.861, 348.459, 
  1384.821, 11.336, 10.269, 0.7, 4350., 93.039, 22311., 477.192, "", "", "", 
  "", "", "", "", "", 196132., 4.195, 0.083, 12., "tests performed", "", "", 
  "", "", 63159., "", "", "", 1351., 71.3, 4.6754783*^7, 93.105, 45.5, 
  19.436, 13.799, 34272.36, 1., 99.403, 7.17, 27.4, 31.4, "", 2.97, 83.56, 
  0.904}, {"ESP", "Europe", "Spain", "2021-02-13", 3.056035*^6, 0., 
  16292.143, 64747., 0., 480.143, 65363.045, 0., 348.459, 1384.821, 0., 
  10.269, 0.69, "", "", "", "", "", "", "", "", "", "", "", "", 186788., 
  3.995, 0.087, 11.5, "tests performed", "", "", "", "", 64192., "", "", "", 
  1373., 71.3, 4.6754783*^7, 93.105, 45.5, 19.436, 13.799, 34272.36, 1., 
  99.403, 7.17, 27.4, 31.4, "", 2.97, 83.56, 0.904}, 
 {"ESP", "Europe", "Spain", "2021-02-14", 3.056035*^6, 0., 16292.143, 64747., 
  0., 480.143, 65363.045, 0., 348.459, 1384.821, 0., 10.269, 0.68, "", "", 
  "", "", 476.116, 10.183, 4692.013, 100.354, "", "", "", "", 177445., 3.795, 
  0.092, 10.9, "tests performed", 2.561608*^6, 1.491517*^6, 1.070091*^6, "", 
  65225., 5.48, 3.19, 2.29, 1395., 71.3, 4.6754783*^7, 93.105, 45.5, 19.436, 
  13.799, 34272.36, 1., 99.403, 7.17, 27.4, 31.4, "", 2.97, 83.56, 0.904}, 
 {"ESP", "Europe", "Spain", "2021-02-15", 3.086286*^6, 30251., 13885.857, 
  65449., 702., 450.571, 66010.059, 647.014, 296.993, 1399.835, 15.015, 
  9.637, 0.67, 4128., 88.29, 21030., 449.794, "", "", "", "", "", "", "", "", 
  168102., 3.595, 0.083, 12.1, "tests performed", 2.624512*^6, 1.52759*^6, 
  1.096922*^6, 62904., 65324., 5.61, 3.27, 2.35, 1397., 71.3, 4.6754783*^7, 
  93.105, 45.5, 19.436, 13.799, 34272.36, 1., 99.403, 7.17, 27.4, 31.4, "", 
  2.97, 83.56, 0.904}, {"ESP", "Europe", "Spain", "2021-02-16", 3.096343*^6, 
  10057., 12979.429, 65979., 530., 416.857, 66225.16, 215.101, 277.606, 
  1411.171, 11.336, 8.916, 0.67, 4053., 86.686, 19595., 419.102, "", "", "", 
  "", "", "", "", "", 158759., 3.396, 0.082, 12.2, "tests performed", 
  2.690457*^6, 1.571277*^6, 1.11918*^6, 65945., 65315., 5.75, 3.36, 2.39, 
  1397., 71.3, 4.6754783*^7, 93.105, 45.5, 19.436, 13.799, 34272.36, 1., 
  99.403, 7.17, 27.4, 31.4, "", 2.97, 83.56, 0.904}, 
 {"ESP", "Europe", "Spain", "2021-02-17", 3.107172*^6, 10829., 11938.714, 
  66316., 337., 373.143, 66456.773, 231.613, 255.347, 1418.379, 7.208, 7.981, 
  0.68, 3909., 83.606, 18322., 391.874, "", "", "", "", "", "", "", "", 
  149416., 3.196, 0.08, 12.5, "tests performed", 2.782751*^6, 1.638195*^6, 
  1.144556*^6, 92294., 66035., 5.95, 3.5, 2.45, 1412., 71.3, 4.6754783*^7, 
  93.105, 45.5, 19.436, 13.799, 34272.36, 1., 99.403, 7.17, 27.4, 31.4, "", 
  2.97, 83.56, 0.904}, {"ESP", "Europe", "Spain", "2021-02-18", 3.121687*^6, 
  14515., 11461.857, 66704., 388., 355.286, 66767.223, 310.45, 245.148, 
  1426.678, 8.299, 7.599, 0.69, 3822., 81.746, 17259., 369.139, "", "", "", 
  "", "", 3.2384085*^7, 692.637, "", 140073., 2.996, 0.082, 12.2, 
  "tests performed", 2.936011*^6, 1.764985*^6, 1.171026*^6, 153260., 73281., 
  6.28, 3.77, 2.5, 1567., 71.3, 4.6754783*^7, 93.105, 45.5, 19.436, 13.799, 
  34272.36, 1., 99.403, 7.17, 27.4, 31.4, "", 2.97, 83.56, 0.904}, 
 {"ESP", "Europe", "Spain", "2021-02-19", 3.133122*^6, 11435., 11012.429, 
  67101., 397., 336.286, 67011.796, 244.574, 235.536, 1435.169, 8.491, 7.193, 
  0.69, 3739., 79.97, 16314., 348.927, "", "", "", "", "", "", "", "", 
  137299., 2.937, 0.08, 12.5, "tests performed", "", "", "", "", 74032., "", 
  "", "", 1583., 68.52, 4.6754783*^7, 93.105, 45.5, 19.436, 13.799, 34272.36, 
  1., 99.403, 7.17, 27.4, 31.4, "", 2.97, 83.56, 0.904}, 
 {"ESP", "Europe", "Spain", "2021-02-20", 3.133122*^6, 0., 11012.429, 67101., 
  0., 336.286, 67011.796, 0., 235.536, 1435.169, 0., 7.193, 0.69, "", "", "", 
  "", "", "", "", "", "", "", "", "", 134525., 2.877, 0.082, 12.2, 
  "tests performed", "", "", "", "", 74783., "", "", "", 1599., 68.52, 
  4.6754783*^7, 93.105, 45.5, 19.436, 13.799, 34272.36, 1., 99.403, 7.17, 
  27.4, 31.4, "", 2.97, 83.56, 0.904}, {"ESP", "Europe", "Spain", 
  "2021-02-21", 3.133122*^6, 0., 11012.429, 67101., 0., 336.286, 67011.796, 
  0., 235.536, 1435.169, 0., 7.193, 0.69, "", "", "", "", 383.263, 8.197, 
  3546.174, 75.846, "", "", "", "", 131752., 2.818, 0.084, 12., 
  "tests performed", 3.090351*^6, 1.89329*^6, 1.197061*^6, "", 75535., 6.61, 
  4.05, 2.56, 1616., 68.52, 4.6754783*^7, 93.105, 45.5, 19.436, 13.799, 
  34272.36, 1., 99.403, 7.17, 27.4, 31.4, "", 2.97, 83.56, 0.904}, 
 {"ESP", "Europe", "Spain", "2021-02-22", 3.153971*^6, 20849., 9669.286, 
  67636., 535., 312.429, 67457.719, 445.922, 206.808, 1446.611, 11.443, 
  6.682, 0.69, 3533., 75.564, 15208., 325.272, "", "", "", "", "", "", "", 
  "", 128978., 2.759, 0.075, 13.3, "tests performed", 3.165191*^6, 
  1.956886*^6, 1.208305*^6, 74840., 77240., 6.77, 4.19, 2.58, 1652., 68.52, 
  4.6754783*^7, 93.105, 45.5, 19.436, 13.799, 34272.36, 1., 99.403, 7.17, 
  27.4, 31.4, "", 2.97, 83.56, 0.904}, {"ESP", "Europe", "Spain", 
  "2021-02-23", 3.161432*^6, 7461., 9298.429, 68079., 443., 300., 67617.296, 
  159.577, 198.877, 1456.086, 9.475, 6.416, 0.69, "", "", "", "", "", "", "", 
  "", "", "", "", "", 126204., 2.699, 0.074, 13.6, "tests performed", 
  3.284678*^6, 2.063495*^6, 1.221183*^6, 119487., 84889., 7.03, 4.41, 2.61, 
  1816., 68.52, 4.6754783*^7, 93.105, 45.5, 19.436, 13.799, 34272.36, 1., 
  99.403, 7.17, 27.4, 31.4, "", 2.97, 83.56, 0.904}, 
 {"ESP", "Europe", "Spain", "2021-02-24", 3.170644*^6, 9212., 9067.429, 
  68468., 389., 307.429, 67814.324, 197.028, 193.936, 1464.406, 8.32, 6.575, 
  0.7, 3241., 69.319, 13495., 288.634, "", "", "", "", "", "", "", "", 
  123430., 2.64, 0.073, 13.6, "tests performed", 3.436158*^6, 2.204376*^6, 
  1.231782*^6, 151480., 93344., 7.35, 4.71, 2.63, 1996., 68.52, 4.6754783*^7, 
  93.105, 45.5, 19.436, 13.799, 34272.36, 1., 99.403, 7.17, 27.4, 31.4, "", 
  2.97, 83.56, 0.904}, {"ESP", "Europe", "Spain", "2021-02-25", 3.180212*^6, 
  9568., 8360.714, 68813., 345., 301.286, 68018.966, 204.642, 178.821, 
  1471.785, 7.379, 6.444, 0.71, 3123., 66.795, 12831., 274.432, "", "", "", 
  "", "", 3.322868*^7, 710.701, "", 120656., 2.581, 0.069, 14.4, 
  "tests performed", 3.605635*^6, 2.361852*^6, 1.243783*^6, 169477., 95661., 
  7.71, 5.05, 2.66, 2046., 68.52, 4.6754783*^7, 93.105, 45.5, 19.436, 13.799, 
  34272.36, 1., 99.403, 7.17, 27.4, 31.4, "", 2.97, 83.56, 0.904}, 
 {"ESP", "Europe", "Spain", "2021-02-26", 3.188553*^6, 8341., 7918.714, 
  69142., 329., 291.571, 68197.365, 178.399, 169.367, 1478.822, 7.037, 6.236, 
  0.73, 3021., 64.614, 12207., 261.086, "", "", "", "", "", "", "", "", 
  120111., 2.569, 0.066, 15.2, "tests performed", "", "", "", "", 98970., "", 
  "", "", 2117., 68.52, 4.6754783*^7, 93.105, 45.5, 19.436, 13.799, 34272.36, 
  1., 99.403, 7.17, 27.4, 31.4, "", 2.97, 83.56, 0.904}, 
 {"ESP", "Europe", "Spain", "2021-02-27", 3.188553*^6, 0., 7918.714, 69142., 
  0., 291.571, 68197.365, 0., 169.367, 1478.822, 0., 6.236, 0.74, "", "", "", 
  "", "", "", "", "", "", "", "", "", 119565., 2.557, 0.066, 15.1, 
  "tests performed", "", "", "", "", 102279., "", "", "", 2188., 68.52, 
  4.6754783*^7, 93.105, 45.5, 19.436, 13.799, 34272.36, 1., 99.403, 7.17, 
  27.4, 31.4, "", 2.97, 83.56, 0.904}, {"ESP", "Europe", "Spain", 
  "2021-02-28", 3.188553*^6, 0., 7918.714, 69142., 0., 291.571, 68197.365, 
  0., 169.367, 1478.822, 0., 6.236, 0.74, "", "", "", "", 347.703, 7.437, 
  3021.656, 64.628, "", "", "", "", 119020., 2.546, 0.067, 15., 
  "tests performed", 3.829465*^6, 2.567617*^6, 1.261848*^6, "", 105588., 
  8.19, 5.49, 2.7, 2258., 68.52, 4.6754783*^7, 93.105, 45.5, 19.436, 13.799, 
  34272.36, 1., 99.403, 7.17, 27.4, 31.4, "", 2.97, 83.56, 0.904}, 
 {"ESP", "Europe", "Spain", "2021-03-01", 3.204531*^6, 15978., 7222.857, 
  69609., 467., 281.857, 68539.105, 341.74, 154.484, 1488.81, 9.988, 6.028, 
  0.75, 2923., 62.518, 11754., 251.397, "", "", "", "", "", "", "", "", 
  118475., 2.534, 0.061, 16.4, "tests performed", 3.908734*^6, 2.642034*^6, 
  1.2667*^6, 79269., 106220., 8.36, 5.65, 2.71, 2272., 68.52, 4.6754783*^7, 
  93.105, 45.5, 19.436, 13.799, 34272.36, 1., 99.403, 7.17, 27.4, 31.4, "", 
  2.97, 83.56, 0.904}, {"ESP", "Europe", "Spain", "2021-03-02", 3.130184*^6, 
  -74347., -4464., 69801., 192., 246., 66948.958, -1590.147, -95.477, 
  1492.917, 4.107, 5.261, 0.76, 2796., 59.801, 11246., 240.532, "", "", "", 
  "", "", "", "", "", 117929., 2.522, "", "", "tests performed", 4.05932*^6, 
  2.772318*^6, 1.287002*^6, 150586., 110663., 8.68, 5.93, 2.75, 2367., 68.52, 
  4.6754783*^7, 93.105, 45.5, 19.436, 13.799, 34272.36, 1., 99.403, 7.17, 
  27.4, 31.4, "", 2.97, 83.56, 0.904}, {"ESP", "Europe", "Spain", 
  "2021-03-03", 3.136321*^6, 6137., -4903.286, 70247., 446., 254.143, 
  67080.217, 131.259, -104.872, 1502.456, 9.539, 5.436, 0.77, 2709., 57.941, 
  10788., 230.736, "", "", "", "", "", "", "", "", 117384., 2.511, "", "", 
  "tests performed", 4.229092*^6, 2.920179*^6, 1.308913*^6, 169772., 113276., 
  9.05, 6.25, 2.8, 2423., 68.52, 4.6754783*^7, 93.105, 45.5, 19.436, 13.799, 
  34272.36, 1., 99.403, 7.17, 27.4, 31.4, "", 2.97, 83.56, 0.904}, 
 {"ESP", "Europe", "Spain", "2021-03-04", 3.142358*^6, 6037., -5407.714, 
  70501., 254., 241.143, 67209.338, 129.12, -115.661, 1507.889, 5.433, 5.158, 
  0.79, 2615., 55.93, 10200., 218.159, "", "", "", "", "", 3.4046547*^7, 
  728.194, "", 116838., 2.499, "", "", "tests performed", 4.471577*^6, 
  3.129092*^6, 1.342485*^6, 242485., 123706., 9.56, 6.69, 2.87, 2646., 68.52, 
  4.6754783*^7, 93.105, 45.5, 19.436, 13.799, 34272.36, 1., 99.403, 7.17, 
  27.4, 31.4, "", 2.97, 83.56, 0.904}, {"ESP", "Europe", "Spain", 
  "2021-03-05", 3.149012*^6, 6654., -5648.714, 71138., 637., 285.143, 
  67351.655, 142.317, -120.816, 1521.513, 13.624, 6.099, 0.8, 2571., 54.989, 
  9896., 211.657, "", "", "", "", "", "", "", "", 115846., 2.478, "", "", 
  "tests performed", "", "", "", "", 124505., "", "", "", 2663., 68.52, 
  4.6754783*^7, 93.105, 45.5, 19.436, 13.799, 34272.36, 1., 99.403, 7.17, 
  27.4, 31.4, "", 2.97, 83.56, 0.904}, {"ESP", "Europe", "Spain", 
  "2021-03-06", 3.149012*^6, 0., -5648.714, 71138., 0., 285.143, 67351.655, 
  0., -120.816, 1521.513, 0., 6.099, 0.81, "", "", "", "", "", "", "", "", 
  "", "", "", "", 114854., 2.457, "", "", "tests performed", "", "", "", "", 
  125304., "", "", "", 2680., 68.52, 4.6754783*^7, 93.105, 45.5, 19.436, 
  13.799, 34272.36, 1., 99.403, 7.17, 27.4, 31.4, "", 2.97, 83.56, 0.904}, 
 {"ESP", "Europe", "Spain", "2021-03-07", 3.149012*^6, 0., -5648.714, 71138., 
  0., 285.143, 67351.655, 0., -120.816, 1521.513, 0., 6.099, 0.82, "", "", 
  "", "", 313.13, 6.697, 2806.317, 60.022, "", "", "", "", 113862., 2.435, 
  "", "", "tests performed", 4.712191*^6, 3.328703*^6, 1.383488*^6, "", 
  126104., 10.08, 7.12, 2.96, 2697., 68.52, 4.6754783*^7, 93.105, 45.5, 
  19.436, 13.799, 34272.36, 1., 99.403, 7.17, 27.4, 31.4, "", 2.97, 83.56, 
  0.904}, {"ESP", "Europe", "Spain", "2021-03-08", 3.16097*^6, 11958., 
  -6223., 71436., 298., 261., 67607.415, 255.76, -133.099, 1527.886, 6.374, 
  5.582, 0.83, 2471., 52.85, 9761., 208.77, "", "", "", "", "", "", "", "", 
  112870., 2.414, "", "", "tests performed", 4.848648*^6, 3.436412*^6, 
  1.412236*^6, 136457., 134273., 10.37, 7.35, 3.02, 2872., 68.52, 
  4.6754783*^7, 93.105, 45.5, 19.436, 13.799, 34272.36, 1., 99.403, 7.17, 
  27.4, 31.4, "", 2.97, 83.56, 0.904}, {"ESP", "Europe", "Spain", 
  "2021-03-09", 3.164982*^6, 4012., 4971.143, 71727., 291., 275.143, 
  67693.224, 85.809, 106.324, 1534.11, 6.224, 5.885, 0.85, 2358., 50.433, 
  9381., 200.643, "", "", "", "", "", "", "", "", 111878., 2.393, 0.044, 
  22.5, "tests performed", 4.989505*^6, 3.541667*^6, 1.447838*^6, 140857., 
  132884., 10.67, 7.57, 3.1, 2842., 68.52, 4.6754783*^7, 93.105, 45.5, 
  19.436, 13.799, 34272.36, 1., 99.403, 7.17, 27.4, 31.4, "", 2.97, 83.56, 
  0.904}, {"ESP", "Europe", "Spain", "2021-03-10", 3.172101*^6, 7119., 
  5111.429, 71961., 234., 244.857, 67845.487, 152.262, 109.324, 1539.115, 
  5.005, 5.237, 0.87, 2320., 49.621, 9116., 194.975, "", "", "", "", "", "", 
  "", "", 110886., 2.372, 0.046, 21.7, "tests performed", 5.172106*^6, 
  3.668848*^6, 1.503258*^6, 182601., 134716., 11.06, 7.85, 3.22, 2881., 
  68.52, 4.6754783*^7, 93.105, 45.5, 19.436, 13.799, 34272.36, 1., 99.403, 
  7.17, 27.4, 31.4, "", 2.97, 83.56, 0.904}, {"ESP", "Europe", "Spain", 
  "2021-03-11", 3.178356*^6, 6255., 5142.571, 72085., 124., 226.286, 
  67979.27, 133.783, 109.99, 1541.767, 2.652, 4.84, 0.89, 2264., 48.423, 
  8759., 187.339, "", "", "", "", "", 3.4815801*^7, 744.647, "", 109893., 
  2.35, 0.047, 21.4, "tests performed", 5.352767*^6, 3.769523*^6, 
  1.583244*^6, 180661., 125884., 11.45, 8.06, 3.39, 2692., 68.52, 
  4.6754783*^7, 93.105, 45.5, 19.436, 13.799, 34272.36, 1., 99.403, 7.17, 
  27.4, 31.4, "", 2.97, 83.56, 0.904}, {"ESP", "Europe", "Spain", 
  "2021-03-12", 3.183704*^6, 5348., 4956., 72258., 173., 160., 68093.654, 
  114.384, 106., 1545.468, 3.7, 3.422, 0.9, 2186., 46.755, 8540., 182.655, 
  "", "", "", "", "", "", "", "", 109466., 2.341, 0.045, 22.1, 
  "tests performed", "", "", "", "", 124860., "", "", "", 2671., 68.52, 
  4.6754783*^7, 93.105, 45.5, 19.436, 13.799, 34272.36, 1., 99.403, 7.17, 
  27.4, 31.4, "", 2.97, 83.56, 0.904}, {"ESP", "Europe", "Spain", 
  "2021-03-13", 3.183704*^6, 0., 4956., 72258., 0., 160., 68093.654, 0., 
  106., 1545.468, 0., 3.422, 0.91, "", "", "", "", "", "", "", "", "", "", 
  "", "", 109038., 2.332, 0.045, 22., "tests performed", "", "", "", "", 
  123835., "", "", "", 2649., 66.67, 4.6754783*^7, 93.105, 45.5, 19.436, 
  13.799, 34272.36, 1., 99.403, 7.17, 27.4, 31.4, "", 2.97, 83.56, 0.904}, 
 {"ESP", "Europe", "Spain", "2021-03-14", 3.183704*^6, 0., 4956., 72258., 0., 
  160., 68093.654, 0., 106., 1545.468, 0., 3.422, 0.92, "", "", "", "", 
  358.569, 7.669, 2765.818, 59.156, "", "", "", "", 108611., 2.323, 0.046, 
  21.9, "tests performed", "", "", "", "", 122810., "", "", "", 2627., 66.67, 
  4.6754783*^7, 93.105, 45.5, 19.436, 13.799, 34272.36, 1., 99.403, 7.17, 
  27.4, 31.4, "", 2.97, 83.56, 0.904}, {"ESP", "Europe", "Spain", 
  "2021-03-15", 3.195062*^6, 11358., 4870.286, 72424., 166., 141.143, 
  68336.581, 242.927, 104.167, 1549.018, 3.55, 3.019, 0.93, 2112., 45.172, 
  8682., 185.692, "", "", "", "", "", "", "", "", 108183., 2.314, 0.045, 
  22.2, "tests performed", 5.644895*^6, 3.951221*^6, 1.693674*^6, "", 
  113750., 12.07, 8.45, 3.62, 2433., 66.67, 4.6754783*^7, 93.105, 45.5, 
  19.436, 13.799, 34272.36, 1., 99.403, 7.17, 27.4, 31.4, "", 2.97, 83.56, 
  0.904}, {"ESP", "Europe", "Spain", "2021-03-16", 3.200024*^6, 4962., 5006., 
  72565., 141., 119.714, 68442.709, 106.128, 107.069, 1552.034, 3.016, 2.56, 
  0.96, 2037., 43.568, 8348., 178.549, "", "", "", "", "", "", "", "", 
  107756., 2.305, 0.046, 21.5, "tests performed", 5.742218*^6, 4.013681*^6, 
  1.728537*^6, 97323., 107530., 12.28, 8.58, 3.7, 2300., 66.67, 4.6754783*^7, 
  93.105, 45.5, 19.436, 13.799, 34272.36, 1., 99.403, 7.17, 27.4, 31.4, "", 
  2.97, 83.56, 0.904}, {"ESP", "Europe", "Spain", "2021-03-17", 3.206116*^6, 
  6092., 4859.286, 72793., 228., 118.857, 68573.006, 130.297, 103.931, 
  1556.91, 4.877, 2.542, 0.98, 1997., 42.712, 8071., 172.624, "", "", "", "", 
  "", "", "", "", 107328., 2.296, 0.045, 22.1, "tests performed", 
  5.857085*^6, 4.05247*^6, 1.804615*^6, 114867., 97854., 12.53, 8.67, 3.86, 
  2093., 69.44, 4.6754783*^7, 93.105, 45.5, 19.436, 13.799, 34272.36, 1., 
  99.403, 7.17, 27.4, 31.4, "", 2.97, 83.56, 0.904}, 
 {"ESP", "Europe", "Spain", "2021-03-18", 3.212332*^6, 6216., 4853.714, 
  72910., 117., 117.857, 68705.955, 132.949, 103.812, 1559.413, 2.502, 2.521, 
  0.98, 1950., 41.707, 7841., 167.705, "", "", "", "", "", 3.5564108*^7, 
  760.652, "", 106901., 2.286, 0.045, 22., "tests performed", 5.993363*^6, 
  4.10655*^6, 1.886813*^6, 136278., 91514., 12.82, 8.78, 4.04, 1957., 69.44, 
  4.6754783*^7, 93.105, 45.5, 19.436, 13.799, 34272.36, 1., 99.403, 7.17, 
  27.4, 31.4, "", 2.97, 83.56, 0.904}, {"ESP", "Europe", "Spain", 
  "2021-03-19", 3.212332*^6, 0., 4089.714, 72910., 0., 93.143, 68705.955, 0., 
  87.472, 1559.413, 0., 1.992, 1., "", "", "", "", "", "", "", "", "", "", 
  "", "", 106958., 2.288, 0.038, 26.2, "tests performed", "", "", "", "", 
  92814., "", "", "", 1985., 69.44, 4.6754783*^7, 93.105, 45.5, 19.436, 
  13.799, 34272.36, 1., 99.403, 7.17, 27.4, 31.4, "", 2.97, 83.56, 0.904}, 
 {"ESP", "Europe", "Spain", "2021-03-20", 3.212332*^6, 0., 4089.714, 72910., 
  0., 93.143, 68705.955, 0., 87.472, 1559.413, 0., 1.992, 1.06, "", "", "", 
  "", "", "", "", "", "", "", "", "", 107014., 2.289, 0.038, 26.2, 
  "tests performed", "", "", "", "", 94115., "", "", "", 2013., 69.44, 
  4.6754783*^7, 93.105, 45.5, 19.436, 13.799, 34272.36, 1., 99.403, 7.17, 
  27.4, 31.4, "", 2.97, 83.56, 0.904}, {"ESP", "Europe", "Spain", 
  "2021-03-21", 3.212332*^6, 0., 4089.714, 72910., 0., 93.143, 68705.955, 0., 
  87.472, 1559.413, 0., 1.992, 1.13, "", "", "", "", 389.19, 8.324, 3008.815, 
  64.353, "", "", "", "", 107071., 2.29, 0.038, 26.2, "tests performed", "", 
  "", "", "", 95416., "", "", "", 2041., 69.44, 4.6754783*^7, 93.105, 45.5, 
  19.436, 13.799, 34272.36, 1., 99.403, 7.17, 27.4, 31.4, "", 2.97, 83.56, 
  0.904}, {"ESP", "Europe", "Spain", "2021-03-22", 3.228803*^6, 16471., 
  4820.143, 73543., 633., 159.857, 69058.239, 352.285, 103.094, 1572.951, 
  13.539, 3.419, 1.2, 1935., 41.386, 8010., 171.319, "", "", "", "", "", "", 
  "", "", 107127., 2.291, 0.045, 22.2, "tests performed", 6.321908*^6, 
  4.21104*^6, 2.110868*^6, "", 96716., 13.52, 9.01, 4.51, 2069., 69.44, 
  4.6754783*^7, 93.105, 45.5, 19.436, 13.799, 34272.36, 1., 99.403, 7.17, 
  27.4, 31.4, "", 2.97, 83.56, 0.904}, {"ESP", "Europe", "Spain", 
  "2021-03-23", 3.234319*^6, 5516., 4899.286, 73744., 201., 168.429, 
  69176.217, 117.977, 104.787, 1577.25, 4.299, 3.602, 1.21, 1880., 40.21, 
  7926., 169.523, "", "", "", "", "", "", "", "", 107184., 2.292, 0.046, 
  21.9, "tests performed", 6.409196*^6, 4.252598*^6, 2.156598*^6, 87288., 
  95283., 13.71, 9.1, 4.61, 2038., 69.44, 4.6754783*^7, 93.105, 45.5, 19.436, 
  13.799, 34272.36, 1., 99.403, 7.17, 27.4, 31.4, "", 2.97, 83.56, 0.904}, 
 {"ESP", "Europe", "Spain", "2021-03-24", 3.234319*^6, 0., 4029., 73744., 0., 
  135.857, 69176.217, 0., 86.173, 1577.25, 0., 2.906, 1.21, 1855., 39.675, 
  7806., 166.956, "", "", "", "", "", "", "", "", 107241., 2.294, 0.038, 
  26.6, "tests performed", 6.620093*^6, 4.34386*^6, 2.276233*^6, 210897., 
  109001., 14.16, 9.29, 4.87, 2331., 69.44, 4.6754783*^7, 93.105, 45.5, 
  19.436, 13.799, 34272.36, 1., 99.403, 7.17, 27.4, 31.4, "", 2.97, 83.56, 
  0.904}, {"ESP", "Europe", "Spain", "2021-03-25", 3.247738*^6, 13419., 
  5058., 74420., 676., 215.714, 69463.225, 287.008, 108.181, 1591.709, 
  14.458, 4.614, 1.25, 1853., 39.632, 7798., 166.785, "", "", "", "", "", 
  3.6315188*^7, 776.716, "", 107297., 2.295, 0.047, 21.2, "tests performed", 
  6.839736*^6, 4.447534*^6, 2.392202*^6, 219643., 120910., 14.63, 9.51, 5.12, 
  2586., 69.44, 4.6754783*^7, 93.105, 45.5, 19.436, 13.799, 34272.36, 1., 
  99.403, 7.17, 27.4, 31.4, "", 2.97, 83.56, 0.904}, 
 {"ESP", "Europe", "Spain", "2021-03-26", 3.255324*^6, 7586., 6141.714, 
  75010., 590., 300., 69625.476, 162.251, 131.36, 1604.328, 12.619, 6.416, 
  1.24, 1830., 39.14, 7679., 164.24, "", "", "", "", "", "", "", "", 107002., 
  2.289, 0.057, 17.4, "tests performed", 7.067371*^6, 4.561529*^6, 
  2.505842*^6, 227635., 141696., 15.12, 9.76, 5.36, 3031., 69.44, 
  4.6754783*^7, 93.105, 45.5, 19.436, 13.799, 34272.36, 1., 99.403, 7.17, 
  27.4, 31.4, "", 2.97, 83.56, 0.904}, {"ESP", "Europe", "Spain", 
  "2021-03-27", 3.255324*^6, 0., 6141.714, 75010., 0., 300., 69625.476, 0., 
  131.36, 1604.328, 0., 6.416, 1.21, "", "", "", "", "", "", "", "", "", "", 
  "", "", 106707., 2.282, 0.058, 17.4, "tests performed", "", "", "", "", 
  153965., "", "", "", 3293., 69.44, 4.6754783*^7, 93.105, 45.5, 19.436, 
  13.799, 34272.36, 1., 99.403, 7.17, 27.4, 31.4, "", 2.97, 83.56, 0.904}, 
 {"ESP", "Europe", "Spain", "2021-03-28", 3.255324*^6, 0., 6141.714, 75010., 
  0., 300., 69625.476, 0., 131.36, 1604.328, 0., 6.416, 1.2, "", "", "", "", 
  503.774, 10.775, 3553.088, 75.994, "", "", "", "", 106412., 2.276, 0.058, 
  17.3, "tests performed", "", "", "", "", 166235., "", "", "", 3555., 69.44, 
  4.6754783*^7, 93.105, 45.5, 19.436, 13.799, 34272.36, 1., 99.403, 7.17, 
  27.4, 31.4, "", 2.97, 83.56, 0.904}, {"ESP", "Europe", "Spain", 
  "2021-03-29", 3.270825*^6, 15501., 6003.143, 75199., 189., 236.571, 
  69957.014, 331.538, 128.396, 1608.37, 4.042, 5.06, 1.19, 1861., 39.803, 
  8076., 172.731, "", "", "", "", "", "", "", "", 106116., 2.27, 0.057, 17.7, 
  "tests performed", 7.571439*^6, 4.96723*^6, 2.604209*^6, "", 178504., 
  16.19, 10.62, 5.57, 3818., 69.44, 4.6754783*^7, 93.105, 45.5, 19.436, 
  13.799, 34272.36, 1., 99.403, 7.17, 27.4, 31.4, "", 2.97, 83.56, 0.904}, 
 {"ESP", "Europe", "Spain", "2021-03-30", 3.275819*^6, 4994., 5928.571, 
  75305., 106., 223., 70063.826, 106.813, 126.801, 1610.637, 2.267, 4.77, 
  1.18, 1844., 39.44, 8065., 172.496, "", "", "", "", "", "", "", "", 
  105821., 2.263, 0.056, 17.8, "tests performed", 7.736611*^6, 5.092535*^6, 
  2.644076*^6, 165172., 189631., 16.55, 10.89, 5.66, 4056., 69.44, 
  4.6754783*^7, 93.105, 45.5, 19.436, 13.799, 34272.36, 1., 99.403, 7.17, 
  27.4, 31.4, "", 2.97, 83.56, 0.904}, {"ESP", "Europe", "Spain", 
  "2021-03-31", 3.284353*^6, 8534., 7147.714, 75459., 154., 245., 70246.353, 
  182.527, 152.877, 1613.931, 3.294, 5.24, 1.17, 1831., 39.162, 8083., 
  172.881, "", "", "", "", "", "", "", "", 105526., 2.257, 0.068, 14.8, 
  "tests performed", 8.03516*^6, 5.314076*^6, 2.721084*^6, 298549., 202152., 
  17.19, 11.37, 5.82, 4324., 69.44, 4.6754783*^7, 93.105, 45.5, 19.436, 
  13.799, 34272.36, 1., 99.403, 7.17, 27.4, 31.4, "", 2.97, 83.56, 0.904}, 
 {"ESP", "Europe", "Spain", "2021-04-01", 3.291394*^6, 7041., 6236.571, 
  75541., 82., 160.143, 70396.947, 150.594, 133.389, 1615.685, 1.754, 3.425, 
  1.14, 1843., 39.418, 7937., 169.758, "", "", "", "", "", 3.7051805*^7, 
  792.471, "", 105231., 2.251, 0.059, 16.9, "tests performed", 8.342155*^6, 
  5.54514*^6, 2.797015*^6, 306995., 214631., 17.84, 11.86, 5.98, 4591., 
  69.44, 4.6754783*^7, 93.105, 45.5, 19.436, 13.799, 34272.36, 1., 99.403, 
  7.17, 27.4, 31.4, "", 2.97, 83.56, 0.904}, {"ESP", "Europe", "Spain", 
  "2021-04-02", 3.291394*^6, 0., 5152.857, 75541., 0., 75.857, 70396.947, 0., 
  110.21, 1615.685, 0., 1.622, 1.15, "", "", "", "", "", "", "", "", "", "", 
  "", "", 105027., 2.246, 0.049, 20.4, "tests performed", "", "", "", "", 
  196858., "", "", "", 4210., 69.44, 4.6754783*^7, 93.105, 45.5, 19.436, 
  13.799, 34272.36, 1., 99.403, 7.17, 27.4, 31.4, "", 2.97, 83.56, 0.904}, 
 {"ESP", "Europe", "Spain", "2021-04-03", 3.300965*^6, 9571., 6520.143, 
  75698., 157., 98.286, 70601.654, 204.706, 139.454, 1619.043, 3.358, 2.102, 
  1.18, 1892., 40.466, 8416., 180.003, "", "", "", "", "", "", "", "", 
  104823., 2.242, 0.062, 16.1, "tests performed", 8.548598*^6, 5.70745*^6, 
  2.841148*^6, "", 187601., 18.28, 12.21, 6.08, 4012., 69.44, 4.6754783*^7, 
  93.105, 45.5, 19.436, 13.799, 34272.36, 1., 99.403, 7.17, 27.4, 31.4, "", 
  2.97, 83.56, 0.904}, {"ESP", "Europe", "Spain", "2021-04-04", 3.300965*^6, 
  0., 6520.143, 75698., 0., 98.286, 70601.654, 0., 139.454, 1619.043, 0., 
  2.102, 1.16, "", "", "", "", 564.029, 12.064, 4192.19, 89.663, "", "", "", 
  "", 104619., 2.238, 0.062, 16., "tests performed", "", "", "", "", 177533., 
  "", "", "", 3797., 69.44, 4.6754783*^7, 93.105, 45.5, 19.436, 13.799, 
  34272.36, 1., 99.403, 7.17, 27.4, 31.4, "", 2.97, 83.56, 0.904}, 
 {"ESP", "Europe", "Spain", "2021-04-05", 3.311325*^6, 10360., 5785.714, 
  75783., 85., 83.429, 70823.235, 221.582, 123.746, 1620.861, 1.818, 1.784, 
  1.14, 1925., 41.172, 8944., 191.296, "", "", "", "", "", "", "", "", 
  104415., 2.233, 0.055, 18., "tests performed", 8.743694*^6, 5.890888*^6, 
  2.852806*^6, "", 167465., 18.7, 12.6, 6.1, 3582., 69.44, 4.6754783*^7, 
  93.105, 45.5, 19.436, 13.799, 34272.36, 1., 99.403, 7.17, 27.4, 31.4, "", 
  2.97, 83.56, 0.904}, {"ESP", "Europe", "Spain", "2021-04-06", 3.317948*^6, 
  6623., 6018.429, 75911., 128., 86.571, 70964.889, 141.654, 128.723, 
  1623.599, 2.738, 1.852, 1.18, 1990., 42.562, 9463., 202.396, "", "", "", 
  "", "", "", "", "", 104212., 2.229, 0.058, 17.3, "tests performed", 
  9.021001*^6, 6.11871*^6, 2.902291*^6, 277307., 183484., 19.29, 13.09, 6.21, 
  3924., 69.44, 4.6754783*^7, 93.105, 45.5, 19.436, 13.799, 34272.36, 1., 
  99.403, 7.17, 27.4, 31.4, "", 2.97, 83.56, 0.904}, 
 {"ESP", "Europe", "Spain", "2021-04-07", 3.326736*^6, 8788., 6054.714, 
  76037., 126., 82.571, 71152.849, 187.959, 129.499, 1626.294, 2.695, 1.766, 
  1.2, 2009., 42.969, 9412., 201.306, "", "", "", "", "", "", "", "", 
  104008., 2.225, 0.058, 17.2, "tests performed", 9.357847*^6, 6.416016*^6, 
  2.941831*^6, 336846., 188955., 20.01, 13.72, 6.29, 4041., 69.44, 
  4.6754783*^7, 93.105, 45.5, 19.436, 13.799, 34272.36, 1., 99.403, 7.17, 
  27.4, 31.4, "", 2.97, 83.56, 0.904}, {"ESP", "Europe", "Spain", 
  "2021-04-08", 3.336637*^6, 9901., 6463.286, 76179., 142., 91.143, 
  71364.613, 211.764, 138.238, 1629.331, 3.037, 1.949, 1.23, 2024., 43.29, 
  9384., 200.707, "", "", "", "", "", 3.7778432*^7, 808.012, "", 103804., 
  2.22, 0.062, 16.1, "tests performed", 9.811529*^6, 6.791079*^6, 3.02045*^6, 
  453682., 209911., 20.99, 14.52, 6.46, 4490., 69.44, 4.6754783*^7, 93.105, 
  45.5, 19.436, 13.799, 34272.36, 1., 99.403, 7.17, 27.4, 31.4, "", 2.97, 
  83.56, 0.904}, {"ESP", "Europe", "Spain", "2021-04-09", 3.347512*^6, 
  10875., 8016.857, 76328., 149., 112.429, 71597.21, 232.597, 171.466, 
  1632.517, 3.187, 2.405, 1.24, 2050., 43.846, 9359., 200.172, "", "", "", 
  "", "", "", "", "", 107617., 2.302, 0.074, 13.4, "tests performed", 
  1.0231825*^7, 7.159716*^6, 3.072109*^6, 420296., 255207., 21.88, 15.31, 
  6.57, 5458., 69.44, 4.6754783*^7, 93.105, 45.5, 19.436, 13.799, 34272.36, 
  1., 99.403, 7.17, 27.4, 31.4, "", 2.97, 83.56, 0.904}, 
 {"ESP", "Europe", "Spain", "2021-04-10", 3.347512*^6, 0., 6649.571, 76328., 
  0., 90., 71597.21, 0., 142.222, 1632.517, 0., 1.925, 1.23, "", "", "", "", 
  "", "", "", "", "", "", "", "", 111430., 2.383, 0.06, 16.8, 
  "tests performed", "", "", "", "", 266803., "", "", "", 5706., 69.44, 
  4.6754783*^7, 93.105, 45.5, 19.436, 13.799, 34272.36, 1., 99.403, 7.17, 
  27.4, 31.4, "", 2.97, 83.56, 0.904}, {"ESP", "Europe", "Spain", 
  "2021-04-11", 3.347512*^6, 0., 6649.571, 76328., 0., 90., 71597.21, 0., 
  142.222, 1632.517, 0., 1.925, 1.25, "", "", "", "", 564.029, 12.064, 
  4402.589, 94.163, "", "", "", "", 115244., 2.465, 0.058, 17.3, 
  "tests performed", "", "", "", "", 279209., "", "", "", 5972., 69.44, 
  4.6754783*^7, 93.105, 45.5, 19.436, 13.799, 34272.36, 1., 99.403, 7.17, 
  27.4, 31.4, "", 2.97, 83.56, 0.904}, {"ESP", "Europe", "Spain", 
  "2021-04-12", 3.370256*^6, 22744., 8418.714, 76525., 197., 106., 72083.663, 
  486.453, 180.061, 1636.731, 4.213, 2.267, 1.26, 2163., 46.263, 10246., 
  219.143, "", "", "", "", "", "", "", "", 119057., 2.546, 0.071, 14.1, 
  "tests performed", 1.0784997*^7, 7.67656*^6, 3.108437*^6, "", 291615., 
  23.07, 16.42, 6.65, 6237., 69.44, 4.6754783*^7, 93.105, 45.5, 19.436, 
  13.799, 34272.36, 1., 99.403, 7.17, 27.4, 31.4, "", 2.97, 83.56, 0.904}, 
 {"ESP", "Europe", "Spain", "2021-04-13", 3.376548*^6, 6292., 8371.429, 
  76625., 100., 102., 72218.237, 134.574, 179.05, 1638.87, 2.139, 2.182, 
  1.24, 2152., 46.027, 9953., 212.877, "", "", "", "", "", "", "", "", 
  122870., 2.628, 0.068, 14.7, "tests performed", 1.1073657*^7, 7.937566*^6, 
  3.136091*^6, 288660., 293237., 23.68, 16.98, 6.71, 6272., 69.44, 
  4.6754783*^7, 93.105, 45.5, 19.436, 13.799, 34272.36, 1., 99.403, 7.17, 
  27.4, 31.4, "", 2.97, 83.56, 0.904}, {"ESP", "Europe", "Spain", 
  "2021-04-14", 3.387022*^6, 10474., 8612.286, 76756., 131., 102.714, 
  72442.257, 224.02, 184.201, 1641.672, 2.802, 2.197, 1.21, 2153., 46.049, 
  9795., 209.497, "", "", "", "", "", "", "", "", 126683., 2.71, 0.068, 14.7, 
  "tests performed", 1.1436073*^7, 8.250887*^6, 3.185186*^6, 362416., 
  296889., 24.46, 17.65, 6.81, 6350., 69.44, 4.6754783*^7, 93.105, 45.5, 
  19.436, 13.799, 34272.36, 1., 99.403, 7.17, 27.4, 31.4, "", 2.97, 83.56, 
  0.904}, {"ESP", "Europe", "Spain", "2021-04-15", 3.396685*^6, 9663., 
  8578.286, 76882., 126., 100.429, 72648.931, 206.674, 183.474, 1644.367, 
  2.695, 2.148, 1.19, 2143., 45.835, 9724., 207.979, "", "", "", "", "", 
  3.8691907*^7, 827.55, "", 130496., 2.791, 0.066, 15.2, "tests performed", 
  1.1885085*^7, 8.631548*^6, 3.253537*^6, 449012., 296222., 25.42, 18.46, 
  6.96, 6336., 69.44, 4.6754783*^7, 93.105, 45.5, 19.436, 13.799, 34272.36, 
  1., 99.403, 7.17, 27.4, 31.4, "", 2.97, 83.56, 0.904}, 
 {"ESP", "Europe", "Spain", "2021-04-16", 3.407283*^6, 10598., 8538.714, 
  76981., 99., 93.286, 72875.603, 226.672, 182.628, 1646.484, 2.117, 1.995, 
  1.17, 2180., 46.626, 9788., 209.348, "", "", "", "", "", "", "", "", 
  130210., 2.785, 0.066, 15.2, "tests performed", 1.2330755*^7, 9.002054*^6, 
  3.328701*^6, 445670., 299847., 26.37, 19.25, 7.12, 6413., 67.59, 
  4.6754783*^7, 93.105, 45.5, 19.436, 13.799, 34272.36, 1., 99.403, 7.17, 
  27.4, 31.4, "", 2.97, 83.56, 0.904}, {"ESP", "Europe", "Spain", 
  "2021-04-17", 3.407283*^6, 0., 8538.714, 76981., 0., 93.286, 72875.603, 0., 
  182.628, 1646.484, 0., 1.995, 1.16, "", "", "", "", "", "", "", "", "", "", 
  "", "", 129923., 2.779, 0.066, 15.2, "tests performed", "", "", "", "", 
  298403., "", "", "", 6382., 67.59, 4.6754783*^7, 93.105, 45.5, 19.436, 
  13.799, 34272.36, 1., 99.403, 7.17, 27.4, 31.4, "", 2.97, 83.56, 0.904}, 
 {"ESP", "Europe", "Spain", "2021-04-18", 3.407283*^6, 0., 8538.714, 76981., 
  0., 93.286, 72875.603, 0., 182.628, 1646.484, 0., 1.995, 1.15, "", "", "", 
  "", 527.481, 11.282, 4143.788, 88.628, "", "", "", "", 129636., 2.773, 
  0.066, 15.2, "tests performed", "", "", "", "", 296959., "", "", "", 6351., 
  67.59, 4.6754783*^7, 93.105, 45.5, 19.436, 13.799, 34272.36, 1., 99.403, 
  7.17, 27.4, 31.4, "", 2.97, 83.56, 0.904}, {"ESP", "Europe", "Spain", 
  "2021-04-19", 3.428354*^6, 21071., 8299.714, 77102., 121., 82.429, 
  73326.273, 450.67, 177.516, 1649.072, 2.588, 1.763, 1.15, 2276., 48.68, 
  10447., 223.442, "", "", "", "", "", "", "", "", 129349., 2.767, 0.064, 
  15.6, "tests performed", 1.2853599*^7, 9.441685*^6, 3.411914*^6, "", 
  295515., 27.49, 20.19, 7.3, 6321., 67.59, 4.6754783*^7, 93.105, 45.5, 
  19.436, 13.799, 34272.36, 1., 99.403, 7.17, 27.4, 31.4, "", 2.97, 83.56, 
  0.904}, {"ESP", "Europe", "Spain", "2021-04-20", 3.428354*^6, 0., 7400.857, 
  77102., 0., 68.143, 73326.273, 0., 158.291, 1649.072, 0., 1.457, 1.15, 
  2289., 48.958, 10345., 221.261, "", "", "", "", "", "", "", "", 129062., 
  2.76, 0.057, 17.4, "tests performed", 1.3041032*^7, 9.588913*^6, 
  3.452119*^6, 187433., 281054., 27.89, 20.51, 7.38, 6011., 67.59, 
  4.6754783*^7, 93.105, 45.5, 19.436, 13.799, 34272.36, 1., 99.403, 7.17, 
  27.4, 31.4, "", 2.97, 83.56, 0.904}, {"ESP", "Europe", "Spain", 
  "2021-04-21", 3.446072*^6, 17718., 8435.714, 77364., 262., 86.857, 
  73705.229, 378.956, 180.425, 1654.676, 5.604, 1.858, 1.16, 2288., 48.936, 
  10108., 216.192, "", "", "", "", "", "", "", "", 128776., 2.754, 0.066, 
  15.3, "tests performed", 1.3497809*^7, 9.886203*^6, 3.611606*^6, 456777., 
  294534., 28.87, 21.14, 7.72, 6300., 67.59, 4.6754783*^7, 93.105, 45.5, 
  19.436, 13.799, 34272.36, 1., 99.403, 7.17, 27.4, 31.4, "", 2.97, 83.56, 
  0.904}, {"ESP", "Europe", "Spain", "2021-04-22", 3.456886*^6, 10814., 
  8600.143, 77496., 132., 87.714, 73936.521, 231.292, 183.941, 1657.499, 
  2.823, 1.876, 1.14, 2283., 48.829, 10049., 214.93, "", "", "", "", "", 
  3.9591329*^7, 846.787, "", 128489., 2.748, 0.067, 14.9, "tests performed", 
  1.3909964*^7, 1.0141949*^7, 3.768015*^6, 412155., 289268., 29.75, 21.69, 
  8.06, 6187., 67.59, 4.6754783*^7, 93.105, 45.5, 19.436, 13.799, 34272.36, 
  1., 99.403, 7.17, 27.4, 31.4, "", 2.97, 83.56, 0.904}, 
 {"ESP", "Europe", "Spain", "2021-04-23", 3.468617*^6, 11731., 8762., 77591., 
  95., 87.143, 74187.426, 250.905, 187.403, 1659.531, 2.032, 1.864, 1.12, 
  2297., 49.129, 9989., 213.647, "", "", "", "", "", "", "", "", 128308., 
  2.744, 0.068, 14.6, "tests performed", 1.4266251*^7, 1.0405863*^7, 
  3.862789*^6, 356287., 276499., 30.51, 22.26, 8.26, 5914., 67.59, 
  4.6754783*^7, 93.105, 45.5, 19.436, 13.799, 34272.36, 1., 99.403, 7.17, 
  27.4, 31.4, "", 2.97, 83.56, 0.904}, {"ESP", "Europe", "Spain", 
  "2021-04-24", 3.468617*^6, 0., 8762., 77591., 0., 87.143, 74187.426, 0., 
  187.403, 1659.531, 0., 1.864, 1.09, "", "", "", "", "", "", "", "", "", "", 
  "", "", 128126., 2.74, 0.068, 14.6, "tests performed", "", "", "", "", 
  283722., "", "", "", 6068., 67.59, 4.6754783*^7, 93.105, 45.5, 19.436, 
  13.799, 34272.36, 1., 99.403, 7.17, 27.4, 31.4, "", 2.97, 83.56, 0.904}, 
 {"ESP", "Europe", "Spain", "2021-04-25", 3.468617*^6, 0., 8762., 77591., 0., 
  87.143, 74187.426, 0., 187.403, 1659.531, 0., 1.864, 1.07, "", "", "", "", 
  435.616, 9.317, 3730.891, 79.797, "", "", "", "", 127945., 2.737, 0.068, 
  14.6, "tests performed", 1.4715931*^7, 1.0796466*^7, 3.947465*^6, "", 
  290945., 31.47, 23.09, 8.44, 6223., 67.59, 4.6754783*^7, 93.105, 45.5, 
  19.436, 13.799, 34272.36, 1., 99.403, 7.17, 27.4, 31.4, "", 2.97, 83.56, 
  0.904}, {"ESP", "Europe", "Spain", "2021-04-26", 3.488469*^6, 19852., 
  8587.857, 77738., 147., 90.857, 74612.024, 424.598, 183.679, 1662.675, 
  3.144, 1.943, 1.05, 2356., 50.391, 10380., 222.009, "", "", "", "", "", "", 
  "", "", 127764., 2.733, 0.067, 14.9, "tests performed", 1.4994667*^7, 
  1.1013911*^7, 4.020945*^6, 278736., 305867., 32.07, 23.56, 8.6, 6542., 
  67.59, 4.6754783*^7, 93.105, 45.5, 19.436, 13.799, 34272.36, 1., 99.403, 
  7.17, 27.4, 31.4, "", 2.97, 83.56, 0.904}, {"ESP", "Europe", "Spain", 
  "2021-04-27", 3.496134*^6, 7665., 9682.857, 77855., 117., 107.571, 
  74775.965, 163.94, 207.099, 1665.177, 2.502, 2.301, 1.03, 2331., 49.856, 
  10205., 218.266, "", "", "", "", "", "", "", "", 127582., 2.729, 0.076, 
  13.2, "tests performed", 1.5377862*^7, 1.1261171*^7, 4.166758*^6, 383195., 
  333833., 32.89, 24.09, 8.91, 7140., 67.59, 4.6754783*^7, 93.105, 45.5, 
  19.436, 13.799, 34272.36, 1., 99.403, 7.17, 27.4, 31.4, "", 2.97, 83.56, 
  0.904}, {"ESP", "Europe", "Spain", "2021-04-28", 3.504799*^6, 8665., 
  8389.571, 77943., 88., 82.714, 74961.293, 185.329, 179.438, 1667.059, 
  1.882, 1.769, 1., 2316., 49.535, 9985., 213.561, "", "", "", "", "", "", 
  "", "", 127401., 2.725, 0.066, 15.2, "tests performed", 1.5859772*^7, 
  1.1520146*^7, 4.413784*^6, 481910., 337423., 33.92, 24.64, 9.44, 7217., 
  67.59, 4.6754783*^7, 93.105, 45.5, 19.436, 13.799, 34272.36, 1., 99.403, 
  7.17, 27.4, 31.4, "", 2.97, 83.56, 0.904}, {"ESP", "Europe", "Spain", 
  "2021-04-29", 3.514942*^6, 10143., 8293.714, 78080., 137., 83.429, 
  75178.234, 216.94, 177.388, 1669.99, 2.93, 1.784, 0.98, 2320., 49.621, 
  9787., 209.326, "", "", "", "", "", 4.0481866*^7, 865.834, "", 127220., 
  2.721, 0.065, 15.3, "tests performed", 1.6364595*^7, 1.176336*^7, 
  4.689766*^6, 504823., 350662., 35., 25.16, 10.03, 7500., 67.59, 
  4.6754783*^7, 93.105, 45.5, 19.436, 13.799, 34272.36, 1., 99.403, 7.17, 
  27.4, 31.4, "", 2.97, 83.56, 0.904}, {"ESP", "Europe", "Spain", 
  "2021-04-30", 3.524077*^6, 9135., 7922.857, 78216., 136., 89.286, 
  75373.615, 195.381, 169.456, 1672.898, 2.909, 1.91, 0.97, 2308., 49.364, 
  9668., 206.781, "", "", "", "", "", "", "", "", 125944., 2.694, 0.063, 
  15.9, "tests performed", "", "", "", "", 338524., "", "", "", 7240., 67.59, 
  4.6754783*^7, 93.105, 45.5, 19.436, 13.799, 34272.36, 1., 99.403, 7.17, 
  27.4, 31.4, "", 2.97, 83.56, 0.904}, {"ESP", "Europe", "Spain", 
  "2021-05-01", 3.524077*^6, 0., 7922.857, 78216., 0., 89.286, 75373.615, 0., 
  169.456, 1672.898, 0., 1.91, 0.95, "", "", "", "", "", "", "", "", "", "", 
  "", "", 124668., 2.666, 0.064, 15.7, "tests performed", "", "", "", "", 
  345164., "", "", "", 7382., 67.59, 4.6754783*^7, 93.105, 45.5, 19.436, 
  13.799, 34272.36, 1., 99.403, 7.17, 27.4, 31.4, "", 2.97, 83.56, 0.904}, 
 {"ESP", "Europe", "Spain", "2021-05-02", 3.524077*^6, 0., 7922.857, 78216., 
  0., 89.286, 75373.615, 0., 169.456, 1672.898, 0., 1.91, 0.93, "", "", "", 
  "", 343.752, 7.352, 2894.231, 61.902, "", "", "", "", 123392., 2.639, 
  0.064, 15.6, "tests performed", 1.7178566*^7, 1.2196079*^7, 5.113598*^6, 
  "", 351805., 36.74, 26.09, 10.94, 7524., 67.59, 4.6754783*^7, 93.105, 45.5, 
  19.436, 13.799, 34272.36, 1., 99.403, 7.17, 27.4, 31.4, "", 2.97, 83.56, 
  0.904}, {"ESP", "Europe", "Spain", "2021-05-03", 3.54043*^6, 16353., 7423., 
  78293., 77., 79.286, 75723.376, 349.761, 158.765, 1674.545, 1.647, 1.696, 
  0.91, 2323., 49.685, 9747., 208.471, "", "", "", "", "", "", "", "", 
  122115., 2.612, 0.061, 16.5, "tests performed", 1.743081*^7, 1.2381213*^7, 
  5.202297*^6, 252244., 348020., 37.28, 26.48, 11.13, 7444., 67.59, 
  4.6754783*^7, 93.105, 45.5, 19.436, 13.799, 34272.36, 1., 99.403, 7.17, 
  27.4, 31.4, "", 2.97, 83.56, 0.904}, {"ESP", "Europe", "Spain", 
  "2021-05-04", 3.544945*^6, 4515., 6973., 78399., 106., 77.714, 75819.943, 
  96.568, 149.14, 1676.812, 2.267, 1.662, 0.9, 2292., 49.022, 9592., 205.155, 
  "", "", "", "", "", "", "", "", 120839., 2.585, 0.058, 17.3, 
  "tests performed", 1.7916566*^7, 1.2686341*^7, 5.394315*^6, 485756., 
  362672., 38.32, 27.13, 11.54, 7757., 67.59, 4.6754783*^7, 93.105, 45.5, 
  19.436, 13.799, 34272.36, 1., 99.403, 7.17, 27.4, 31.4, "", 2.97, 83.56, 
  0.904}, {"ESP", "Europe", "Spain", "2021-05-05", 3.551262*^6, 6317., 
  6637.571, 78566., 167., 89., 75955.053, 135.109, 141.966, 1680.384, 3.572, 
  1.904, 0.9, 2231., 47.717, 9132., 195.317, "", "", "", "", "", "", "", "", 
  119563., 2.557, 0.056, 18., "tests performed", 1.848958*^7, 1.2966552*^7, 
  5.696827*^6, 573014., 375687., 39.55, 27.73, 12.18, 8035., 67.59, 
  4.6754783*^7, 93.105, 45.5, 19.436, 13.799, 34272.36, 1., 99.403, 7.17, 
  27.4, 31.4, "", 2.97, 83.56, 0.904}, {"ESP", "Europe", "Spain", 
  "2021-05-06", 3.559222*^6, 7960., 6325.714, 78726., 160., 92.286, 
  76125.303, 170.25, 135.296, 1683.806, 3.422, 1.974, 0.9, 2212., 47.311, 
  8900., 190.355, "", "", "", "", "", 4.1309878*^7, 883.543, "", 118287., 
  2.53, 0.053, 18.7, "tests performed", 1.9048132*^7, 1.3271511*^7, 
  5.956451*^6, 558552., 383362., 40.74, 28.39, 12.74, 8199., 67.59, 
  4.6754783*^7, 93.105, 45.5, 19.436, 13.799, 34272.36, 1., 99.403, 7.17, 
  27.4, 31.4, "", 2.97, 83.56, 0.904}, {"ESP", "Europe", "Spain", 
  "2021-05-07", 3.567408*^6, 8186., 6190.143, 78792., 66., 82.286, 76300.386, 
  175.084, 132.396, 1685.218, 1.412, 1.76, 0.91, 2183., 46.69, 8605., 
  184.045, "", "", "", "", "", "", "", "", 117607., 2.515, 0.053, 19., 
  "tests performed", "", "", "", "", 381863., "", "", "", 8167., 67.59, 
  4.6754783*^7, 93.105, 45.5, 19.436, 13.799, 34272.36, 1., 99.403, 7.17, 
  27.4, 31.4, "", 2.97, 83.56, 0.904}, {"ESP", "Europe", "Spain", 
  "2021-05-08", 3.567408*^6, 0., 6190.143, 78792., 0., 82.286, 76300.386, 0., 
  132.396, 1685.218, 0., 1.76, 0.91, "", "", "", "", "", "", "", "", "", "", 
  "", "", 116926., 2.501, 0.053, 18.9, "tests performed", "", "", "", "", 
  380364., "", "", "", 8135., 67.59, 4.6754783*^7, 93.105, 45.5, 19.436, 
  13.799, 34272.36, 1., 99.403, 7.17, 27.4, 31.4, "", 2.97, 83.56, 0.904}, 
 {"ESP", "Europe", "Spain", "2021-05-09", 3.567408*^6, 0., 6190.143, 78792., 
  0., 82.286, 76300.386, 0., 132.396, 1685.218, 0., 1.76, 0.9, "", "", "", 
  "", 236.082, 5.049, 2337.116, 49.987, "", "", "", "", 116246., 2.486, 
  0.053, 18.8, "tests performed", 1.9830624*^7, 1.3797431*^7, 6.221476*^6, 
  "", 378865., 42.41, 29.51, 13.31, 8103., 61.57, 4.6754783*^7, 93.105, 45.5, 
  19.436, 13.799, 34272.36, 1., 99.403, 7.17, 27.4, 31.4, "", 2.97, 83.56, 
  0.904}, {"ESP", "Europe", "Spain", "2021-05-10", 3.581392*^6, 13984., 
  5851.714, 78895., 103., 86., 76599.479, 299.092, 125.158, 1687.421, 2.203, 
  1.839, 0.9, 2134., 45.642, 8531., 182.463, "", "", "", "", "", "", "", "", 
  115565., 2.472, 0.051, 19.7, "tests performed", 2.0162661*^7, 1.4028954*^7, 
  6.327447*^6, 332037., 390264., 43.12, 30.01, 13.53, 8347., 61.57, 
  4.6754783*^7, 93.105, 45.5, 19.436, 13.799, 34272.36, 1., 99.403, 7.17, 
  27.4, 31.4, "", 2.97, 83.56, 0.904}, {"ESP", "Europe", "Spain", 
  "2021-05-11", 3.586333*^6, 4941., 5912.571, 79100., 205., 100.143, 
  76705.158, 105.679, 126.459, 1691.806, 4.385, 2.142, 0.89, 2038., 43.589, 
  8106., 173.373, "", "", "", "", "", "", "", "", 114884., 2.457, 0.051, 
  19.4, "tests performed", 2.0623815*^7, 1.4318348*^7, 6.502978*^6, 461154., 
  386750., 44.11, 30.62, 13.91, 8272., 61.57, 4.6754783*^7, 93.105, 45.5, 
  19.436, 13.799, 34272.36, 1., 99.403, 7.17, 27.4, 31.4, "", 2.97, 83.56, 
  0.904}, {"ESP", "Europe", "Spain", "2021-05-12", 3.592751*^6, 6418., 5927., 
  79208., 108., 91.714, 76842.427, 137.269, 126.768, 1694.115, 2.31, 1.962, 
  0.88, 1991., 42.584, 7696., 164.603, "", "", "", "", "", "", "", "", 
  114204., 2.443, 0.052, 19.3, "tests performed", 2.107194*^7, 1.4555552*^7, 
  6.716156*^6, 448125., 368909., 45.07, 31.13, 14.36, 7890., 61.57, 
  4.6754783*^7, 93.105, 45.5, 19.436, 13.799, 34272.36, 1., 99.403, 7.17, 
  27.4, 31.4, "", 2.97, 83.56, 0.904}, {"ESP", "Europe", "Spain", 
  "2021-05-13", 3.598452*^6, 5701., 5604.286, 79281., 73., 79.286, 76964.361, 
  121.934, 119.866, 1695.677, 1.561, 1.696, 0.88, 1931., 41.301, 7375., 
  157.738, "", "", "", "", "", 4.2104541*^7, 900.54, "", 113523., 2.428, 
  0.049, 20.3, "tests performed", 2.1683707*^7, 1.4911306*^7, 6.976683*^6, 
  611767., 376511., 46.38, 31.89, 14.92, 8053., 61.57, 4.6754783*^7, 93.105, 
  45.5, 19.436, 13.799, 34272.36, 1., 99.403, 7.17, 27.4, 31.4, "", 2.97, 
  83.56, 0.904}, {"ESP", "Europe", "Spain", "2021-05-14", 3.604799*^6, 6347., 
  5341.571, 79339., 58., 78.143, 77100.112, 135.751, 114.247, 1696.917, 
  1.241, 1.671, 0.89, 1899., 40.616, 7088., 151.599, "", "", "", "", "", "", 
  "", "", 112750., 2.412, 0.047, 21.1, "tests performed", "", "", "", "", 
  369220., "", "", "", 7897., 61.57, 4.6754783*^7, 93.105, 45.5, 19.436, 
  13.799, 34272.36, 1., 99.403, 7.17, 27.4, 31.4, "", 2.97, 83.56, 0.904}, 
 {"ESP", "Europe", "Spain", "2021-05-15", 3.604799*^6, 0., 5341.571, 79339., 
  0., 78.143, 77100.112, 0., 114.247, 1696.917, 0., 1.671, 0.89, "", "", "", 
  "", "", "", "", "", "", "", "", "", 111977., 2.395, 0.048, 21., 
  "tests performed", "", "", "", "", 361929., "", "", "", 7741., 61.57, 
  4.6754783*^7, 93.105, 45.5, 19.436, 13.799, 34272.36, 1., 99.403, 7.17, 
  27.4, 31.4, "", 2.97, 83.56, 0.904}, {"ESP", "Europe", "Spain", 
  "2021-05-16", 3.604799*^6, 0., 5341.571, 79339., 0., 78.143, 77100.112, 0., 
  114.247, 1696.917, 0., 1.671, 0.89, "", "", "", "", 193.607, 4.141, 
  1803.708, 38.578, "", "", "", "", 111204., 2.378, 0.048, 20.8, 
  "tests performed", 2.2313088*^7, 1.5320846*^7, 7.213716*^6, "", 354638., 
  47.72, 32.77, 15.43, 7585., 61.57, 4.6754783*^7, 93.105, 45.5, 19.436, 
  13.799, 34272.36, 1., 99.403, 7.17, 27.4, 31.4, "", 2.97, 83.56, 0.904}, 
 {"ESP", "Europe", "Spain", "2021-05-17", 3.61586*^6, 11061., 4924., 79432., 
  93., 76.714, 77336.687, 236.575, 105.315, 1698.906, 1.989, 1.641, 0.89, 
  1836., 39.269, 6923., 148.07, "", "", "", "", "", "", "", "", 110431., 
  2.362, 0.045, 22.4, "tests performed", 2.2587343*^7, 1.5495889*^7, 
  7.323426*^6, 274255., 346383., 48.31, 33.14, 15.66, 7409., 61.57, 
  4.6754783*^7, 93.105, 45.5, 19.436, 13.799, 34272.36, 1., 99.403, 7.17, 
  27.4, 31.4, "", 2.97, 83.56, 0.904}, {"ESP", "Europe", "Spain", 
  "2021-05-18", 3.619848*^6, 3988., 4787.857, 79502., 70., 57.429, 77421.983, 
  85.296, 102.404, 1700.404, 1.497, 1.228, 0.9, 1774., 37.943, 6568., 
  140.478, "", "", "", "", "", "", "", "", 109658., 2.345, 0.044, 22.9, 
  "tests performed", 2.2973955*^7, 1.5741247*^7, 7.469173*^6, 386612., 
  335734., 49.14, 33.67, 15.98, 7181., 61.57, 4.6754783*^7, 93.105, 45.5, 
  19.436, 13.799, 34272.36, 1., 99.403, 7.17, 27.4, 31.4, "", 2.97, 83.56, 
  0.904}, {"ESP", "Europe", "Spain", "2021-05-19", 3.625928*^6, 6080., 
  4739.571, 79568., 66., 51.429, 77552.023, 130.04, 101.371, 1701.815, 1.412, 
  1.1, 0.91, 1740., 37.215, 6267., 134.04, "", "", "", "", "", "", "", "", 
  108885., 2.329, 0.044, 23., "tests performed", 2.3503085*^7, 1.6049843*^7, 
  7.697288*^6, 529130., 347306., 50.27, 34.33, 16.46, 7428., 61.57, 
  4.6754783*^7, 93.105, 45.5, 19.436, 13.799, 34272.36, 1., 99.403, 7.17, 
  27.4, 31.4, "", 2.97, 83.56, 0.904}, {"ESP", "Europe", "Spain", 
  "2021-05-20", 3.631661*^6, 5733., 4744.143, 79601., 33., 45.714, 77674.641, 
  122.618, 101.469, 1702.521, 0.706, 0.978, 0.92, 1690., 36.146, 5950., 
  127.26, "", "", "", "", "", 4.2861326*^7, 916.726, "", 108112., 2.312, 
  0.044, 22.8, "tests performed", 2.3962365*^7, 1.6347683*^7, 7.865313*^6, 
  459280., 325523., 51.25, 34.96, 16.82, 6962., 61.57, 4.6754783*^7, 93.105, 
  45.5, 19.436, 13.799, 34272.36, 1., 99.403, 7.17, 27.4, 31.4, "", 2.97, 
  83.56, 0.904}, {"ESP", "Europe", "Spain", "2021-05-21", 3.636453*^6, 4792., 
  4522., 79620., 19., 40.143, 77777.134, 102.492, 96.717, 1702.927, 0.406, 
  0.859, 0.93, 1655., 35.397, 5717., 122.276, "", "", "", "", "", "", "", "", 
  108020., 2.31, 0.042, 23.9, "tests performed", "", "", "", "", 322775., "", 
  "", "", 6904., 61.57, 4.6754783*^7, 93.105, 45.5, 19.436, 13.799, 34272.36, 
  1., 99.403, 7.17, 27.4, 31.4, "", 2.97, 83.56, 0.904}, 
 {"ESP", "Europe", "Spain", "2021-05-22", 3.636453*^6, 0., 4522., 79620., 0., 
  40.143, 77777.134, 0., 96.717, 1702.927, 0., 0.859, 0.94, "", "", "", "", 
  "", "", "", "", "", "", "", "", 107927., 2.308, 0.042, 23.9, 
  "tests performed", "", "", "", "", 320028., "", "", "", 6845., 61.57, 
  4.6754783*^7, 93.105, 45.5, 19.436, 13.799, 34272.36, 1., 99.403, 7.17, 
  27.4, 31.4, "", 2.97, 83.56, 0.904}, {"ESP", "Europe", "Spain", 
  "2021-05-23", 3.636453*^6, 0., 4522., 79620., 0., 40.143, 77777.134, 0., 
  96.717, 1702.927, 0., 0.859, 0.95, "", "", "", "", 105.694, 2.261, 
  1297.959, 27.761, "", "", "", "", 107835., 2.306, 0.042, 23.8, 
  "tests performed", 2.4534056*^7, 1.6709939*^7, 8.130648*^6, "", 317281., 
  52.47, 35.74, 17.39, 6786., 61.57, 4.6754783*^7, 93.105, 45.5, 19.436, 
  13.799, 34272.36, 1., 99.403, 7.17, 27.4, 31.4, "", 2.97, 83.56, 0.904}, 
 {"ESP", "Europe", "Spain", "2021-05-24", 3.64752*^6, 11067., 4522.857, 
  79711., 91., 39.857, 78013.837, 236.703, 96.736, 1704.874, 1.946, 0.852, 
  0.97, "", "", "", "", "", "", "", "", "", "", "", "", 107742., 2.304, 
  0.042, 23.8, "tests performed", 2.4876302*^7, 1.6953205*^7, 8.250814*^6, 
  342246., 326994., 53.21, 36.26, 17.65, 6994., 61.57, 4.6754783*^7, 93.105, 
  45.5, 19.436, 13.799, 34272.36, 1., 99.403, 7.17, 27.4, 31.4, "", 2.97, 
  83.56, 0.904}, {"ESP", "Europe", "Spain", "2021-05-25", 3.652879*^6, 5359., 
  4718.714, 79801., 90., 42.714, 78128.456, 114.619, 100.925, 1706.799, 
  1.925, 0.914, 0.97, "", "", "", "", "", "", "", "", "", "", "", "", 
  107650., 2.302, 0.044, 22.8, "tests performed", 2.5280864*^7, 1.7187731*^7, 
  8.434233*^6, 404562., 329558., 54.07, 36.76, 18.04, 7049., 61.57, 
  4.6754783*^7, 93.105, 45.5, 19.436, 13.799, 34272.36, 1., 99.403, 7.17, 
  27.4, 31.4, "", 2.97, 83.56, 0.904}, {"ESP", "Europe", "Spain", 
  "2021-05-26", 3.657886*^6, 5007., 4565.429, 79855., 54., 41., 78235.547, 
  107.091, 97.646, 1707.954, 1.155, 0.877, 0.97, "", "", "", "", "", "", "", 
  "", "", "", "", "", 107557., 2.3, 0.042, 23.6, "tests performed", 
  2.5745178*^7, 1.7487591*^7, 8.614678*^6, 464314., 320299., 55.06, 37.4, 
  18.43, 6851., 61.57, 4.6754783*^7, 93.105, 45.5, 19.436, 13.799, 34272.36, 
  1., 99.403, 7.17, 27.4, 31.4, "", 2.97, 83.56, 0.904}, 
 {"ESP", "Europe", "Spain", "2021-05-27", 3.663176*^6, 5290., 4502.143, 
  79888., 33., 41., 78348.69, 113.144, 96.293, 1708.659, 0.706, 0.877, 0.97, 
  "", "", "", "", "", "", "", "", "", 4.361358*^7, 932.815, "", 107465., 
  2.298, 0.042, 23.9, "tests performed", 2.6133689*^7, 1.770732*^7, 
  8.804363*^6, 388511., 310189., 55.9, 37.87, 18.83, 6634., 61.57, 
  4.6754783*^7, 93.105, 45.5, 19.436, 13.799, 34272.36, 1., 99.403, 7.17, 
  27.4, 31.4, "", 2.97, 83.56, 0.904}, {"ESP", "Europe", "Spain", 
  "2021-05-28", 3.668658*^6, 5482., 4600.714, 79905., 17., 40.714, 78465.94, 
  117.25, 98.401, 1709.023, 0.364, 0.871, 0.97, "", "", "", "", "", "", "", 
  "", "", "", "", "", 106010., 2.267, 0.043, 23., "tests performed", "", "", 
  "", "", 316011., "", "", "", 6759., 61.57, 4.6754783*^7, 93.105, 45.5, 
  19.436, 13.799, 34272.36, 1., 99.403, 7.17, 27.4, 31.4, "", 2.97, 83.56, 
  0.904}, {"ESP", "Europe", "Spain", "2021-05-29", 3.668658*^6, 0., 4600.714, 
  79905., 0., 40.714, 78465.94, 0., 98.401, 1709.023, 0., 0.871, 0.97, "", 
  "", "", "", "", "", "", "", "", "", "", "", 104555., 2.236, 0.044, 22.7, 
  "tests performed", "", "", "", "", 321833., "", "", "", 6883., 61.57, 
  4.6754783*^7, 93.105, 45.5, 19.436, 13.799, 34272.36, 1., 99.403, 7.17, 
  27.4, 31.4, "", 2.97, 83.56, 0.904}, {"ESP", "Europe", "Spain", 
  "2021-05-30", 3.668658*^6, 0., 4600.714, 79905., 0., 40.714, 78465.94, 0., 
  98.401, 1709.023, 0., 0.871, 0.97, "", "", "", "", 18.768, 0.401, 397.092, 
  8.493, "", "", "", "", 103100., 2.205, 0.045, 22.4, "tests performed", 
  2.6827637*^7, 1.8032417*^7, 9.221285*^6, "", 327654., 57.38, 38.57, 19.72, 
  7008., 61.57, 4.6754783*^7, 93.105, 45.5, 19.436, 13.799, 34272.36, 1., 
  99.403, 7.17, 27.4, 31.4, "", 2.97, 83.56, 0.904}, 
 {"ESP", "Europe", "Spain", "2021-05-31", 3.67839*^6, 9732., 4410., 79953., 
  48., 34.571, 78674.09, 208.15, 94.322, 1710.05, 1.027, 0.739, 0.97, "", "", 
  "", "", "", "", "", "", "", "", "", "", 101645., 2.174, 0.043, 23., 
  "tests performed", 2.7119733*^7, 1.8178604*^7, 9.405245*^6, 292096., 
  320490., 58., 38.88, 20.12, 6855., 61.57, 4.6754783*^7, 93.105, 45.5, 
  19.436, 13.799, 34272.36, 1., 99.403, 7.17, 27.4, 31.4, "", 2.97, 83.56, 
  0.904}, {"ESP", "Europe", "Spain", "2021-06-01", 3.682778*^6, 4388., 
  4271.286, 79983., 30., 26., 78767.941, 93.851, 91.355, 1710.691, 0.642, 
  0.556, 0.97, "", "", "", "", "", "", "", "", "", "", "", "", 100190., 
  2.143, 0.043, 23.5, "tests performed", 2.7607247*^7, 1.8426204*^7, 
  9.679187*^6, 487514., 332340., 59.05, 39.41, 20.7, 7108., 61.57, 
  4.6754783*^7, 93.105, 45.5, 19.436, 13.799, 34272.36, 1., 99.403, 7.17, 
  27.4, 31.4, "", 2.97, 83.56, 0.904}, {"ESP", "Europe", "Spain", 
  "2021-06-02", 3.687762*^6, 4984., 4268., 80049., 66., 27.714, 78874.54, 
  106.599, 91.285, 1712.103, 1.412, 0.593, 0.97, "", "", "", "", "", "", "", 
  "", "", "", "", "", 98735., 2.112, 0.043, 23.1, "tests performed", 
  2.8182345*^7, 1.8720164*^7, 9.979204*^6, 575098., 348167., 60.28, 40.04, 
  21.34, 7447., 61.57, 4.6754783*^7, 93.105, 45.5, 19.436, 13.799, 34272.36, 
  1., 99.403, 7.17, 27.4, 31.4, "", 2.97, 83.56, 0.904}, 
 {"ESP", "Europe", "Spain", "2021-06-03", 3.693012*^6, 5250., 4262.286, 
  80049., 0., 23., 78986.828, 112.288, 91.163, 1712.103, 0., 0.492, 0.97, "", 
  "", "", "", "", "", "", "", "", 4.4294542*^7, 947.38, "", 97280., 2.081, 
  0.044, 22.8, "tests performed", 2.875257*^7, 1.9038135*^7, 1.0257209*^7, 
  570225., 374126., 61.5, 40.72, 21.94, 8002., 61.57, 4.6754783*^7, 93.105, 
  45.5, 19.436, 13.799, 34272.36, 1., 99.403, 7.17, 27.4, 31.4, "", 2.97, 
  83.56, 0.904}, {"ESP", "Europe", "Spain", "2021-06-04", 3.697981*^6, 4969., 
  4189., 80195., 146., 41.429, 79093.106, 106.278, 89.595, 1715.226, 3.123, 
  0.886, 0.97, "", "", "", "", "", "", "", "", "", "", "", "", "", "", "", 
  "", "", "", "", "", "", 400854., "", "", "", 8574., 61.57, 4.6754783*^7, 
  93.105, 45.5, 19.436, 13.799, 34272.36, 1., 99.403, 7.17, 27.4, 31.4, "", 
  2.97, 83.56, 0.904}, {"ESP", "Europe", "Spain", "2021-06-05", 3.697981*^6, 
  0., 4189., 80196., 1., 41.571, 79093.106, 0., 89.595, 1715.247, 0.021, 
  0.889, 0.97, "", "", "", "", "", "", "", "", "", "", "", "", "", "", "", 
  "", "", "", "", "", "", 427582., "", "", "", 9145., "", 4.6754783*^7, 
  93.105, 45.5, 19.436, 13.799, 34272.36, 1., 99.403, 7.17, 27.4, 31.4, "", 
  2.97, 83.56, 0.904}, {"ESP", "Europe", "Spain", "2021-06-06", 3.697981*^6, 
  0., 4189., 80196., 0., 41.571, 79093.106, 0., 89.595, 1715.247, 0., 0.889, 
  0.97, "", "", "", "", "", "", "", "", "", "", "", "", "", "", "", "", "", 
  3.0007806*^7, 1.9786574*^7, 1.1002869*^7, "", 454310., 64.18, 42.32, 23.53, 
  9717., "", 4.6754783*^7, 93.105, 45.5, 19.436, 13.799, 34272.36, 1., 
  99.403, 7.17, 27.4, 31.4, "", 2.97, 83.56, 0.904}, 
 {"ESP", "Europe", "Spain", "2021-06-07", 3.707523*^6, 9542., 4161.857, 
  80236., 40., 40.429, 79297.192, 204.086, 89.015, 1716.103, 0.856, 0.865, 
  "", "", "", "", "", "", "", "", "", "", "", "", "", "", "", "", "", "", "", 
  "", "", "", "", "", "", "", "", "", 4.6754783*^7, 93.105, 45.5, 19.436, 
  13.799, 34272.36, 1., 99.403, 7.17, 27.4, 31.4, "", 2.97, 83.56, 0.904}, 
 {"LKA", "Asia", "Sri Lanka", "2020-01-27", 1., 1., "", "", "", "", 0.047, 
  0.047, "", "", "", "", "", "", "", "", "", "", "", "", "", "", "", "", "", 
  "", "", "", "", "", "", "", "", "", "", "", "", "", "", 2.78, 2.141325*^7, 
  341.955, 34.1, 10.069, 5.331, 11669.077, 0.7, 197.093, 10.68, 0.3, 27., "", 
  3.6, 76.98, 0.782}, {"LKA", "Asia", "Sri Lanka", "2020-01-28", 1., 0., "", 
  "", "", "", 0.047, 0., "", "", "", "", "", "", "", "", "", "", "", "", "", 
  "", "", "", "", "", "", "", "", "", "", "", "", "", "", "", "", "", "", 
  8.33, 2.141325*^7, 341.955, 34.1, 10.069, 5.331, 11669.077, 0.7, 197.093, 
  10.68, 0.3, 27., "", 3.6, 76.98, 0.782}, {"LKA", "Asia", "Sri Lanka", 
  "2020-01-29", 1., 0., "", "", "", "", 0.047, 0., "", "", "", "", "", "", 
  "", "", "", "", "", "", "", "", "", "", "", "", "", "", "", "", "", "", "", 
  "", "", "", "", "", "", 8.33, 2.141325*^7, 341.955, 34.1, 10.069, 5.331, 
  11669.077, 0.7, 197.093, 10.68, 0.3, 27., "", 3.6, 76.98, 0.782}, 
 {"LKA", "Asia", "Sri Lanka", "2020-01-30", 1., 0., "", "", "", "", 0.047, 
  0., "", "", "", "", "", "", "", "", "", "", "", "", "", "", "", "", "", "", 
  "", "", "", "", "", "", "", "", "", "", "", "", "", 8.33, 2.141325*^7, 
  341.955, 34.1, 10.069, 5.331, 11669.077, 0.7, 197.093, 10.68, 0.3, 27., "", 
  3.6, 76.98, 0.782}, {"LKA", "Asia", "Sri Lanka", "2020-01-31", 1., 0., "", 
  "", "", "", 0.047, 0., "", "", "", "", "", "", "", "", "", "", "", "", "", 
  "", "", "", "", "", "", "", "", "", "", "", "", "", "", "", "", "", "", 
  8.33, 2.141325*^7, 341.955, 34.1, 10.069, 5.331, 11669.077, 0.7, 197.093, 
  10.68, 0.3, 27., "", 3.6, 76.98, 0.782}, {"LKA", "Asia", "Sri Lanka", 
  "2020-02-01", 1., 0., 0.143, "", "", 0., 0.047, 0., 0.007, "", "", 0., "", 
  "", "", "", "", "", "", "", "", "", "", "", "", "", "", "", "", "", "", "", 
  "", "", "", "", "", "", "", 8.33, 2.141325*^7, 341.955, 34.1, 10.069, 
  5.331, 11669.077, 0.7, 197.093, 10.68, 0.3, 27., "", 3.6, 76.98, 0.782}, 
 {"LKA", "Asia", "Sri Lanka", "2020-02-02", 1., 0., 0.143, "", "", 0., 0.047, 
  0., 0.007, "", "", 0., "", "", "", "", "", "", "", "", "", "", "", "", "", 
  "", "", "", "", "", "", "", "", "", "", "", "", "", "", 8.33, 2.141325*^7, 
  341.955, 34.1, 10.069, 5.331, 11669.077, 0.7, 197.093, 10.68, 0.3, 27., "", 
  3.6, 76.98, 0.782}, {"LKA", "Asia", "Sri Lanka", "2020-02-03", 1., 0., 0., 
  "", "", 0., 0.047, 0., 0., "", "", 0., "", "", "", "", "", "", "", "", "", 
  "", "", "", "", "", "", "", "", "", "", "", "", "", "", "", "", "", "", 
  8.33, 2.141325*^7, 341.955, 34.1, 10.069, 5.331, 11669.077, 0.7, 197.093, 
  10.68, 0.3, 27., "", 3.6, 76.98, 0.782}, {"LKA", "Asia", "Sri Lanka", 
  "2020-02-04", 1., 0., 0., "", "", 0., 0.047, 0., 0., "", "", 0., "", "", 
  "", "", "", "", "", "", "", "", "", "", "", "", "", "", "", "", "", "", "", 
  "", "", "", "", "", "", 8.33, 2.141325*^7, 341.955, 34.1, 10.069, 5.331, 
  11669.077, 0.7, 197.093, 10.68, 0.3, 27., "", 3.6, 76.98, 0.782}, 
 {"LKA", "Asia", "Sri Lanka", "2020-02-05", 1., 0., 0., "", "", 0., 0.047, 
  0., 0., "", "", 0., "", "", "", "", "", "", "", "", "", "", "", "", "", "", 
  "", "", "", "", "", "", "", "", "", "", "", "", "", 8.33, 2.141325*^7, 
  341.955, 34.1, 10.069, 5.331, 11669.077, 0.7, 197.093, 10.68, 0.3, 27., "", 
  3.6, 76.98, 0.782}, {"LKA", "Asia", "Sri Lanka", "2020-02-06", 1., 0., 0., 
  "", "", 0., 0.047, 0., 0., "", "", 0., "", "", "", "", "", "", "", "", "", 
  "", "", "", "", "", "", "", "", "", "", "", "", "", "", "", "", "", "", 
  8.33, 2.141325*^7, 341.955, 34.1, 10.069, 5.331, 11669.077, 0.7, 197.093, 
  10.68, 0.3, 27., "", 3.6, 76.98, 0.782}, {"LKA", "Asia", "Sri Lanka", 
  "2020-02-07", 1., 0., 0., "", "", 0., 0.047, 0., 0., "", "", 0., "", "", 
  "", "", "", "", "", "", "", "", "", "", "", "", "", "", "", "", "", "", "", 
  "", "", "", "", "", "", 8.33, 2.141325*^7, 341.955, 34.1, 10.069, 5.331, 
  11669.077, 0.7, 197.093, 10.68, 0.3, 27., "", 3.6, 76.98, 0.782}, 
 {"LKA", "Asia", "Sri Lanka", "2020-02-08", 1., 0., 0., "", "", 0., 0.047, 
  0., 0., "", "", 0., "", "", "", "", "", "", "", "", "", "", "", "", "", "", 
  "", "", "", "", "", "", "", "", "", "", "", "", "", 8.33, 2.141325*^7, 
  341.955, 34.1, 10.069, 5.331, 11669.077, 0.7, 197.093, 10.68, 0.3, 27., "", 
  3.6, 76.98, 0.782}, {"LKA", "Asia", "Sri Lanka", "2020-02-09", 1., 0., 0., 
  "", "", 0., 0.047, 0., 0., "", "", 0., "", "", "", "", "", "", "", "", "", 
  "", "", "", "", "", "", "", "", "", "", "", "", "", "", "", "", "", "", 
  8.33, 2.141325*^7, 341.955, 34.1, 10.069, 5.331, 11669.077, 0.7, 197.093, 
  10.68, 0.3, 27., "", 3.6, 76.98, 0.782}, {"LKA", "Asia", "Sri Lanka", 
  "2020-02-10", 1., 0., 0., "", "", 0., 0.047, 0., 0., "", "", 0., "", "", 
  "", "", "", "", "", "", "", "", "", "", "", "", "", "", "", "", "", "", "", 
  "", "", "", "", "", "", 8.33, 2.141325*^7, 341.955, 34.1, 10.069, 5.331, 
  11669.077, 0.7, 197.093, 10.68, 0.3, 27., "", 3.6, 76.98, 0.782}, 
 {"LKA", "Asia", "Sri Lanka", "2020-02-11", 1., 0., 0., "", "", 0., 0.047, 
  0., 0., "", "", 0., "", "", "", "", "", "", "", "", "", "", "", "", "", "", 
  "", "", "", "", "", "", "", "", "", "", "", "", "", 8.33, 2.141325*^7, 
  341.955, 34.1, 10.069, 5.331, 11669.077, 0.7, 197.093, 10.68, 0.3, 27., "", 
  3.6, 76.98, 0.782}, {"LKA", "Asia", "Sri Lanka", "2020-02-12", 1., 0., 0., 
  "", "", 0., 0.047, 0., 0., "", "", 0., "", "", "", "", "", "", "", "", "", 
  "", "", "", "", "", "", "", "", "", "", "", "", "", "", "", "", "", "", 
  8.33, 2.141325*^7, 341.955, 34.1, 10.069, 5.331, 11669.077, 0.7, 197.093, 
  10.68, 0.3, 27., "", 3.6, 76.98, 0.782}, {"LKA", "Asia", "Sri Lanka", 
  "2020-02-13", 1., 0., 0., "", "", 0., 0.047, 0., 0., "", "", 0., "", "", 
  "", "", "", "", "", "", "", "", "", "", "", "", "", "", "", "", "", "", "", 
  "", "", "", "", "", "", 8.33, 2.141325*^7, 341.955, 34.1, 10.069, 5.331, 
  11669.077, 0.7, 197.093, 10.68, 0.3, 27., "", 3.6, 76.98, 0.782}, 
 {"LKA", "Asia", "Sri Lanka", "2020-02-14", 1., 0., 0., "", "", 0., 0.047, 
  0., 0., "", "", 0., "", "", "", "", "", "", "", "", "", "", "", "", "", "", 
  "", "", "", "", "", "", "", "", "", "", "", "", "", 8.33, 2.141325*^7, 
  341.955, 34.1, 10.069, 5.331, 11669.077, 0.7, 197.093, 10.68, 0.3, 27., "", 
  3.6, 76.98, 0.782}, {"LKA", "Asia", "Sri Lanka", "2020-02-15", 1., 0., 0., 
  "", "", 0., 0.047, 0., 0., "", "", 0., "", "", "", "", "", "", "", "", "", 
  "", "", "", "", "", "", "", "", "", "", "", "", "", "", "", "", "", "", 
  8.33, 2.141325*^7, 341.955, 34.1, 10.069, 5.331, 11669.077, 0.7, 197.093, 
  10.68, 0.3, 27., "", 3.6, 76.98, 0.782}, {"LKA", "Asia", "Sri Lanka", 
  "2020-02-16", 1., 0., 0., "", "", 0., 0.047, 0., 0., "", "", 0., "", "", 
  "", "", "", "", "", "", "", "", "", "", "", "", "", "", "", "", "", "", "", 
  "", "", "", "", "", "", 8.33, 2.141325*^7, 341.955, 34.1, 10.069, 5.331, 
  11669.077, 0.7, 197.093, 10.68, 0.3, 27., "", 3.6, 76.98, 0.782}, 
 {"LKA", "Asia", "Sri Lanka", "2020-02-17", 1., 0., 0., "", "", 0., 0.047, 
  0., 0., "", "", 0., "", "", "", "", "", "", "", "", "", "", "", "", "", "", 
  "", "", "", "", "", "", "", "", "", "", "", "", "", 8.33, 2.141325*^7, 
  341.955, 34.1, 10.069, 5.331, 11669.077, 0.7, 197.093, 10.68, 0.3, 27., "", 
  3.6, 76.98, 0.782}, {"LKA", "Asia", "Sri Lanka", "2020-02-18", 1., 0., 0., 
  "", "", 0., 0.047, 0., 0., "", "", 0., "", "", "", "", "", "", "", "", "", 
  1., 1., 0., 0., "", "", "", "", "tests performed", "", "", "", "", "", "", 
  "", "", "", 8.33, 2.141325*^7, 341.955, 34.1, 10.069, 5.331, 11669.077, 
  0.7, 197.093, 10.68, 0.3, 27., "", 3.6, 76.98, 0.782}, 
 {"LKA", "Asia", "Sri Lanka", "2020-02-19", 1., 0., 0., "", "", 0., 0.047, 
  0., 0., "", "", 0., "", "", "", "", "", "", "", "", "", "", "", "", "", "", 
  "", "", "", "tests performed", "", "", "", "", "", "", "", "", "", 8.33, 
  2.141325*^7, 341.955, 34.1, 10.069, 5.331, 11669.077, 0.7, 197.093, 10.68, 
  0.3, 27., "", 3.6, 76.98, 0.782}, {"LKA", "Asia", "Sri Lanka", 
  "2020-02-20", 1., 0., 0., "", "", 0., 0.047, 0., 0., "", "", 0., "", "", 
  "", "", "", "", "", "", "", 1., 2., 0., 0., "", "", "", "", 
  "tests performed", "", "", "", "", "", "", "", "", "", 8.33, 2.141325*^7, 
  341.955, 34.1, 10.069, 5.331, 11669.077, 0.7, 197.093, 10.68, 0.3, 27., "", 
  3.6, 76.98, 0.782}, {"LKA", "Asia", "Sri Lanka", "2020-02-21", 1., 0., 0., 
  "", "", 0., 0.047, 0., 0., "", "", 0., "", "", "", "", "", "", "", "", "", 
  "", "", "", "", "", "", "", "", "tests performed", "", "", "", "", "", "", 
  "", "", "", 8.33, 2.141325*^7, 341.955, 34.1, 10.069, 5.331, 11669.077, 
  0.7, 197.093, 10.68, 0.3, 27., "", 3.6, 76.98, 0.782}, 
 {"LKA", "Asia", "Sri Lanka", "2020-02-22", 1., 0., 0., "", "", 0., 0.047, 
  0., 0., "", "", 0., "", "", "", "", "", "", "", "", "", "", "", "", "", "", 
  "", "", "", "tests performed", "", "", "", "", "", "", "", "", "", 8.33, 
  2.141325*^7, 341.955, 34.1, 10.069, 5.331, 11669.077, 0.7, 197.093, 10.68, 
  0.3, 27., "", 3.6, 76.98, 0.782}, {"LKA", "Asia", "Sri Lanka", 
  "2020-02-23", 1., 0., 0., "", "", 0., 0.047, 0., 0., "", "", 0., "", "", 
  "", "", "", "", "", "", "", "", "", "", "", "", "", "", "", 
  "tests performed", "", "", "", "", "", "", "", "", "", 8.33, 2.141325*^7, 
  341.955, 34.1, 10.069, 5.331, 11669.077, 0.7, 197.093, 10.68, 0.3, 27., "", 
  3.6, 76.98, 0.782}, {"LKA", "Asia", "Sri Lanka", "2020-02-24", 1., 0., 0., 
  "", "", 0., 0.047, 0., 0., "", "", 0., "", "", "", "", "", "", "", "", "", 
  "", "", "", "", "", "", "", "", "tests performed", "", "", "", "", "", "", 
  "", "", "", 11.11, 2.141325*^7, 341.955, 34.1, 10.069, 5.331, 11669.077, 
  0.7, 197.093, 10.68, 0.3, 27., "", 3.6, 76.98, 0.782}, 
 {"LKA", "Asia", "Sri Lanka", "2020-02-25", 1., 0., 0., "", "", 0., 0.047, 
  0., 0., "", "", 0., "", "", "", "", "", "", "", "", "", "", "", "", "", 0., 
  0., "", "", "tests performed", "", "", "", "", "", "", "", "", "", 11.11, 
  2.141325*^7, 341.955, 34.1, 10.069, 5.331, 11669.077, 0.7, 197.093, 10.68, 
  0.3, 27., "", 3.6, 76.98, 0.782}, {"LKA", "Asia", "Sri Lanka", 
  "2020-02-26", 1., 0., 0., "", "", 0., 0.047, 0., 0., "", "", 0., "", "", 
  "", "", "", "", "", "", "", 2., 4., 0., 0., 0., 0., "", "", 
  "tests performed", "", "", "", "", "", "", "", "", "", 11.11, 2.141325*^7, 
  341.955, 34.1, 10.069, 5.331, 11669.077, 0.7, 197.093, 10.68, 0.3, 27., "", 
  3.6, 76.98, 0.782}, {"LKA", "Asia", "Sri Lanka", "2020-02-27", 1., 0., 0., 
  "", "", 0., 0.047, 0., 0., "", "", 0., "", "", "", "", "", "", "", "", "", 
  2., 6., 0., 0., 1., 0., 0., "", "tests performed", "", "", "", "", "", "", 
  "", "", "", 11.11, 2.141325*^7, 341.955, 34.1, 10.069, 5.331, 11669.077, 
  0.7, 197.093, 10.68, 0.3, 27., "", 3.6, 76.98, 0.782}, 
 {"LKA", "Asia", "Sri Lanka", "2020-02-28", 1., 0., 0., "", "", 0., 0.047, 
  0., 0., "", "", 0., "", "", "", "", "", "", "", "", "", 5., 11., 0.001, 0., 
  1., 0., 0., "", "tests performed", "", "", "", "", "", "", "", "", "", 
  11.11, 2.141325*^7, 341.955, 34.1, 10.069, 5.331, 11669.077, 0.7, 197.093, 
  10.68, 0.3, 27., "", 3.6, 76.98, 0.782}, {"LKA", "Asia", "Sri Lanka", 
  "2020-02-29", 1., 0., 0., "", "", 0., 0.047, 0., 0., "", "", 0., "", "", 
  "", "", "", "", "", "", "", 3., 14., 0.001, 0., 2., 0., 0., "", 
  "tests performed", "", "", "", "", "", "", "", "", "", 11.11, 2.141325*^7, 
  341.955, 34.1, 10.069, 5.331, 11669.077, 0.7, 197.093, 10.68, 0.3, 27., "", 
  3.6, 76.98, 0.782}, {"LKA", "Asia", "Sri Lanka", "2020-03-01", 1., 0., 0., 
  "", "", 0., 0.047, 0., 0., "", "", 0., "", "", "", "", "", "", "", "", "", 
  1., 15., 0.001, 0., 2., 0., 0., "", "tests performed", "", "", "", "", "", 
  "", "", "", "", 11.11, 2.141325*^7, 341.955, 34.1, 10.069, 5.331, 
  11669.077, 0.7, 197.093, 10.68, 0.3, 27., "", 3.6, 76.98, 0.782}, 
 {"LKA", "Asia", "Sri Lanka", "2020-03-02", 1., 0., 0., "", "", 0., 0.047, 
  0., 0., "", "", 0., "", "", "", "", "", "", "", "", "", 10., 25., 0.001, 
  0., 3., 0., 0., "", "tests performed", "", "", "", "", "", "", "", "", "", 
  11.11, 2.141325*^7, 341.955, 34.1, 10.069, 5.331, 11669.077, 0.7, 197.093, 
  10.68, 0.3, 27., "", 3.6, 76.98, 0.782}, {"LKA", "Asia", "Sri Lanka", 
  "2020-03-03", 1., 0., 0., "", "", 0., 0.047, 0., 0., "", "", 0., "", "", 
  "", "", "", "", "", "", "", 6., 31., 0.001, 0., 4., 0., 0., "", 
  "tests performed", "", "", "", "", "", "", "", "", "", 11.11, 2.141325*^7, 
  341.955, 34.1, 10.069, 5.331, 11669.077, 0.7, 197.093, 10.68, 0.3, 27., "", 
  3.6, 76.98, 0.782}, {"LKA", "Asia", "Sri Lanka", "2020-03-04", 1., 0., 0., 
  "", "", 0., 0.047, 0., 0., "", "", 0., "", "", "", "", "", "", "", "", "", 
  9., 40., 0.002, 0., 5., 0., 0., "", "tests performed", "", "", "", "", "", 
  "", "", "", "", 11.11, 2.141325*^7, 341.955, 34.1, 10.069, 5.331, 
  11669.077, 0.7, 197.093, 10.68, 0.3, 27., "", 3.6, 76.98, 0.782}, 
 {"LKA", "Asia", "Sri Lanka", "2020-03-05", 1., 0., 0., "", "", 0., 0.047, 
  0., 0., "", "", 0., "", "", "", "", "", "", "", "", "", 1., 41., 0.002, 0., 
  5., 0., 0., "", "tests performed", "", "", "", "", "", "", "", "", "", 
  11.11, 2.141325*^7, 341.955, 34.1, 10.069, 5.331, 11669.077, 0.7, 197.093, 
  10.68, 0.3, 27., "", 3.6, 76.98, 0.782}, {"LKA", "Asia", "Sri Lanka", 
  "2020-03-06", 1., 0., 0., "", "", 0., 0.047, 0., 0., "", "", 0., "", "", 
  "", "", "", "", "", "", "", 4., 45., 0.002, 0., 5., 0., 0., "", 
  "tests performed", "", "", "", "", "", "", "", "", "", 11.11, 2.141325*^7, 
  341.955, 34.1, 10.069, 5.331, 11669.077, 0.7, 197.093, 10.68, 0.3, 27., "", 
  3.6, 76.98, 0.782}, {"LKA", "Asia", "Sri Lanka", "2020-03-07", 1., 0., 0., 
  "", "", 0., 0.047, 0., 0., "", "", 0., "", "", "", "", "", "", "", "", "", 
  7., 52., 0.002, 0., 5., 0., 0., "", "tests performed", "", "", "", "", "", 
  "", "", "", "", 11.11, 2.141325*^7, 341.955, 34.1, 10.069, 5.331, 
  11669.077, 0.7, 197.093, 10.68, 0.3, 27., "", 3.6, 76.98, 0.782}, 
 {"LKA", "Asia", "Sri Lanka", "2020-03-08", 1., 0., 0., "", "", 0., 0.047, 
  0., 0., "", "", 0., "", "", "", "", "", "", "", "", "", 3., 55., 0.003, 0., 
  6., 0., 0., "", "tests performed", "", "", "", "", "", "", "", "", "", 
  11.11, 2.141325*^7, 341.955, 34.1, 10.069, 5.331, 11669.077, 0.7, 197.093, 
  10.68, 0.3, 27., "", 3.6, 76.98, 0.782}, {"LKA", "Asia", "Sri Lanka", 
  "2020-03-09", 1., 0., 0., "", "", 0., 0.047, 0., 0., "", "", 0., "", "", 
  "", "", "", "", "", "", "", 1., 56., 0.003, 0., 4., 0., 0., "", 
  "tests performed", "", "", "", "", "", "", "", "", "", 11.11, 2.141325*^7, 
  341.955, 34.1, 10.069, 5.331, 11669.077, 0.7, 197.093, 10.68, 0.3, 27., "", 
  3.6, 76.98, 0.782}, {"LKA", "Asia", "Sri Lanka", "2020-03-10", 1., 0., 0., 
  "", "", 0., 0.047, 0., 0., "", "", 0., "", "", "", "", "", "", "", "", "", 
  12., 68., 0.003, 0.001, 5., 0., 0., "", "tests performed", "", "", "", "", 
  "", "", "", "", "", 11.11, 2.141325*^7, 341.955, 34.1, 10.069, 5.331, 
  11669.077, 0.7, 197.093, 10.68, 0.3, 27., "", 3.6, 76.98, 0.782}, 
 {"LKA", "Asia", "Sri Lanka", "2020-03-11", 2., 1., 0.143, "", "", 0., 0.093, 
  0.047, 0.007, "", "", 0., "", "", "", "", "", "", "", "", "", 10., 78., 
  0.004, 0., 5., 0., 0.029, 35., "tests performed", "", "", "", "", "", "", 
  "", "", "", 11.11, 2.141325*^7, 341.955, 34.1, 10.069, 5.331, 11669.077, 
  0.7, 197.093, 10.68, 0.3, 27., "", 3.6, 76.98, 0.782}, 
 {"LKA", "Asia", "Sri Lanka", "2020-03-12", 2., 0., 0.143, "", "", 0., 0.093, 
  0., 0.007, "", "", 0., "", "", "", "", "", "", "", "", "", 17., 95., 0.004, 
  0.001, 8., 0., 0.018, 55.9, "tests performed", "", "", "", "", "", "", "", 
  "", "", 11.11, 2.141325*^7, 341.955, 34.1, 10.069, 5.331, 11669.077, 0.7, 
  197.093, 10.68, 0.3, 27., "", 3.6, 76.98, 0.782}, 
 {"LKA", "Asia", "Sri Lanka", "2020-03-13", 6., 4., 0.714, "", "", 0., 0.28, 
  0.187, 0.033, "", "", 0., "", "", "", "", "", "", "", "", "", 25., 120., 
  0.006, 0.001, 11., 0.001, 0.065, 15.4, "tests performed", "", "", "", "", 
  "", "", "", "", "", 18.52, 2.141325*^7, 341.955, 34.1, 10.069, 5.331, 
  11669.077, 0.7, 197.093, 10.68, 0.3, 27., "", 3.6, 76.98, 0.782}, 
 {"LKA", "Asia", "Sri Lanka", "2020-03-14", 10., 4., 1.286, "", "", 0., 
  0.467, 0.187, 0.06, "", "", 0., "", "", "", "", "", "", "", "", "", 88., 
  208., 0.01, 0.004, 22., 0.001, 0.058, 17.1, "tests performed", "", "", "", 
  "", "", "", "", "", "", 49.07, 2.141325*^7, 341.955, 34.1, 10.069, 5.331, 
  11669.077, 0.7, 197.093, 10.68, 0.3, 27., "", 3.6, 76.98, 0.782}, 
 {"LKA", "Asia", "Sri Lanka", "2020-03-15", 18., 8., 2.429, "", "", 0., 
  0.841, 0.374, 0.113, "", "", 0., "", "", "", "", "", "", "", "", "", 65., 
  273., 0.013, 0.003, 31., 0.001, 0.078, 12.8, "tests performed", "", "", "", 
  "", "", "", "", "", "", 49.07, 2.141325*^7, 341.955, 34.1, 10.069, 5.331, 
  11669.077, 0.7, 197.093, 10.68, 0.3, 27., "", 3.6, 76.98, 0.782}, 
 {"LKA", "Asia", "Sri Lanka", "2020-03-16", 28., 10., 3.857, "", "", 0., 
  1.308, 0.467, 0.18, "", "", 0., "", "", "", "", "", "", "", "", "", 89., 
  362., 0.017, 0.004, 44., 0.002, 0.088, 11.4, "tests performed", "", "", "", 
  "", "", "", "", "", "", 60.19, 2.141325*^7, 341.955, 34.1, 10.069, 5.331, 
  11669.077, 0.7, 197.093, 10.68, 0.3, 27., "", 3.6, 76.98, 0.782}, 
 {"LKA", "Asia", "Sri Lanka", "2020-03-17", 44., 16., 6.143, "", "", 0., 
  2.055, 0.747, 0.287, "", "", 0., "", "", "", "", "", "", "", "", "", 151., 
  513., 0.024, 0.007, 64., 0.003, 0.096, 10.4, "tests performed", "", "", "", 
  "", "", "", "", "", "", 60.19, 2.141325*^7, 341.955, 34.1, 10.069, 5.331, 
  11669.077, 0.7, 197.093, 10.68, 0.3, 27., "", 3.6, 76.98, 0.782}, 
 {"LKA", "Asia", "Sri Lanka", "2020-03-18", 51., 7., 7., "", "", 0., 2.382, 
  0.327, 0.327, "", "", 0., "", "", "", "", "", "", "", "", "", 108., 621., 
  0.029, 0.005, 78., 0.004, 0.09, 11.1, "tests performed", "", "", "", "", 
  "", "", "", "", "", 81.48, 2.141325*^7, 341.955, 34.1, 10.069, 5.331, 
  11669.077, 0.7, 197.093, 10.68, 0.3, 27., "", 3.6, 76.98, 0.782}, 
 {"LKA", "Asia", "Sri Lanka", "2020-03-19", 60., 9., 8.286, "", "", 0., 
  2.802, 0.42, 0.387, "", "", 0., "", "", "", "", "", "", "", "", "", 162., 
  783., 0.037, 0.008, 98., 0.005, 0.085, 11.8, "tests performed", "", "", "", 
  "", "", "", "", "", "", 84.26, 2.141325*^7, 341.955, 34.1, 10.069, 5.331, 
  11669.077, 0.7, 197.093, 10.68, 0.3, 27., "", 3.6, 76.98, 0.782}, 
 {"LKA", "Asia", "Sri Lanka", "2020-03-20", 73., 13., 9.571, "", "", 0., 
  3.409, 0.607, 0.447, "", "", 0., "", "", "", "", "", "", "", "", "", 119., 
  902., 0.042, 0.006, 112., 0.005, 0.085, 11.7, "tests performed", "", "", 
  "", "", "", "", "", "", "", 88.89, 2.141325*^7, 341.955, 34.1, 10.069, 
  5.331, 11669.077, 0.7, 197.093, 10.68, 0.3, 27., "", 3.6, 76.98, 0.782}, 
 {"LKA", "Asia", "Sri Lanka", "2020-03-21", 77., 4., 9.571, "", "", 0., 
  3.596, 0.187, 0.447, "", "", 0., "", "", "", "", "", "", "", "", "", 149., 
  1051., 0.049, 0.007, 120., 0.006, 0.08, 12.5, "tests performed", "", "", 
  "", "", "", "", "", "", "", 88.89, 2.141325*^7, 341.955, 34.1, 10.069, 
  5.331, 11669.077, 0.7, 197.093, 10.68, 0.3, 27., "", 3.6, 76.98, 0.782}, 
 {"LKA", "Asia", "Sri Lanka", "2020-03-22", 82., 5., 9.143, "", "", 0., 
  3.829, 0.234, 0.427, "", "", 0., "", "", "", "", "", "", "", "", "", 174., 
  1225., 0.057, 0.008, 136., 0.006, 0.067, 14.9, "tests performed", "", "", 
  "", "", "", "", "", "", "", 88.89, 2.141325*^7, 341.955, 34.1, 10.069, 
  5.331, 11669.077, 0.7, 197.093, 10.68, 0.3, 27., "", 3.6, 76.98, 0.782}, 
 {"LKA", "Asia", "Sri Lanka", "2020-03-23", 97., 15., 9.857, "", "", 0., 
  4.53, 0.701, 0.46, "", "", 0., "", "", "", "", "", "", "", "", "", 143., 
  1368., 0.064, 0.007, 144., 0.007, 0.068, 14.6, "tests performed", "", "", 
  "", "", "", "", "", "", "", 97.22, 2.141325*^7, 341.955, 34.1, 10.069, 
  5.331, 11669.077, 0.7, 197.093, 10.68, 0.3, 27., "", 3.6, 76.98, 0.782}, 
 {"LKA", "Asia", "Sri Lanka", "2020-03-24", 102., 5., 8.286, "", "", 0., 
  4.763, 0.234, 0.387, "", "", 0., "", "", "", "", "", "", "", "", "", 164., 
  1532., 0.072, 0.008, 146., 0.007, 0.057, 17.6, "tests performed", "", "", 
  "", "", "", "", "", "", "", 97.22, 2.141325*^7, 341.955, 34.1, 10.069, 
  5.331, 11669.077, 0.7, 197.093, 10.68, 0.3, 27., "", 3.6, 76.98, 0.782}, 
 {"LKA", "Asia", "Sri Lanka", "2020-03-25", 102., 0., 7.286, "", "", 0., 
  4.763, 0., 0.34, "", "", 0., 0.82, "", "", "", "", "", "", "", "", 128., 
  1660., 0.078, 0.006, 148., 0.007, 0.049, 20.3, "tests performed", "", "", 
  "", "", "", "", "", "", "", 97.22, 2.141325*^7, 341.955, 34.1, 10.069, 
  5.331, 11669.077, 0.7, 197.093, 10.68, 0.3, 27., "", 3.6, 76.98, 0.782}, 
 {"LKA", "Asia", "Sri Lanka", "2020-03-26", 106., 4., 6.571, "", "", 0., 
  4.95, 0.187, 0.307, "", "", 0., 0.8, "", "", "", "", "", "", "", "", 131., 
  1791., 0.084, 0.006, 144., 0.007, 0.046, 21.9, "tests performed", "", "", 
  "", "", "", "", "", "", "", 97.22, 2.141325*^7, 341.955, 34.1, 10.069, 
  5.331, 11669.077, 0.7, 197.093, 10.68, 0.3, 27., "", 3.6, 76.98, 0.782}, 
 {"LKA", "Asia", "Sri Lanka", "2020-03-27", 106., 0., 4.714, "", "", 0., 
  4.95, 0., 0.22, "", "", 0., 0.79, "", "", "", "", "", "", "", "", 152., 
  1943., 0.091, 0.007, 149., 0.007, 0.032, 31.6, "tests performed", "", "", 
  "", "", "", "", "", "", "", 100., 2.141325*^7, 341.955, 34.1, 10.069, 
  5.331, 11669.077, 0.7, 197.093, 10.68, 0.3, 27., "", 3.6, 76.98, 0.782}, 
 {"LKA", "Asia", "Sri Lanka", "2020-03-28", 113., 7., 5.143, 1., 1., 0.143, 
  5.277, 0.327, 0.24, 0.047, 0.047, 0.007, 0.8, "", "", "", "", "", "", "", 
  "", 108., 2051., 0.096, 0.005, 143., 0.007, 0.036, 27.8, "tests performed", 
  "", "", "", "", "", "", "", "", "", 100., 2.141325*^7, 341.955, 34.1, 
  10.069, 5.331, 11669.077, 0.7, 197.093, 10.68, 0.3, 27., "", 3.6, 76.98, 
  0.782}, {"LKA", "Asia", "Sri Lanka", "2020-03-29", 117., 4., 5., 1., 0., 
  0.143, 5.464, 0.187, 0.234, 0.047, 0., 0.007, 0.81, "", "", "", "", "", "", 
  "", "", 136., 2187., 0.102, 0.006, 137., 0.006, 0.036, 27.4, 
  "tests performed", "", "", "", "", "", "", "", "", "", 100., 2.141325*^7, 
  341.955, 34.1, 10.069, 5.331, 11669.077, 0.7, 197.093, 10.68, 0.3, 27., "", 
  3.6, 76.98, 0.782}, {"LKA", "Asia", "Sri Lanka", "2020-03-30", 122., 5., 
  3.571, 2., 1., 0.286, 5.697, 0.234, 0.167, 0.093, 0.047, 0.013, 0.84, "", 
  "", "", "", "", "", "", "", 155., 2342., 0.109, 0.007, 139., 0.006, 0.026, 
  38.9, "tests performed", "", "", "", "", "", "", "", "", "", 100., 
  2.141325*^7, 341.955, 34.1, 10.069, 5.331, 11669.077, 0.7, 197.093, 10.68, 
  0.3, 27., "", 3.6, 76.98, 0.782}, {"LKA", "Asia", "Sri Lanka", 
  "2020-03-31", 143., 21., 5.857, 2., 0., 0.286, 6.678, 0.981, 0.274, 0.093, 
  0., 0.013, 0.88, "", "", "", "", "", "", "", "", 224., 2566., 0.12, 0.01, 
  148., 0.007, 0.04, 25.3, "tests performed", "", "", "", "", "", "", "", "", 
  "", 100., 2.141325*^7, 341.955, 34.1, 10.069, 5.331, 11669.077, 0.7, 
  197.093, 10.68, 0.3, 27., "", 3.6, 76.98, 0.782}, 
 {"LKA", "Asia", "Sri Lanka", "2020-04-01", 146., 3., 6.286, 3., 1., 0.429, 
  6.818, 0.14, 0.294, 0.14, 0.047, 0.02, 0.88, "", "", "", "", "", "", "", 
  "", 219., 2785., 0.13, 0.01, 161., 0.008, 0.039, 25.6, "tests performed", 
  "", "", "", "", "", "", "", "", "", 100., 2.141325*^7, 341.955, 34.1, 
  10.069, 5.331, 11669.077, 0.7, 197.093, 10.68, 0.3, 27., "", 3.6, 76.98, 
  0.782}, {"LKA", "Asia", "Sri Lanka", "2020-04-02", 151., 5., 6.429, 4., 1., 
  0.571, 7.052, 0.234, 0.3, 0.187, 0.047, 0.027, 0.89, "", "", "", "", "", 
  "", "", "", 250., 3035., 0.142, 0.012, 178., 0.008, 0.036, 27.7, 
  "tests performed", "", "", "", "", "", "", "", "", "", 100., 2.141325*^7, 
  341.955, 34.1, 10.069, 5.331, 11669.077, 0.7, 197.093, 10.68, 0.3, 27., "", 
  3.6, 76.98, 0.782}, {"LKA", "Asia", "Sri Lanka", "2020-04-03", 159., 8., 
  7.571, 4., 0., 0.571, 7.425, 0.374, 0.354, 0.187, 0., 0.027, 0.9, "", "", 
  "", "", "", "", "", "", 311., 3346., 0.156, 0.015, 200., 0.009, 0.038, 
  26.4, "tests performed", "", "", "", "", "", "", "", "", "", 100., 
  2.141325*^7, 341.955, 34.1, 10.069, 5.331, 11669.077, 0.7, 197.093, 10.68, 
  0.3, 27., "", 3.6, 76.98, 0.782}, {"LKA", "Asia", "Sri Lanka", 
  "2020-04-04", 166., 7., 7.571, 5., 1., 0.571, 7.752, 0.327, 0.354, 0.234, 
  0.047, 0.027, 0.9, "", "", "", "", "", "", "", "", 295., 3641., 0.17, 
  0.014, 227., 0.011, 0.033, 30., "tests performed", "", "", "", "", "", "", 
  "", "", "", 100., 2.141325*^7, 341.955, 34.1, 10.069, 5.331, 11669.077, 
  0.7, 197.093, 10.68, 0.3, 27., "", 3.6, 76.98, 0.782}, 
 {"LKA", "Asia", "Sri Lanka", "2020-04-05", 176., 10., 8.429, 5., 0., 0.571, 
  8.219, 0.467, 0.394, 0.234, 0., 0.027, 0.89, "", "", "", "", "", "", "", 
  "", 324., 3965., 0.185, 0.015, 254., 0.012, 0.033, 30.1, "tests performed", 
  "", "", "", "", "", "", "", "", "", 100., 2.141325*^7, 341.955, 34.1, 
  10.069, 5.331, 11669.077, 0.7, 197.093, 10.68, 0.3, 27., "", 3.6, 76.98, 
  0.782}, {"LKA", "Asia", "Sri Lanka", "2020-04-06", 178., 2., 8., 5., 0., 
  0.429, 8.313, 0.093, 0.374, 0.234, 0., 0.02, 0.88, "", "", "", "", "", "", 
  "", "", 394., 4359., 0.204, 0.018, 288., 0.013, 0.028, 36., 
  "tests performed", "", "", "", "", "", "", "", "", "", 100., 2.141325*^7, 
  341.955, 34.1, 10.069, 5.331, 11669.077, 0.7, 197.093, 10.68, 0.3, 27., "", 
  3.6, 76.98, 0.782}, {"LKA", "Asia", "Sri Lanka", "2020-04-07", 185., 7., 
  6., 6., 1., 0.571, 8.64, 0.327, 0.28, 0.28, 0.047, 0.027, 0.9, "", "", "", 
  "", "", "", "", "", 353., 4712., 0.22, 0.016, 307., 0.014, 0.02, 51.2, 
  "tests performed", "", "", "", "", "", "", "", "", "", 100., 2.141325*^7, 
  341.955, 34.1, 10.069, 5.331, 11669.077, 0.7, 197.093, 10.68, 0.3, 27., "", 
  3.6, 76.98, 0.782}, {"LKA", "Asia", "Sri Lanka", "2020-04-08", 189., 4., 
  6.143, 7., 1., 0.571, 8.826, 0.187, 0.287, 0.327, 0.047, 0.027, 0.93, "", 
  "", "", "", "", "", "", "", 376., 5088., 0.238, 0.018, 329., 0.015, 0.019, 
  53.6, "tests performed", "", "", "", "", "", "", "", "", "", 100., 
  2.141325*^7, 341.955, 34.1, 10.069, 5.331, 11669.077, 0.7, 197.093, 10.68, 
  0.3, 27., "", 3.6, 76.98, 0.782}, {"LKA", "Asia", "Sri Lanka", 
  "2020-04-09", 190., 1., 5.571, 7., 0., 0.429, 8.873, 0.047, 0.26, 0.327, 
  0., 0.02, 0.97, "", "", "", "", "", "", "", "", 287., 5375., 0.251, 0.013, 
  334., 0.016, 0.017, 60., "tests performed", "", "", "", "", "", "", "", "", 
  "", 100., 2.141325*^7, 341.955, 34.1, 10.069, 5.331, 11669.077, 0.7, 
  197.093, 10.68, 0.3, 27., "", 3.6, 76.98, 0.782}, 
 {"LKA", "Asia", "Sri Lanka", "2020-04-10", 190., 0., 4.429, 7., 0., 0.429, 
  8.873, 0., 0.207, 0.327, 0., 0.02, 1.03, "", "", "", "", "", "", "", "", 
  397., 5772., 0.27, 0.019, 347., 0.016, 0.013, 78.3, "tests performed", "", 
  "", "", "", "", "", "", "", "", 100., 2.141325*^7, 341.955, 34.1, 10.069, 
  5.331, 11669.077, 0.7, 197.093, 10.68, 0.3, 27., "", 3.6, 76.98, 0.782}, 
 {"LKA", "Asia", "Sri Lanka", "2020-04-11", 198., 8., 4.571, 7., 0., 0.286, 
  9.247, 0.374, 0.213, 0.327, 0., 0.013, 1.12, "", "", "", "", "", "", "", 
  "", 393., 6165., 0.288, 0.018, 361., 0.017, 0.013, 79., "tests performed", 
  "", "", "", "", "", "", "", "", "", 100., 2.141325*^7, 341.955, 34.1, 
  10.069, 5.331, 11669.077, 0.7, 197.093, 10.68, 0.3, 27., "", 3.6, 76.98, 
  0.782}, {"LKA", "Asia", "Sri Lanka", "2020-04-12", 210., 12., 4.857, 7., 
  0., 0.286, 9.807, 0.56, 0.227, 0.327, 0., 0.013, 1.19, "", "", "", "", "", 
  "", "", "", 609., 6774., 0.316, 0.028, 401., 0.019, 0.012, 82.6, 
  "tests performed", "", "", "", "", "", "", "", "", "", 100., 2.141325*^7, 
  341.955, 34.1, 10.069, 5.331, 11669.077, 0.7, 197.093, 10.68, 0.3, 27., "", 
  3.6, 76.98, 0.782}, {"LKA", "Asia", "Sri Lanka", "2020-04-13", 217., 7., 
  5.571, 7., 0., 0.286, 10.134, 0.327, 0.26, 0.327, 0., 0.013, 1.23, "", "", 
  "", "", "", "", "", "", 431., 7205., 0.336, 0.02, 407., 0.019, 0.014, 73.1, 
  "tests performed", "", "", "", "", "", "", "", "", "", 100., 2.141325*^7, 
  341.955, 34.1, 10.069, 5.331, 11669.077, 0.7, 197.093, 10.68, 0.3, 27., "", 
  3.6, 76.98, 0.782}, {"LKA", "Asia", "Sri Lanka", "2020-04-14", 233., 16., 
  6.857, 7., 0., 0.143, 10.881, 0.747, 0.32, 0.327, 0., 0.007, 1.28, "", "", 
  "", "", "", "", "", "", 342., 7547., 0.352, 0.016, 405., 0.019, 0.017, 
  59.1, "tests performed", "", "", "", "", "", "", "", "", "", 100., 
  2.141325*^7, 341.955, 34.1, 10.069, 5.331, 11669.077, 0.7, 197.093, 10.68, 
  0.3, 27., "", 3.6, 76.98, 0.782}, {"LKA", "Asia", "Sri Lanka", 
  "2020-04-15", 238., 5., 7., 7., 0., 0., 11.115, 0.234, 0.327, 0.327, 0., 
  0., 1.3, "", "", "", "", "", "", "", "", 465., 8012., 0.374, 0.022, 418., 
  0.02, 0.017, 59.7, "tests performed", "", "", "", "", "", "", "", "", "", 
  100., 2.141325*^7, 341.955, 34.1, 10.069, 5.331, 11669.077, 0.7, 197.093, 
  10.68, 0.3, 27., "", 3.6, 76.98, 0.782}, {"LKA", "Asia", "Sri Lanka", 
  "2020-04-16", 238., 0., 6.857, 7., 0., 0., 11.115, 0., 0.32, 0.327, 0., 0., 
  1.34, "", "", "", "", "", "", "", "", 548., 8560., 0.4, 0.026, 455., 0.021, 
  0.015, 66.4, "tests performed", "", "", "", "", "", "", "", "", "", 100., 
  2.141325*^7, 341.955, 34.1, 10.069, 5.331, 11669.077, 0.7, 197.093, 10.68, 
  0.3, 27., "", 3.6, 76.98, 0.782}, {"LKA", "Asia", "Sri Lanka", 
  "2020-04-17", 244., 6., 7.714, 7., 0., 0., 11.395, 0.28, 0.36, 0.327, 0., 
  0., 1.43, "", "", "", "", "", "", "", "", 710., 9270., 0.433, 0.033, 500., 
  0.023, 0.015, 64.8, "tests performed", "", "", "", "", "", "", "", "", "", 
  100., 2.141325*^7, 341.955, 34.1, 10.069, 5.331, 11669.077, 0.7, 197.093, 
  10.68, 0.3, 27., "", 3.6, 76.98, 0.782}, {"LKA", "Asia", "Sri Lanka", 
  "2020-04-18", 254., 10., 8., 7., 0., 0., 11.862, 0.467, 0.374, 0.327, 0., 
  0., 1.52, "", "", "", "", "", "", "", "", 522., 9792., 0.457, 0.024, 518., 
  0.024, 0.015, 64.8, "tests performed", "", "", "", "", "", "", "", "", "", 
  83.33, 2.141325*^7, 341.955, 34.1, 10.069, 5.331, 11669.077, 0.7, 197.093, 
  10.68, 0.3, 27., "", 3.6, 76.98, 0.782}, {"LKA", "Asia", "Sri Lanka", 
  "2020-04-19", 271., 17., 8.714, 7., 0., 0., 12.656, 0.794, 0.407, 0.327, 
  0., 0., 1.61, "", "", "", "", "", "", "", "", 702., 10494., 0.49, 0.033, 
  531., 0.025, 0.016, 60.9, "tests performed", "", "", "", "", "", "", "", 
  "", "", 83.33, 2.141325*^7, 341.955, 34.1, 10.069, 5.331, 11669.077, 0.7, 
  197.093, 10.68, 0.3, 27., "", 3.6, 76.98, 0.782}, 
 {"LKA", "Asia", "Sri Lanka", "2020-04-20", 304., 33., 12.429, 7., 0., 0., 
  14.197, 1.541, 0.58, 0.327, 0., 0., 1.68, "", "", "", "", "", "", "", "", 
  642., 11136., 0.52, 0.03, 562., 0.026, 0.022, 45.2, "tests performed", "", 
  "", "", "", "", "", "", "", "", 81.48, 2.141325*^7, 341.955, 34.1, 10.069, 
  5.331, 11669.077, 0.7, 197.093, 10.68, 0.3, 27., "", 3.6, 76.98, 0.782}, 
 {"LKA", "Asia", "Sri Lanka", "2020-04-21", 310., 6., 11., 7., 0., 0., 
  14.477, 0.28, 0.514, 0.327, 0., 0., 1.67, "", "", "", "", "", "", "", "", 
  650., 11786., 0.55, 0.03, 606., 0.028, 0.018, 55.1, "tests performed", "", 
  "", "", "", "", "", "", "", "", 81.48, 2.141325*^7, 341.955, 34.1, 10.069, 
  5.331, 11669.077, 0.7, 197.093, 10.68, 0.3, 27., "", 3.6, 76.98, 0.782}, 
 {"LKA", "Asia", "Sri Lanka", "2020-04-22", 330., 20., 13.143, 7., 0., 0., 
  15.411, 0.934, 0.614, 0.327, 0., 0., 1.72, "", "", "", "", "", "", "", "", 
  774., 12560., 0.587, 0.036, 650., 0.03, 0.02, 49.5, "tests performed", "", 
  "", "", "", "", "", "", "", "", 77.78, 2.141325*^7, 341.955, 34.1, 10.069, 
  5.331, 11669.077, 0.7, 197.093, 10.68, 0.3, 27., "", 3.6, 76.98, 0.782}, 
 {"LKA", "Asia", "Sri Lanka", "2020-04-23", 368., 38., 18.571, 7., 0., 0., 
  17.186, 1.775, 0.867, 0.327, 0., 0., 1.77, "", "", "", "", "", "", "", "", 
  1141., 13701., 0.64, 0.053, 734., 0.034, 0.025, 39.5, "tests performed", 
  "", "", "", "", "", "", "", "", "", 77.78, 2.141325*^7, 341.955, 34.1, 
  10.069, 5.331, 11669.077, 0.7, 197.093, 10.68, 0.3, 27., "", 3.6, 76.98, 
  0.782}, {"LKA", "Asia", "Sri Lanka", "2020-04-24", 420., 52., 25.143, 7., 
  0., 0., 19.614, 2.428, 1.174, 0.327, 0., 0., 1.76, "", "", "", "", "", "", 
  "", "", 876., 14577., 0.681, 0.041, 758., 0.035, 0.033, 30.1, 
  "tests performed", "", "", "", "", "", "", "", "", "", 79.63, 2.141325*^7, 
  341.955, 34.1, 10.069, 5.331, 11669.077, 0.7, 197.093, 10.68, 0.3, 27., "", 
  3.6, 76.98, 0.782}, {"LKA", "Asia", "Sri Lanka", "2020-04-25", 460., 40., 
  29.429, 7., 0., 0., 21.482, 1.868, 1.374, 0.327, 0., 0., 1.69, "", "", "", 
  "", "", "", "", "", 816., 15393., 0.719, 0.038, 800., 0.037, 0.037, 27.2, 
  "tests performed", "", "", "", "", "", "", "", "", "", 79.63, 2.141325*^7, 
  341.955, 34.1, 10.069, 5.331, 11669.077, 0.7, 197.093, 10.68, 0.3, 27., "", 
  3.6, 76.98, 0.782}, {"LKA", "Asia", "Sri Lanka", "2020-04-26", 523., 63., 
  36., 7., 0., 0., 24.424, 2.942, 1.681, 0.327, 0., 0., 1.62, "", "", "", "", 
  "", "", "", "", 1075., 16468., 0.769, 0.05, 853., 0.04, 0.042, 23.7, 
  "tests performed", "", "", "", "", "", "", "", "", "", 79.63, 2.141325*^7, 
  341.955, 34.1, 10.069, 5.331, 11669.077, 0.7, 197.093, 10.68, 0.3, 27., "", 
  3.6, 76.98, 0.782}, {"LKA", "Asia", "Sri Lanka", "2020-04-27", 588., 65., 
  40.571, 7., 0., 0., 27.46, 3.036, 1.895, 0.327, 0., 0., 1.51, "", "", "", 
  "", "", "", "", "", 1869., 18337., 0.856, 0.087, 1029., 0.048, 0.039, 25.4, 
  "tests performed", "", "", "", "", "", "", "", "", "", 79.63, 2.141325*^7, 
  341.955, 34.1, 10.069, 5.331, 11669.077, 0.7, 197.093, 10.68, 0.3, 27., "", 
  3.6, 76.98, 0.782}, {"LKA", "Asia", "Sri Lanka", "2020-04-28", 619., 31., 
  44.143, 7., 0., 0., 28.907, 1.448, 2.061, 0.327, 0., 0., 1.38, "", "", "", 
  "", "", "", "", "", 1139., 19476., 0.91, 0.053, 1099., 0.051, 0.04, 24.9, 
  "tests performed", "", "", "", "", "", "", "", "", "", 79.63, 2.141325*^7, 
  341.955, 34.1, 10.069, 5.331, 11669.077, 0.7, 197.093, 10.68, 0.3, 27., "", 
  3.6, 76.98, 0.782}, {"LKA", "Asia", "Sri Lanka", "2020-04-29", 649., 30., 
  45.571, 7., 0., 0., 30.308, 1.401, 2.128, 0.327, 0., 0., 1.28, "", "", "", 
  "", "", "", "", "", 1545., 21021., 0.982, 0.072, 1209., 0.056, 0.038, 26.5, 
  "tests performed", "", "", "", "", "", "", "", "", "", 79.63, 2.141325*^7, 
  341.955, 34.1, 10.069, 5.331, 11669.077, 0.7, 197.093, 10.68, 0.3, 27., "", 
  3.6, 76.98, 0.782}, {"LKA", "Asia", "Sri Lanka", "2020-04-30", 663., 14., 
  42.143, 7., 0., 0., 30.962, 0.654, 1.968, 0.327, 0., 0., 1.2, "", "", "", 
  "", "", "", "", "", 1397., 22418., 1.047, 0.065, 1245., 0.058, 0.034, 29.5, 
  "tests performed", "", "", "", "", "", "", "", "", "", 79.63, 2.141325*^7, 
  341.955, 34.1, 10.069, 5.331, 11669.077, 0.7, 197.093, 10.68, 0.3, 27., "", 
  3.6, 76.98, 0.782}, {"LKA", "Asia", "Sri Lanka", "2020-05-01", 690., 27., 
  38.571, 7., 0., 0., 32.223, 1.261, 1.801, 0.327, 0., 0., 1.14, "", "", "", 
  "", "", "", "", "", 1107., 23525., 1.099, 0.052, 1278., 0.06, 0.03, 33.1, 
  "tests performed", "", "", "", "", "", "", "", "", "", 79.63, 2.141325*^7, 
  341.955, 34.1, 10.069, 5.331, 11669.077, 0.7, 197.093, 10.68, 0.3, 27., "", 
  3.6, 76.98, 0.782}, {"LKA", "Asia", "Sri Lanka", "2020-05-02", 705., 15., 
  35., 7., 0., 0., 32.924, 0.701, 1.635, 0.327, 0., 0., 1.07, "", "", "", "", 
  "", "", "", "", 1681., 25206., 1.177, 0.079, 1402., 0.065, 0.025, 40.1, 
  "tests performed", "", "", "", "", "", "", "", "", "", 79.63, 2.141325*^7, 
  341.955, 34.1, 10.069, 5.331, 11669.077, 0.7, 197.093, 10.68, 0.3, 27., "", 
  3.6, 76.98, 0.782}, {"LKA", "Asia", "Sri Lanka", "2020-05-03", 718., 13., 
  27.857, 7., 0., 0., 33.531, 0.607, 1.301, 0.327, 0., 0., 1.03, "", "", "", 
  "", "", "", "", "", 1636., 26842., 1.254, 0.076, 1482., 0.069, 0.019, 53.2, 
  "tests performed", "", "", "", "", "", "", "", "", "", 79.63, 2.141325*^7, 
  341.955, 34.1, 10.069, 5.331, 11669.077, 0.7, 197.093, 10.68, 0.3, 27., "", 
  3.6, 76.98, 0.782}, {"LKA", "Asia", "Sri Lanka", "2020-05-04", 751., 33., 
  23.286, 8., 1., 0.143, 35.072, 1.541, 1.087, 0.374, 0.047, 0.007, 1.01, "", 
  "", "", "", "", "", "", "", 1045., 27887., 1.302, 0.049, 1364., 0.064, 
  0.017, 58.6, "tests performed", "", "", "", "", "", "", "", "", "", 79.63, 
  2.141325*^7, 341.955, 34.1, 10.069, 5.331, 11669.077, 0.7, 197.093, 10.68, 
  0.3, 27., "", 3.6, 76.98, 0.782}, {"LKA", "Asia", "Sri Lanka", 
  "2020-05-05", 771., 20., 21.714, 9., 1., 0.286, 36.006, 0.934, 1.014, 0.42, 
  0.047, 0.013, 0.98, "", "", "", "", "", "", "", "", 1491., 29378., 1.372, 
  0.07, 1415., 0.066, 0.015, 65.2, "tests performed", "", "", "", "", "", "", 
  "", "", "", 79.63, 2.141325*^7, 341.955, 34.1, 10.069, 5.331, 11669.077, 
  0.7, 197.093, 10.68, 0.3, 27., "", 3.6, 76.98, 0.782}, 
 {"LKA", "Asia", "Sri Lanka", "2020-05-06", 797., 26., 21.143, 9., 0., 0.286, 
  37.22, 1.214, 0.987, 0.42, 0., 0.013, 0.97, "", "", "", "", "", "", "", "", 
  1147., 30525., 1.426, 0.054, 1358., 0.063, 0.016, 64.2, "tests performed", 
  "", "", "", "", "", "", "", "", "", 79.63, 2.141325*^7, 341.955, 34.1, 
  10.069, 5.331, 11669.077, 0.7, 197.093, 10.68, 0.3, 27., "", 3.6, 76.98, 
  0.782}, {"LKA", "Asia", "Sri Lanka", "2020-05-07", 824., 27., 23., 9., 0., 
  0.286, 38.481, 1.261, 1.074, 0.42, 0., 0.013, 0.96, "", "", "", "", "", "", 
  "", "", 1553., 32078., 1.498, 0.073, 1380., 0.064, 0.017, 60., 
  "tests performed", "", "", "", "", "", "", "", "", "", 79.63, 2.141325*^7, 
  341.955, 34.1, 10.069, 5.331, 11669.077, 0.7, 197.093, 10.68, 0.3, 27., "", 
  3.6, 76.98, 0.782}, {"LKA", "Asia", "Sri Lanka", "2020-05-08", 835., 11., 
  20.714, 9., 0., 0.286, 38.995, 0.514, 0.967, 0.42, 0., 0.013, 0.93, "", "", 
  "", "", "", "", "", "", 1821., 33899., 1.583, 0.085, 1482., 0.069, 0.014, 
  71.5, "tests performed", "", "", "", "", "", "", "", "", "", 79.63, 
  2.141325*^7, 341.955, 34.1, 10.069, 5.331, 11669.077, 0.7, 197.093, 10.68, 
  0.3, 27., "", 3.6, 76.98, 0.782}, {"LKA", "Asia", "Sri Lanka", 
  "2020-05-09", 847., 12., 20.286, 9., 0., 0.286, 39.555, 0.56, 0.947, 0.42, 
  0., 0.013, 0.92, "", "", "", "", "", "", "", "", 1424., 35323., 1.65, 
  0.067, 1445., 0.067, 0.014, 71.2, "tests performed", "", "", "", "", "", 
  "", "", "", "", 79.63, 2.141325*^7, 341.955, 34.1, 10.069, 5.331, 
  11669.077, 0.7, 197.093, 10.68, 0.3, 27., "", 3.6, 76.98, 0.782}, 
 {"LKA", "Asia", "Sri Lanka", "2020-05-10", 863., 16., 20.714, 9., 0., 0.286, 
  40.302, 0.747, 0.967, 0.42, 0., 0.013, 0.91, "", "", "", "", "", "", "", 
  "", 1282., 36605., 1.709, 0.06, 1395., 0.065, 0.015, 67.3, 
  "tests performed", "", "", "", "", "", "", "", "", "", 79.63, 2.141325*^7, 
  341.955, 34.1, 10.069, 5.331, 11669.077, 0.7, 197.093, 10.68, 0.3, 27., "", 
  3.6, 76.98, 0.782}, {"LKA", "Asia", "Sri Lanka", "2020-05-11", 869., 6., 
  16.857, 9., 0., 0.143, 40.582, 0.28, 0.787, 0.42, 0., 0.007, 0.92, "", "", 
  "", "", "", "", "", "", 1057., 37662., 1.759, 0.049, 1396., 0.065, 0.012, 
  82.8, "tests performed", "", "", "", "", "", "", "", "", "", 79.63, 
  2.141325*^7, 341.955, 34.1, 10.069, 5.331, 11669.077, 0.7, 197.093, 10.68, 
  0.3, 27., "", 3.6, 76.98, 0.782}, {"LKA", "Asia", "Sri Lanka", 
  "2020-05-12", 889., 20., 16.857, 9., 0., 0., 41.516, 0.934, 0.787, 0.42, 
  0., 0., 0.94, "", "", "", "", "", "", "", "", 1078., 38740., 1.809, 0.05, 
  1337., 0.062, 0.013, 79.3, "tests performed", "", "", "", "", "", "", "", 
  "", "", 79.63, 2.141325*^7, 341.955, 34.1, 10.069, 5.331, 11669.077, 0.7, 
  197.093, 10.68, 0.3, 27., "", 3.6, 76.98, 0.782}, 
 {"LKA", "Asia", "Sri Lanka", "2020-05-13", 915., 26., 16.857, 9., 0., 0., 
  42.731, 1.214, 0.787, 0.42, 0., 0., 0.98, "", "", "", "", "", "", "", "", 
  889., 39629., 1.851, 0.042, 1301., 0.061, 0.013, 77.2, "tests performed", 
  "", "", "", "", "", "", "", "", "", 82.41, 2.141325*^7, 341.955, 34.1, 
  10.069, 5.331, 11669.077, 0.7, 197.093, 10.68, 0.3, 27., "", 3.6, 76.98, 
  0.782}, {"LKA", "Asia", "Sri Lanka", "2020-05-14", 925., 10., 14.429, 9., 
  0., 0., 43.198, 0.467, 0.674, 0.42, 0., 0., 1., "", "", "", "", "", "", "", 
  "", 1489., 41118., 1.92, 0.07, 1291., 0.06, 0.011, 89.5, "tests performed", 
  "", "", "", "", "", "", "", "", "", 82.41, 2.141325*^7, 341.955, 34.1, 
  10.069, 5.331, 11669.077, 0.7, 197.093, 10.68, 0.3, 27., "", 3.6, 76.98, 
  0.782}, {"LKA", "Asia", "Sri Lanka", "2020-05-15", 935., 10., 14.286, 9., 
  0., 0., 43.665, 0.467, 0.667, 0.42, 0., 0., 1.04, "", "", "", "", "", "", 
  "", "", 938., 42056., 1.964, 0.044, 1165., 0.054, 0.012, 81.5, 
  "tests performed", "", "", "", "", "", "", "", "", "", 82.41, 2.141325*^7, 
  341.955, 34.1, 10.069, 5.331, 11669.077, 0.7, 197.093, 10.68, 0.3, 27., "", 
  3.6, 76.98, 0.782}, {"LKA", "Asia", "Sri Lanka", "2020-05-16", 960., 25., 
  16.143, 9., 0., 0., 44.832, 1.168, 0.754, 0.42, 0., 0., 1.08, "", "", "", 
  "", "", "", "", "", 1081., 43137., 2.015, 0.05, 1116., 0.052, 0.014, 69.1, 
  "tests performed", "", "", "", "", "", "", "", "", "", 82.41, 2.141325*^7, 
  341.955, 34.1, 10.069, 5.331, 11669.077, 0.7, 197.093, 10.68, 0.3, 27., "", 
  3.6, 76.98, 0.782}, {"LKA", "Asia", "Sri Lanka", "2020-05-17", 981., 21., 
  16.857, 9., 0., 0., 45.813, 0.981, 0.787, 0.42, 0., 0., 1.11, "", "", "", 
  "", "", "", "", "", 1254., 44391., 2.073, 0.059, 1112., 0.052, 0.015, 66., 
  "tests performed", "", "", "", "", "", "", "", "", "", 82.41, 2.141325*^7, 
  341.955, 34.1, 10.069, 5.331, 11669.077, 0.7, 197.093, 10.68, 0.3, 27., "", 
  3.6, 76.98, 0.782}, {"LKA", "Asia", "Sri Lanka", "2020-05-18", 992., 11., 
  17.571, 9., 0., 0., 46.326, 0.514, 0.821, 0.42, 0., 0., 1.14, "", "", "", 
  "", "", "", "", "", 960., 45351., 2.118, 0.045, 1098., 0.051, 0.016, 62.5, 
  "tests performed", "", "", "", "", "", "", "", "", "", 82.41, 2.141325*^7, 
  341.955, 34.1, 10.069, 5.331, 11669.077, 0.7, 197.093, 10.68, 0.3, 27., "", 
  3.6, 76.98, 0.782}, {"LKA", "Asia", "Sri Lanka", "2020-05-19", 1027., 35., 
  19.714, 9., 0., 0., 47.961, 1.635, 0.921, 0.42, 0., 0., 1.18, "", "", "", 
  "", "", "", "", "", 1062., 46413., 2.167, 0.05, 1096., 0.051, 0.018, 55.6, 
  "tests performed", "", "", "", "", "", "", "", "", "", 82.41, 2.141325*^7, 
  341.955, 34.1, 10.069, 5.331, 11669.077, 0.7, 197.093, 10.68, 0.3, 27., "", 
  3.6, 76.98, 0.782}, {"LKA", "Asia", "Sri Lanka", "2020-05-20", 1028., 1., 
  16.143, 9., 0., 0., 48.008, 0.047, 0.754, 0.42, 0., 0., 1.22, "", "", "", 
  "", "", "", "", "", 1108., 47521., 2.219, 0.052, 1127., 0.053, 0.014, 69.8, 
  "tests performed", "", "", "", "", "", "", "", "", "", 82.41, 2.141325*^7, 
  341.955, 34.1, 10.069, 5.331, 11669.077, 0.7, 197.093, 10.68, 0.3, 27., "", 
  3.6, 76.98, 0.782}, {"LKA", "Asia", "Sri Lanka", "2020-05-21", 1055., 27., 
  18.571, 9., 0., 0., 49.269, 1.261, 0.867, 0.42, 0., 0., 1.3, "", "", "", 
  "", "", "", "", "", 1603., 49124., 2.294, 0.075, 1144., 0.053, 0.016, 61.6, 
  "tests performed", "", "", "", "", "", "", "", "", "", 82.41, 2.141325*^7, 
  341.955, 34.1, 10.069, 5.331, 11669.077, 0.7, 197.093, 10.68, 0.3, 27., "", 
  3.6, 76.98, 0.782}, {"LKA", "Asia", "Sri Lanka", "2020-05-22", 1068., 13., 
  19., 9., 0., 0., 49.876, 0.607, 0.887, 0.42, 0., 0., 1.37, "", "", "", "", 
  "", "", "", "", 1970., 51094., 2.386, 0.092, 1291., 0.06, 0.015, 67.9, 
  "tests performed", "", "", "", "", "", "", "", "", "", 79.63, 2.141325*^7, 
  341.955, 34.1, 10.069, 5.331, 11669.077, 0.7, 197.093, 10.68, 0.3, 27., "", 
  3.6, 76.98, 0.782}, {"LKA", "Asia", "Sri Lanka", "2020-05-23", 1089., 21., 
  18.429, 9., 0., 0., 50.856, 0.981, 0.861, 0.42, 0., 0., 1.45, "", "", "", 
  "", "", "", "", "", 1998., 53092., 2.479, 0.093, 1422., 0.066, 0.013, 77.2, 
  "tests performed", "", "", "", "", "", "", "", "", "", 79.63, 2.141325*^7, 
  341.955, 34.1, 10.069, 5.331, 11669.077, 0.7, 197.093, 10.68, 0.3, 27., "", 
  3.6, 76.98, 0.782}, {"LKA", "Asia", "Sri Lanka", "2020-05-24", 1141., 52., 
  22.857, 9., 0., 0., 53.285, 2.428, 1.067, 0.42, 0., 0., 1.54, "", "", "", 
  "", "", "", "", "", 1742., 54834., 2.561, 0.081, 1492., 0.07, 0.015, 65.3, 
  "tests performed", "", "", "", "", "", "", "", "", "", 79.63, 2.141325*^7, 
  341.955, 34.1, 10.069, 5.331, 11669.077, 0.7, 197.093, 10.68, 0.3, 27., "", 
  3.6, 76.98, 0.782}, {"LKA", "Asia", "Sri Lanka", "2020-05-25", 1182., 41., 
  27.143, 10., 1., 0.143, 55.199, 1.915, 1.268, 0.467, 0.047, 0.007, 1.6, "", 
  "", "", "", "", "", "", "", 1347., 56181., 2.624, 0.063, 1547., 0.072, 
  0.018, 57., "tests performed", "", "", "", "", "", "", "", "", "", 79.63, 
  2.141325*^7, 341.955, 34.1, 10.069, 5.331, 11669.077, 0.7, 197.093, 10.68, 
  0.3, 27., "", 3.6, 76.98, 0.782}, {"LKA", "Asia", "Sri Lanka", 
  "2020-05-26", 1319., 137., 41.714, 10., 0., 0.143, 61.597, 6.398, 1.948, 
  0.467, 0., 0.007, 1.64, "", "", "", "", "", "", "", "", 1146., 57327., 
  2.677, 0.054, 1559., 0.073, 0.027, 37.4, "tests performed", "", "", "", "", 
  "", "", "", "", "", 76.85, 2.141325*^7, 341.955, 34.1, 10.069, 5.331, 
  11669.077, 0.7, 197.093, 10.68, 0.3, 27., "", 3.6, 76.98, 0.782}, 
 {"LKA", "Asia", "Sri Lanka", "2020-05-27", 1469., 150., 63., 10., 0., 0.143, 
  68.602, 7.005, 2.942, 0.467, 0., 0.007, 1.57, "", "", "", "", "", "", "", 
  "", 1838., 59165., 2.763, 0.086, 1663., 0.078, 0.038, 26.4, 
  "tests performed", "", "", "", "", "", "", "", "", "", 76.85, 2.141325*^7, 
  341.955, 34.1, 10.069, 5.331, 11669.077, 0.7, 197.093, 10.68, 0.3, 27., "", 
  3.6, 76.98, 0.782}, {"LKA", "Asia", "Sri Lanka", "2020-05-28", 1530., 61., 
  67.857, 10., 0., 0.143, 71.451, 2.849, 3.169, 0.467, 0., 0.007, 1.42, "", 
  "", "", "", "", "", "", "", 1713., 60878., 2.843, 0.08, 1679., 0.078, 0.04, 
  24.7, "tests performed", "", "", "", "", "", "", "", "", "", 76.85, 
  2.141325*^7, 341.955, 34.1, 10.069, 5.331, 11669.077, 0.7, 197.093, 10.68, 
  0.3, 27., "", 3.6, 76.98, 0.782}, {"LKA", "Asia", "Sri Lanka", 
  "2020-05-29", 1558., 28., 70., 10., 0., 0.143, 72.759, 1.308, 3.269, 0.467, 
  0., 0.007, 1.3, "", "", "", "", "", "", "", "", 1330., 62208., 2.905, 
  0.062, 1588., 0.074, 0.044, 22.7, "tests performed", "", "", "", "", "", 
  "", "", "", "", 76.85, 2.141325*^7, 341.955, 34.1, 10.069, 5.331, 
  11669.077, 0.7, 197.093, 10.68, 0.3, 27., "", 3.6, 76.98, 0.782}, 
 {"LKA", "Asia", "Sri Lanka", "2020-05-30", 1620., 62., 75.857, 10., 0., 
  0.143, 75.654, 2.895, 3.543, 0.467, 0., 0.007, 1.18, "", "", "", "", "", 
  "", "", "", 1727., 63935., 2.986, 0.081, 1549., 0.072, 0.049, 20.4, 
  "tests performed", "", "", "", "", "", "", "", "", "", 76.85, 2.141325*^7, 
  341.955, 34.1, 10.069, 5.331, 11669.077, 0.7, 197.093, 10.68, 0.3, 27., "", 
  3.6, 76.98, 0.782}, {"LKA", "Asia", "Sri Lanka", "2020-05-31", 1633., 13., 
  70.286, 10., 0., 0.143, 76.261, 0.607, 3.282, 0.467, 0., 0.007, 1.07, "", 
  "", "", "", "", "", "", "", 1420., 65355., 3.052, 0.066, 1503., 0.07, 
  0.047, 21.4, "tests performed", "", "", "", "", "", "", "", "", "", 76.85, 
  2.141325*^7, 341.955, 34.1, 10.069, 5.331, 11669.077, 0.7, 197.093, 10.68, 
  0.3, 27., "", 3.6, 76.98, 0.782}, {"LKA", "Asia", "Sri Lanka", 
  "2020-06-01", 1643., 10., 65.857, 11., 1., 0.143, 76.728, 0.467, 3.076, 
  0.514, 0.047, 0.007, 1., "", "", "", "", "", "", "", "", 1066., 66421., 
  3.102, 0.05, 1463., 0.068, 0.045, 22.2, "tests performed", "", "", "", "", 
  "", "", "", "", "", 76.85, 2.141325*^7, 341.955, 34.1, 10.069, 5.331, 
  11669.077, 0.7, 197.093, 10.68, 0.3, 27., "", 3.6, 76.98, 0.782}, 
 {"LKA", "Asia", "Sri Lanka", "2020-06-02", 1683., 40., 52., 11., 0., 0.143, 
  78.596, 1.868, 2.428, 0.514, 0., 0.007, 0.94, "", "", "", "", "", "", "", 
  "", 1783., 68204., 3.185, 0.083, 1554., 0.073, 0.033, 29.9, 
  "tests performed", "", "", "", "", "", "", "", "", "", 76.85, 2.141325*^7, 
  341.955, 34.1, 10.069, 5.331, 11669.077, 0.7, 197.093, 10.68, 0.3, 27., "", 
  3.6, 76.98, 0.782}, {"LKA", "Asia", "Sri Lanka", "2020-06-03", 1749., 66., 
  40., 11., 0., 0.143, 81.678, 3.082, 1.868, 0.514, 0., 0.007, 0.91, "", "", 
  "", "", "", "", "", "", 2086., 70290., 3.283, 0.097, 1589., 0.074, 0.025, 
  39.7, "tests performed", "", "", "", "", "", "", "", "", "", 76.85, 
  2.141325*^7, 341.955, 34.1, 10.069, 5.331, 11669.077, 0.7, 197.093, 10.68, 
  0.3, 27., "", 3.6, 76.98, 0.782}, {"LKA", "Asia", "Sri Lanka", 
  "2020-06-04", 1797., 48., 38.143, 11., 0., 0.143, 83.92, 2.242, 1.781, 
  0.514, 0., 0.007, 0.85, "", "", "", "", "", "", "", "", 1890., 72180., 
  3.371, 0.088, 1615., 0.075, 0.024, 42.3, "tests performed", "", "", "", "", 
  "", "", "", "", "", 76.85, 2.141325*^7, 341.955, 34.1, 10.069, 5.331, 
  11669.077, 0.7, 197.093, 10.68, 0.3, 27., "", 3.6, 76.98, 0.782}, 
 {"LKA", "Asia", "Sri Lanka", "2020-06-05", 1801., 4., 34.714, 11., 0., 
  0.143, 84.107, 0.187, 1.621, 0.514, 0., 0.007, 0.79, "", "", "", "", "", 
  "", "", "", 1816., 73996., 3.456, 0.085, 1684., 0.079, 0.021, 48.5, 
  "tests performed", "", "", "", "", "", "", "", "", "", 76.85, 2.141325*^7, 
  341.955, 34.1, 10.069, 5.331, 11669.077, 0.7, 197.093, 10.68, 0.3, 27., "", 
  3.6, 76.98, 0.782}, {"LKA", "Asia", "Sri Lanka", "2020-06-06", 1814., 13., 
  27.714, 11., 0., 0.143, 84.714, 0.607, 1.294, 0.514, 0., 0.007, 0.73, "", 
  "", "", "", "", "", "", "", 1243., 75239., 3.514, 0.058, 1615., 0.075, 
  0.017, 58.3, "tests performed", "", "", "", "", "", "", "", "", "", 76.85, 
  2.141325*^7, 341.955, 34.1, 10.069, 5.331, 11669.077, 0.7, 197.093, 10.68, 
  0.3, 27., "", 3.6, 76.98, 0.782}, {"LKA", "Asia", "Sri Lanka", 
  "2020-06-07", 1835., 21., 28.857, 11., 0., 0.143, 85.695, 0.981, 1.348, 
  0.514, 0., 0.007, 0.69, "", "", "", "", "", "", "", "", 1718., 76957., 
  3.594, 0.08, 1657., 0.077, 0.017, 57.4, "tests performed", "", "", "", "", 
  "", "", "", "", "", 76.85, 2.141325*^7, 341.955, 34.1, 10.069, 5.331, 
  11669.077, 0.7, 197.093, 10.68, 0.3, 27., "", 3.6, 76.98, 0.782}, 
 {"LKA", "Asia", "Sri Lanka", "2020-06-08", 1857., 22., 30.571, 11., 0., 0., 
  86.722, 1.027, 1.428, 0.514, 0., 0., 0.64, "", "", "", "", "", "", "", "", 
  1766., 78723., 3.676, 0.082, 1757., 0.082, 0.017, 57.5, "tests performed", 
  "", "", "", "", "", "", "", "", "", 60.19, 2.141325*^7, 341.955, 34.1, 
  10.069, 5.331, 11669.077, 0.7, 197.093, 10.68, 0.3, 27., "", 3.6, 76.98, 
  0.782}, {"LKA", "Asia", "Sri Lanka", "2020-06-09", 1859., 2., 25.143, 11., 
  0., 0., 86.815, 0.093, 1.174, 0.514, 0., 0., 0.6, "", "", "", "", "", "", 
  "", "", 1579., 80302., 3.75, 0.074, 1728., 0.081, 0.015, 68.7, 
  "tests performed", "", "", "", "", "", "", "", "", "", 60.19, 2.141325*^7, 
  341.955, 34.1, 10.069, 5.331, 11669.077, 0.7, 197.093, 10.68, 0.3, 27., "", 
  3.6, 76.98, 0.782}, {"LKA", "Asia", "Sri Lanka", "2020-06-10", 1869., 10., 
  17.143, 11., 0., 0., 87.282, 0.467, 0.801, 0.514, 0., 0., 0.59, "", "", "", 
  "", "", "", "", "", 1433., 81735., 3.817, 0.067, 1635., 0.076, 0.01, 95.4, 
  "tests performed", "", "", "", "", "", "", "", "", "", 60.19, 2.141325*^7, 
  341.955, 34.1, 10.069, 5.331, 11669.077, 0.7, 197.093, 10.68, 0.3, 27., "", 
  3.6, 76.98, 0.782}, {"LKA", "Asia", "Sri Lanka", "2020-06-11", 1877., 8., 
  11.429, 11., 0., 0., 87.656, 0.374, 0.534, 0.514, 0., 0., 0.58, "", "", "", 
  "", "", "", "", "", 1677., 83412., 3.895, 0.078, 1605., 0.075, 0.007, 
  140.4, "tests performed", "", "", "", "", "", "", "", "", "", 55.56, 
  2.141325*^7, 341.955, 34.1, 10.069, 5.331, 11669.077, 0.7, 197.093, 10.68, 
  0.3, 27., "", 3.6, 76.98, 0.782}, {"LKA", "Asia", "Sri Lanka", 
  "2020-06-12", 1880., 3., 11.286, 11., 0., 0., 87.796, 0.14, 0.527, 0.514, 
  0., 0., 0.6, "", "", "", "", "", "", "", "", 1390., 84802., 3.96, 0.065, 
  1544., 0.072, 0.007, 136.8, "tests performed", "", "", "", "", "", "", "", 
  "", "", 55.56, 2.141325*^7, 341.955, 34.1, 10.069, 5.331, 11669.077, 0.7, 
  197.093, 10.68, 0.3, 27., "", 3.6, 76.98, 0.782}, 
 {"LKA", "Asia", "Sri Lanka", "2020-06-13", 1884., 4., 10., 11., 0., 0., 
  87.983, 0.187, 0.467, 0.514, 0., 0., 0.61, "", "", "", "", "", "", "", "", 
  1165., 85967., 4.015, 0.054, 1533., 0.072, 0.007, 153.3, "tests performed", 
  "", "", "", "", "", "", "", "", "", 55.56, 2.141325*^7, 341.955, 34.1, 
  10.069, 5.331, 11669.077, 0.7, 197.093, 10.68, 0.3, 27., "", 3.6, 76.98, 
  0.782}, {"LKA", "Asia", "Sri Lanka", "2020-06-14", 1889., 5., 7.714, 11., 
  0., 0., 88.216, 0.234, 0.36, 0.514, 0., 0., 0.63, "", "", "", "", "", "", 
  "", "", 1116., 87083., 4.067, 0.052, 1447., 0.068, 0.005, 187.6, 
  "tests performed", "", "", "", "", "", "", "", "", "", 55.56, 2.141325*^7, 
  341.955, 34.1, 10.069, 5.331, 11669.077, 0.7, 197.093, 10.68, 0.3, 27., "", 
  3.6, 76.98, 0.782}, {"LKA", "Asia", "Sri Lanka", "2020-06-15", 1905., 16., 
  6.857, 11., 0., 0., 88.964, 0.747, 0.32, 0.514, 0., 0., 0.66, "", "", "", 
  "", "", "", "", "", 1651., 88734., 4.144, 0.077, 1430., 0.067, 0.005, 
  208.5, "tests performed", "", "", "", "", "", "", "", "", "", 55.56, 
  2.141325*^7, 341.955, 34.1, 10.069, 5.331, 11669.077, 0.7, 197.093, 10.68, 
  0.3, 27., "", 3.6, 76.98, 0.782}, {"LKA", "Asia", "Sri Lanka", 
  "2020-06-16", 1915., 10., 8., 11., 0., 0., 89.431, 0.467, 0.374, 0.514, 0., 
  0., 0.67, "", "", "", "", "", "", "", "", 1276., 90010., 4.203, 0.06, 
  1387., 0.065, 0.006, 173.4, "tests performed", "", "", "", "", "", "", "", 
  "", "", 55.56, 2.141325*^7, 341.955, 34.1, 10.069, 5.331, 11669.077, 0.7, 
  197.093, 10.68, 0.3, 27., "", 3.6, 76.98, 0.782}, 
 {"LKA", "Asia", "Sri Lanka", "2020-06-17", 1924., 9., 7.857, 11., 0., 0., 
  89.851, 0.42, 0.367, 0.514, 0., 0., 0.7, "", "", "", "", "", "", "", "", 
  1381., 91391., 4.268, 0.064, 1379., 0.064, 0.006, 175.5, "tests performed", 
  "", "", "", "", "", "", "", "", "", 55.56, 2.141325*^7, 341.955, 34.1, 
  10.069, 5.331, 11669.077, 0.7, 197.093, 10.68, 0.3, 27., "", 3.6, 76.98, 
  0.782}, {"LKA", "Asia", "Sri Lanka", "2020-06-18", 1947., 23., 10., 11., 
  0., 0., 90.925, 1.074, 0.467, 0.514, 0., 0., 0.74, "", "", "", "", "", "", 
  "", "", 1374., 92765., 4.332, 0.064, 1336., 0.062, 0.007, 133.6, 
  "tests performed", "", "", "", "", "", "", "", "", "", 55.56, 2.141325*^7, 
  341.955, 34.1, 10.069, 5.331, 11669.077, 0.7, 197.093, 10.68, 0.3, 27., "", 
  3.6, 76.98, 0.782}, {"LKA", "Asia", "Sri Lanka", "2020-06-19", 1950., 3., 
  10., 11., 0., 0., 91.065, 0.14, 0.467, 0.514, 0., 0., 0.75, "", "", "", "", 
  "", "", "", "", 1495., 94260., 4.402, 0.07, 1351., 0.063, 0.007, 135.1, 
  "tests performed", "", "", "", "", "", "", "", "", "", 55.56, 2.141325*^7, 
  341.955, 34.1, 10.069, 5.331, 11669.077, 0.7, 197.093, 10.68, 0.3, 27., "", 
  3.6, 76.98, 0.782}, {"LKA", "Asia", "Sri Lanka", "2020-06-20", 1950., 0., 
  9.429, 11., 0., 0., 91.065, 0., 0.44, 0.514, 0., 0., 0.76, "", "", "", "", 
  "", "", "", "", 827., 95087., 4.441, 0.039, 1303., 0.061, 0.007, 138.2, 
  "tests performed", "", "", "", "", "", "", "", "", "", 55.56, 2.141325*^7, 
  341.955, 34.1, 10.069, 5.331, 11669.077, 0.7, 197.093, 10.68, 0.3, 27., "", 
  3.6, 76.98, 0.782}, {"LKA", "Asia", "Sri Lanka", "2020-06-21", 1950., 0., 
  8.714, 11., 0., 0., 91.065, 0., 0.407, 0.514, 0., 0., 0.8, "", "", "", "", 
  "", "", "", "", 1181., 96268., 4.496, 0.055, 1312., 0.061, 0.007, 150.6, 
  "tests performed", "", "", "", "", "", "", "", "", "", 55.56, 2.141325*^7, 
  341.955, 34.1, 10.069, 5.331, 11669.077, 0.7, 197.093, 10.68, 0.3, 27., "", 
  3.6, 76.98, 0.782}, {"LKA", "Asia", "Sri Lanka", "2020-06-22", 1951., 1., 
  6.571, 11., 0., 0., 91.112, 0.047, 0.307, 0.514, 0., 0., 0.86, "", "", "", 
  "", "", "", "", "", 1134., 97402., 4.549, 0.053, 1238., 0.058, 0.005, 
  188.4, "tests performed", "", "", "", "", "", "", "", "", "", 55.56, 
  2.141325*^7, 341.955, 34.1, 10.069, 5.331, 11669.077, 0.7, 197.093, 10.68, 
  0.3, 27., "", 3.6, 76.98, 0.782}, {"LKA", "Asia", "Sri Lanka", 
  "2020-06-23", 1991., 40., 10.857, 11., 0., 0., 92.98, 1.868, 0.507, 0.514, 
  0., 0., 0.95, "", "", "", "", "", "", "", "", 1232., 98634., 4.606, 0.058, 
  1232., 0.058, 0.009, 113.5, "tests performed", "", "", "", "", "", "", "", 
  "", "", 55.56, 2.141325*^7, 341.955, 34.1, 10.069, 5.331, 11669.077, 0.7, 
  197.093, 10.68, 0.3, 27., "", 3.6, 76.98, 0.782}, 
 {"LKA", "Asia", "Sri Lanka", "2020-06-24", 2001., 10., 11., 11., 0., 0., 
  93.447, 0.467, 0.514, 0.514, 0., 0., 0.93, "", "", "", "", "", "", "", "", 
  1349., 99983., 4.669, 0.063, 1227., 0.057, 0.009, 111.5, "tests performed", 
  "", "", "", "", "", "", "", "", "", 55.56, 2.141325*^7, 341.955, 34.1, 
  10.069, 5.331, 11669.077, 0.7, 197.093, 10.68, 0.3, 27., "", 3.6, 76.98, 
  0.782}, {"LKA", "Asia", "Sri Lanka", "2020-06-25", 2010., 9., 9., 11., 0., 
  0., 93.867, 0.42, 0.42, 0.514, 0., 0., 0.9, "", "", "", "", "", "", "", "", 
  1243., 101226., 4.727, 0.058, 1209., 0.056, 0.007, 134.3, 
  "tests performed", "", "", "", "", "", "", "", "", "", 55.56, 2.141325*^7, 
  341.955, 34.1, 10.069, 5.331, 11669.077, 0.7, 197.093, 10.68, 0.3, 27., "", 
  3.6, 76.98, 0.782}, {"LKA", "Asia", "Sri Lanka", "2020-06-26", 2014., 4., 
  9.143, 11., 0., 0., 94.054, 0.187, 0.427, 0.514, 0., 0., 0.91, "", "", "", 
  "", "", "", "", "", 1439., 102665., 4.794, 0.067, 1201., 0.056, 0.008, 
  131.4, "tests performed", "", "", "", "", "", "", "", "", "", 55.56, 
  2.141325*^7, 341.955, 34.1, 10.069, 5.331, 11669.077, 0.7, 197.093, 10.68, 
  0.3, 27., "", 3.6, 76.98, 0.782}, {"LKA", "Asia", "Sri Lanka", 
  "2020-06-27", 2033., 19., 11.857, 11., 0., 0., 94.941, 0.887, 0.554, 0.514, 
  0., 0., 0.91, "", "", "", "", "", "", "", "", 1607., 104272., 4.87, 0.075, 
  1312., 0.061, 0.009, 110.7, "tests performed", "", "", "", "", "", "", "", 
  "", "", 55.56, 2.141325*^7, 341.955, 34.1, 10.069, 5.331, 11669.077, 0.7, 
  197.093, 10.68, 0.3, 27., "", 3.6, 76.98, 0.782}, 
 {"LKA", "Asia", "Sri Lanka", "2020-06-28", 2037., 4., 12.429, 11., 0., 0., 
  95.128, 0.187, 0.58, 0.514, 0., 0., 0.88, "", "", "", "", "", "", "", "", 
  833., 105105., 4.908, 0.039, 1262., 0.059, 0.01, 101.5, "tests performed", 
  "", "", "", "", "", "", "", "", "", 53.7, 2.141325*^7, 341.955, 34.1, 
  10.069, 5.331, 11669.077, 0.7, 197.093, 10.68, 0.3, 27., "", 3.6, 76.98, 
  0.782}, {"LKA", "Asia", "Sri Lanka", "2020-06-29", 2039., 2., 12.571, 11., 
  0., 0., 95.221, 0.093, 0.587, 0.514, 0., 0., 0.86, "", "", "", "", "", "", 
  "", "", 1340., 106445., 4.971, 0.063, 1292., 0.06, 0.01, 102.8, 
  "tests performed", "", "", "", "", "", "", "", "", "", 53.7, 2.141325*^7, 
  341.955, 34.1, 10.069, 5.331, 11669.077, 0.7, 197.093, 10.68, 0.3, 27., "", 
  3.6, 76.98, 0.782}, {"LKA", "Asia", "Sri Lanka", "2020-06-30", 2047., 8., 
  8., 11., 0., 0., 95.595, 0.374, 0.374, 0.514, 0., 0., 0.87, "", "", "", "", 
  "", "", "", "", 1365., 107810., 5.035, 0.064, 1311., 0.061, 0.006, 163.9, 
  "tests performed", "", "", "", "", "", "", "", "", "", 53.7, 2.141325*^7, 
  341.955, 34.1, 10.069, 5.331, 11669.077, 0.7, 197.093, 10.68, 0.3, 27., "", 
  3.6, 76.98, 0.782}, {"LKA", "Asia", "Sri Lanka", "2020-07-01", 2054., 7., 
  7.571, 11., 0., 0., 95.922, 0.327, 0.354, 0.514, 0., 0., 0.9, "", "", "", 
  "", "", "", "", "", 1296., 109106., 5.095, 0.061, 1303., 0.061, 0.006, 
  172.1, "tests performed", "", "", "", "", "", "", "", "", "", 53.7, 
  2.141325*^7, 341.955, 34.1, 10.069, 5.331, 11669.077, 0.7, 197.093, 10.68, 
  0.3, 27., "", 3.6, 76.98, 0.782}, {"LKA", "Asia", "Sri Lanka", 
  "2020-07-02", 2066., 12., 8., 11., 0., 0., 96.482, 0.56, 0.374, 0.514, 0., 
  0., 0.92, "", "", "", "", "", "", "", "", 1399., 110505., 5.161, 0.065, 
  1326., 0.062, 0.006, 165.8, "tests performed", "", "", "", "", "", "", "", 
  "", "", 53.7, 2.141325*^7, 341.955, 34.1, 10.069, 5.331, 11669.077, 0.7, 
  197.093, 10.68, 0.3, 27., "", 3.6, 76.98, 0.782}, 
 {"LKA", "Asia", "Sri Lanka", "2020-07-03", 2069., 3., 7.857, 11., 0., 0., 
  96.622, 0.14, 0.367, 0.514, 0., 0., 0.96, "", "", "", "", "", "", "", "", 
  1519., 112024., 5.232, 0.071, 1337., 0.062, 0.006, 170.2, 
  "tests performed", "", "", "", "", "", "", "", "", "", 53.7, 2.141325*^7, 
  341.955, 34.1, 10.069, 5.331, 11669.077, 0.7, 197.093, 10.68, 0.3, 27., "", 
  3.6, 76.98, 0.782}, {"LKA", "Asia", "Sri Lanka", "2020-07-04", 2074., 5., 
  5.857, 11., 0., 0., 96.856, 0.234, 0.274, 0.514, 0., 0., 0.99, "", "", "", 
  "", "", "", "", "", 852., 112876., 5.271, 0.04, 1229., 0.057, 0.005, 209.8, 
  "tests performed", "", "", "", "", "", "", "", "", "", 53.7, 2.141325*^7, 
  341.955, 34.1, 10.069, 5.331, 11669.077, 0.7, 197.093, 10.68, 0.3, 27., "", 
  3.6, 76.98, 0.782}, {"LKA", "Asia", "Sri Lanka", "2020-07-05", 2076., 2., 
  5.571, 11., 0., 0., 96.949, 0.093, 0.26, 0.514, 0., 0., 1.04, "", "", "", 
  "", "", "", "", "", 599., 113475., 5.299, 0.028, 1196., 0.056, 0.005, 
  214.7, "tests performed", "", "", "", "", "", "", "", "", "", 53.7, 
  2.141325*^7, 341.955, 34.1, 10.069, 5.331, 11669.077, 0.7, 197.093, 10.68, 
  0.3, 27., "", 3.6, 76.98, 0.782}, {"LKA", "Asia", "Sri Lanka", 
  "2020-07-06", 2077., 1., 5.429, 11., 0., 0., 96.996, 0.047, 0.254, 0.514, 
  0., 0., 1.11, "", "", "", "", "", "", "", "", 1290., 114765., 5.36, 0.06, 
  1189., 0.056, 0.005, 219., "tests performed", "", "", "", "", "", "", "", 
  "", "", 50., 2.141325*^7, 341.955, 34.1, 10.069, 5.331, 11669.077, 0.7, 
  197.093, 10.68, 0.3, 27., "", 3.6, 76.98, 0.782}, 
 {"LKA", "Asia", "Sri Lanka", "2020-07-07", 2081., 4., 4.857, 11., 0., 0., 
  97.183, 0.187, 0.227, 0.514, 0., 0., 1.23, "", "", "", "", "", "", "", "", 
  1610., 116375., 5.435, 0.075, 1224., 0.057, 0.004, 252., "tests performed", 
  "", "", "", "", "", "", "", "", "", 50., 2.141325*^7, 341.955, 34.1, 
  10.069, 5.331, 11669.077, 0.7, 197.093, 10.68, 0.3, 27., "", 3.6, 76.98, 
  0.782}, {"LKA", "Asia", "Sri Lanka", "2020-07-08", 2094., 13., 5.714, 11., 
  0., 0., 97.79, 0.607, 0.267, 0.514, 0., 0., 1.38, "", "", "", "", "", "", 
  "", "", 1182., 117557., 5.49, 0.055, 1207., 0.056, 0.005, 211.2, 
  "tests performed", "", "", "", "", "", "", "", "", "", 50., 2.141325*^7, 
  341.955, 34.1, 10.069, 5.331, 11669.077, 0.7, 197.093, 10.68, 0.3, 27., "", 
  3.6, 76.98, 0.782}, {"LKA", "Asia", "Sri Lanka", "2020-07-09", 2154., 60., 
  12.571, 11., 0., 0., 100.592, 2.802, 0.587, 0.514, 0., 0., 1.5, "", "", "", 
  "", "", "", "", "", 1424., 118981., 5.556, 0.067, 1211., 0.057, 0.01, 96.3, 
  "tests performed", "", "", "", "", "", "", "", "", "", 50., 2.141325*^7, 
  341.955, 34.1, 10.069, 5.331, 11669.077, 0.7, 197.093, 10.68, 0.3, 27., "", 
  3.6, 76.98, 0.782}, {"LKA", "Asia", "Sri Lanka", "2020-07-10", 2454., 300., 
  55., 11., 0., 0., 114.602, 14.01, 2.569, 0.514, 0., 0., 1.38, "", "", "", 
  "", "", "", "", "", 1749., 120730., 5.638, 0.082, 1244., 0.058, 0.044, 
  22.6, "tests performed", "", "", "", "", "", "", "", "", "", 50., 
  2.141325*^7, 341.955, 34.1, 10.069, 5.331, 11669.077, 0.7, 197.093, 10.68, 
  0.3, 27., "", 3.6, 76.98, 0.782}, {"LKA", "Asia", "Sri Lanka", 
  "2020-07-11", 2511., 57., 62.429, 11., 0., 0., 117.264, 2.662, 2.915, 
  0.514, 0., 0., 1.25, "", "", "", "", "", "", "", "", 1341., 122071., 5.701, 
  0.063, 1314., 0.061, 0.048, 21., "tests performed", "", "", "", "", "", "", 
  "", "", "", 50., 2.141325*^7, 341.955, 34.1, 10.069, 5.331, 11669.077, 0.7, 
  197.093, 10.68, 0.3, 27., "", 3.6, 76.98, 0.782}, 
 {"LKA", "Asia", "Sri Lanka", "2020-07-12", 2617., 106., 77.286, 11., 0., 0., 
  122.214, 4.95, 3.609, 0.514, 0., 0., 1.14, "", "", "", "", "", "", "", "", 
  2251., 124322., 5.806, 0.105, 1550., 0.072, 0.05, 20.1, "tests performed", 
  "", "", "", "", "", "", "", "", "", 50., 2.141325*^7, 341.955, 34.1, 
  10.069, 5.331, 11669.077, 0.7, 197.093, 10.68, 0.3, 27., "", 3.6, 76.98, 
  0.782}, {"LKA", "Asia", "Sri Lanka", "2020-07-13", 2646., 29., 81.286, 11., 
  0., 0., 123.568, 1.354, 3.796, 0.514, 0., 0., 0.99, "", "", "", "", "", "", 
  "", "", 1310., 125632., 5.867, 0.061, 1552., 0.072, 0.052, 19.1, 
  "tests performed", "", "", "", "", "", "", "", "", "", 53.7, 2.141325*^7, 
  341.955, 34.1, 10.069, 5.331, 11669.077, 0.7, 197.093, 10.68, 0.3, 27., "", 
  3.6, 76.98, 0.782}, {"LKA", "Asia", "Sri Lanka", "2020-07-14", 2665., 19., 
  83.429, 11., 0., 0., 124.456, 0.887, 3.896, 0.514, 0., 0., 0.87, "", "", 
  "", "", "", "", "", "", 2288., 127920., 5.974, 0.107, 1649., 0.077, 0.051, 
  19.8, "tests performed", "", "", "", "", "", "", "", "", "", 53.7, 
  2.141325*^7, 341.955, 34.1, 10.069, 5.331, 11669.077, 0.7, 197.093, 10.68, 
  0.3, 27., "", 3.6, 76.98, 0.782}, {"LKA", "Asia", "Sri Lanka", 
  "2020-07-15", 2671., 6., 82.429, 11., 0., 0., 124.736, 0.28, 3.849, 0.514, 
  0., 0., 0.78, "", "", "", "", "", "", "", "", 2470., 130390., 6.089, 0.115, 
  1833., 0.086, 0.045, 22.2, "tests performed", "", "", "", "", "", "", "", 
  "", "", 53.7, 2.141325*^7, 341.955, 34.1, 10.069, 5.331, 11669.077, 0.7, 
  197.093, 10.68, 0.3, 27., "", 3.6, 76.98, 0.782}, 
 {"LKA", "Asia", "Sri Lanka", "2020-07-16", 2687., 16., 76.143, 11., 0., 0., 
  125.483, 0.747, 3.556, 0.514, 0., 0., 0.71, "", "", "", "", "", "", "", "", 
  2406., 132796., 6.202, 0.112, 1974., 0.092, 0.039, 25.9, "tests performed", 
  "", "", "", "", "", "", "", "", "", 53.7, 2.141325*^7, 341.955, 34.1, 
  10.069, 5.331, 11669.077, 0.7, 197.093, 10.68, 0.3, 27., "", 3.6, 76.98, 
  0.782}, {"LKA", "Asia", "Sri Lanka", "2020-07-17", 2697., 10., 34.714, 11., 
  0., 0., 125.95, 0.467, 1.621, 0.514, 0., 0., 0.67, "", "", "", "", "", "", 
  "", "", 2723., 135519., 6.329, 0.127, 2113., 0.099, 0.016, 60.9, 
  "tests performed", "", "", "", "", "", "", "", "", "", 53.7, 2.141325*^7, 
  341.955, 34.1, 10.069, 5.331, 11669.077, 0.7, 197.093, 10.68, 0.3, 27., "", 
  3.6, 76.98, 0.782}, {"LKA", "Asia", "Sri Lanka", "2020-07-18", 2703., 6., 
  27.429, 11., 0., 0., 126.23, 0.28, 1.281, 0.514, 0., 0., 0.63, "", "", "", 
  "", "", "", "", "", 1888., 137407., 6.417, 0.088, 2191., 0.102, 0.013, 
  79.9, "tests performed", "", "", "", "", "", "", "", "", "", 53.7, 
  2.141325*^7, 341.955, 34.1, 10.069, 5.331, 11669.077, 0.7, 197.093, 10.68, 
  0.3, 27., "", 3.6, 76.98, 0.782}, {"LKA", "Asia", "Sri Lanka", 
  "2020-07-19", 2724., 21., 15.286, 11., 0., 0., 127.211, 0.981, 0.714, 
  0.514, 0., 0., 0.6, "", "", "", "", "", "", "", "", 2184., 139591., 6.519, 
  0.102, 2181., 0.102, 0.007, 142.7, "tests performed", "", "", "", "", "", 
  "", "", "", "", 53.7, 2.141325*^7, 341.955, 34.1, 10.069, 5.331, 11669.077, 
  0.7, 197.093, 10.68, 0.3, 27., "", 3.6, 76.98, 0.782}, 
 {"LKA", "Asia", "Sri Lanka", "2020-07-20", 2730., 6., 12., 11., 0., 0., 
  127.491, 0.28, 0.56, 0.514, 0., 0., 0.57, "", "", "", "", "", "", "", "", 
  1924., 141515., 6.609, 0.09, 2269., 0.106, 0.005, 189.1, "tests performed", 
  "", "", "", "", "", "", "", "", "", 53.7, 2.141325*^7, 341.955, 34.1, 
  10.069, 5.331, 11669.077, 0.7, 197.093, 10.68, 0.3, 27., "", 3.6, 76.98, 
  0.782}, {"LKA", "Asia", "Sri Lanka", "2020-07-21", 2730., 0., 9.286, 11., 
  0., 0., 127.491, 0., 0.434, 0.514, 0., 0., 0.55, "", "", "", "", "", "", 
  "", "", 2158., 143673., 6.71, 0.101, 2250., 0.105, 0.004, 242.3, 
  "tests performed", "", "", "", "", "", "", "", "", "", 53.7, 2.141325*^7, 
  341.955, 34.1, 10.069, 5.331, 11669.077, 0.7, 197.093, 10.68, 0.3, 27., "", 
  3.6, 76.98, 0.782}, {"LKA", "Asia", "Sri Lanka", "2020-07-22", 2752., 22., 
  11.571, 11., 0., 0., 128.519, 1.027, 0.54, 0.514, 0., 0., 0.56, "", "", "", 
  "", "", "", "", "", 1700., 145373., 6.789, 0.079, 2140., 0.1, 0.005, 184.9, 
  "tests performed", "", "", "", "", "", "", "", "", "", 53.7, 2.141325*^7, 
  341.955, 34.1, 10.069, 5.331, 11669.077, 0.7, 197.093, 10.68, 0.3, 27., "", 
  3.6, 76.98, 0.782}, {"LKA", "Asia", "Sri Lanka", "2020-07-23", 2753., 1., 
  9.429, 11., 0., 0., 128.565, 0.047, 0.44, 0.514, 0., 0., 0.55, "", "", "", 
  "", "", "", "", "", 2012., 147385., 6.883, 0.094, 2084., 0.097, 0.005, 
  221., "tests performed", "", "", "", "", "", "", "", "", "", 53.7, 
  2.141325*^7, 341.955, 34.1, 10.069, 5.331, 11669.077, 0.7, 197.093, 10.68, 
  0.3, 27., "", 3.6, 76.98, 0.782}, {"LKA", "Asia", "Sri Lanka", 
  "2020-07-24", 2764., 11., 9.571, 11., 0., 0., 129.079, 0.514, 0.447, 0.514, 
  0., 0., 0.56, "", "", "", "", "", "", "", "", 1811., 149196., 6.967, 0.085, 
  1954., 0.091, 0.005, 204.2, "tests performed", "", "", "", "", "", "", "", 
  "", "", 53.7, 2.141325*^7, 341.955, 34.1, 10.069, 5.331, 11669.077, 0.7, 
  197.093, 10.68, 0.3, 27., "", 3.6, 76.98, 0.782}, 
 {"LKA", "Asia", "Sri Lanka", "2020-07-25", 2770., 6., 9.571, 11., 0., 0., 
  129.359, 0.28, 0.447, 0.514, 0., 0., 0.57, "", "", "", "", "", "", "", "", 
  2018., 151214., 7.062, 0.094, 1972., 0.092, 0.005, 206., "tests performed", 
  "", "", "", "", "", "", "", "", "", 53.7, 2.141325*^7, 341.955, 34.1, 
  10.069, 5.331, 11669.077, 0.7, 197.093, 10.68, 0.3, 27., "", 3.6, 76.98, 
  0.782}, {"LKA", "Asia", "Sri Lanka", "2020-07-26", 2782., 12., 8.286, 11., 
  0., 0., 129.92, 0.56, 0.387, 0.514, 0., 0., 0.57, "", "", "", "", "", "", 
  "", "", 1851., 153065., 7.148, 0.086, 1925., 0.09, 0.004, 232.3, 
  "tests performed", "", "", "", "", "", "", "", "", "", 53.7, 2.141325*^7, 
  341.955, 34.1, 10.069, 5.331, 11669.077, 0.7, 197.093, 10.68, 0.3, 27., "", 
  3.6, 76.98, 0.782}, {"LKA", "Asia", "Sri Lanka", "2020-07-27", 2805., 23., 
  10.714, 11., 0., 0., 130.994, 1.074, 0.5, 0.514, 0., 0., 0.57, "", "", "", 
  "", "", "", "", "", 1126., 154191., 7.201, 0.053, 1811., 0.085, 0.006, 
  169., "tests performed", "", "", "", "", "", "", "", "", "", 50., 
  2.141325*^7, 341.955, 34.1, 10.069, 5.331, 11669.077, 0.7, 197.093, 10.68, 
  0.3, 27., "", 3.6, 76.98, 0.782}, {"LKA", "Asia", "Sri Lanka", 
  "2020-07-28", 2810., 5., 11.429, 11., 0., 0., 131.227, 0.234, 0.534, 0.514, 
  0., 0., 0.55, "", "", "", "", "", "", "", "", 1349., 155540., 7.264, 0.063, 
  1695., 0.079, 0.007, 148.3, "tests performed", "", "", "", "", "", "", "", 
  "", "", 50., 2.141325*^7, 341.955, 34.1, 10.069, 5.331, 11669.077, 0.7, 
  197.093, 10.68, 0.3, 27., "", 3.6, 76.98, 0.782}, 
 {"LKA", "Asia", "Sri Lanka", "2020-07-29", 2810., 0., 8.286, 11., 0., 0., 
  131.227, 0., 0.387, 0.514, 0., 0., 0.53, "", "", "", "", "", "", "", "", 
  1403., 156943., 7.329, 0.066, 1653., 0.077, 0.005, 199.5, 
  "tests performed", "", "", "", "", "", "", "", "", "", 50., 2.141325*^7, 
  341.955, 34.1, 10.069, 5.331, 11669.077, 0.7, 197.093, 10.68, 0.3, 27., "", 
  3.6, 76.98, 0.782}, {"LKA", "Asia", "Sri Lanka", "2020-07-30", 2814., 4., 
  8.714, 11., 0., 0., 131.414, 0.187, 0.407, 0.514, 0., 0., 0.53, "", "", "", 
  "", "", "", "", "", 1683., 158626., 7.408, 0.079, 1606., 0.075, 0.005, 
  184.3, "tests performed", "", "", "", "", "", "", "", "", "", 50., 
  2.141325*^7, 341.955, 34.1, 10.069, 5.331, 11669.077, 0.7, 197.093, 10.68, 
  0.3, 27., "", 3.6, 76.98, 0.782}, {"LKA", "Asia", "Sri Lanka", 
  "2020-07-31", 2815., 1., 7.286, 11., 0., 0., 131.461, 0.047, 0.34, 0.514, 
  0., 0., 0.55, "", "", "", "", "", "", "", "", 1600., 160226., 7.483, 0.075, 
  1576., 0.074, 0.005, 216.3, "tests performed", "", "", "", "", "", "", "", 
  "", "", 50., 2.141325*^7, 341.955, 34.1, 10.069, 5.331, 11669.077, 0.7, 
  197.093, 10.68, 0.3, 27., "", 3.6, 76.98, 0.782}, 
 {"LKA", "Asia", "Sri Lanka", "2020-08-01", 2815., 0., 6.429, 11., 0., 0., 
  131.461, 0., 0.3, 0.514, 0., 0., 0.57, "", "", "", "", "", "", "", "", 
  1864., 162090., 7.57, 0.087, 1554., 0.073, 0.004, 241.7, "tests performed", 
  "", "", "", "", "", "", "", "", "", 41.67, 2.141325*^7, 341.955, 34.1, 
  10.069, 5.331, 11669.077, 0.7, 197.093, 10.68, 0.3, 27., "", 3.6, 76.98, 
  0.782}, {"LKA", "Asia", "Sri Lanka", "2020-08-02", 2823., 8., 5.857, 11., 
  0., 0., 131.834, 0.374, 0.274, 0.514, 0., 0., 0.61, "", "", "", "", "", "", 
  "", "", 1540., 163630., 7.642, 0.072, 1509., 0.07, 0.004, 257.6, 
  "tests performed", "", "", "", "", "", "", "", "", "", 41.67, 2.141325*^7, 
  341.955, 34.1, 10.069, 5.331, 11669.077, 0.7, 197.093, 10.68, 0.3, 27., "", 
  3.6, 76.98, 0.782}, {"LKA", "Asia", "Sri Lanka", "2020-08-03", 2828., 5., 
  3.286, 11., 0., 0., 132.068, 0.234, 0.153, 0.514, 0., 0., 0.63, "", "", "", 
  "", "", "", "", "", 1712., 165342., 7.721, 0.08, 1593., 0.074, 0.002, 
  484.8, "tests performed", "", "", "", "", "", "", "", "", "", 41.67, 
  2.141325*^7, 341.955, 34.1, 10.069, 5.331, 11669.077, 0.7, 197.093, 10.68, 
  0.3, 27., "", 3.6, 76.98, 0.782}, {"LKA", "Asia", "Sri Lanka", 
  "2020-08-04", 2834., 6., 3.429, 11., 0., 0., 132.348, 0.28, 0.16, 0.514, 
  0., 0., 0.67, "", "", "", "", "", "", "", "", 1395., 166737., 7.787, 0.065, 
  1600., 0.075, 0.002, 466.6, "tests performed", "", "", "", "", "", "", "", 
  "", "", 41.67, 2.141325*^7, 341.955, 34.1, 10.069, 5.331, 11669.077, 0.7, 
  197.093, 10.68, 0.3, 27., "", 3.6, 76.98, 0.782}, 
 {"LKA", "Asia", "Sri Lanka", "2020-08-05", 2839., 5., 4.143, 11., 0., 0., 
  132.581, 0.234, 0.193, 0.514, 0., 0., 0.7, "", "", "", "", "", "", "", "", 
  935., 167672., 7.83, 0.044, 1533., 0.072, 0.003, 370., "tests performed", 
  "", "", "", "", "", "", "", "", "", 41.67, 2.141325*^7, 341.955, 34.1, 
  10.069, 5.331, 11669.077, 0.7, 197.093, 10.68, 0.3, 27., "", 3.6, 76.98, 
  0.782}, {"LKA", "Asia", "Sri Lanka", "2020-08-06", 2839., 0., 3.571, 11., 
  0., 0., 132.581, 0., 0.167, 0.514, 0., 0., 0.73, "", "", "", "", "", "", 
  "", "", 1085., 168757., 7.881, 0.051, 1447., 0.068, 0.002, 405.2, 
  "tests performed", "", "", "", "", "", "", "", "", "", 41.67, 2.141325*^7, 
  341.955, 34.1, 10.069, 5.331, 11669.077, 0.7, 197.093, 10.68, 0.3, 27., "", 
  3.6, 76.98, 0.782}, {"LKA", "Asia", "Sri Lanka", "2020-08-07", 2839., 0., 
  3.429, 11., 0., 0., 132.581, 0., 0.16, 0.514, 0., 0., 0.8, "", "", "", "", 
  "", "", "", "", 1069., 169826., 7.931, 0.05, 1371., 0.064, 0.003, 399.8, 
  "tests performed", "", "", "", "", "", "", "", "", "", 41.67, 2.141325*^7, 
  341.955, 34.1, 10.069, 5.331, 11669.077, 0.7, 197.093, 10.68, 0.3, 27., "", 
  3.6, 76.98, 0.782}, {"LKA", "Asia", "Sri Lanka", "2020-08-08", 2841., 2., 
  3.714, 11., 0., 0., 132.675, 0.093, 0.173, 0.514, 0., 0., 0.89, "", "", "", 
  "", "", "", "", "", 1343., 171169., 7.994, 0.063, 1297., 0.061, 0.003, 
  349.2, "tests performed", "", "", "", "", "", "", "", "", "", 41.67, 
  2.141325*^7, 341.955, 34.1, 10.069, 5.331, 11669.077, 0.7, 197.093, 10.68, 
  0.3, 27., "", 3.6, 76.98, 0.782}, {"LKA", "Asia", "Sri Lanka", 
  "2020-08-09", 2844., 3., 3., 11., 0., 0., 132.815, 0.14, 0.14, 0.514, 0., 
  0., 0.98, "", "", "", "", "", "", "", "", 1803., 172972., 8.078, 0.084, 
  1335., 0.062, 0.002, 445., "tests performed", "", "", "", "", "", "", "", 
  "", "", 41.67, 2.141325*^7, 341.955, 34.1, 10.069, 5.331, 11669.077, 0.7, 
  197.093, 10.68, 0.3, 27., "", 3.6, 76.98, 0.782}, 
 {"LKA", "Asia", "Sri Lanka", "2020-08-10", 2871., 27., 6.143, 11., 0., 0., 
  134.076, 1.261, 0.287, 0.514, 0., 0., 1.09, "", "", "", "", "", "", "", "", 
  1519., 174491., 8.149, 0.071, 1307., 0.061, 0.005, 212.8, 
  "tests performed", "", "", "", "", "", "", "", "", "", 41.67, 2.141325*^7, 
  341.955, 34.1, 10.069, 5.331, 11669.077, 0.7, 197.093, 10.68, 0.3, 27., "", 
  3.6, 76.98, 0.782}, {"LKA", "Asia", "Sri Lanka", "2020-08-11", 2880., 9., 
  6.571, 11., 0., 0., 134.496, 0.42, 0.307, 0.514, 0., 0., 1.05, "", "", "", 
  "", "", "", "", "", 2909., 177400., 8.285, 0.136, 1523., 0.071, 0.004, 
  231.8, "tests performed", "", "", "", "", "", "", "", "", "", 41.67, 
  2.141325*^7, 341.955, 34.1, 10.069, 5.331, 11669.077, 0.7, 197.093, 10.68, 
  0.3, 27., "", 3.6, 76.98, 0.782}, {"LKA", "Asia", "Sri Lanka", 
  "2020-08-12", 2881., 1., 6., 11., 0., 0., 134.543, 0.047, 0.28, 0.514, 0., 
  0., 1., "", "", "", "", "", "", "", "", 2549., 179949., 8.404, 0.119, 
  1754., 0.082, 0.003, 292.3, "tests performed", "", "", "", "", "", "", "", 
  "", "", 41.67, 2.141325*^7, 341.955, 34.1, 10.069, 5.331, 11669.077, 0.7, 
  197.093, 10.68, 0.3, 27., "", 3.6, 76.98, 0.782}, 
 {"LKA", "Asia", "Sri Lanka", "2020-08-13", 2882., 1., 6.143, 11., 0., 0., 
  134.59, 0.047, 0.287, 0.514, 0., 0., 0.98, "", "", "", "", "", "", "", "", 
  2732., 182681., 8.531, 0.128, 1989., 0.093, 0.003, 323.8, 
  "tests performed", "", "", "", "", "", "", "", "", "", 41.67, 2.141325*^7, 
  341.955, 34.1, 10.069, 5.331, 11669.077, 0.7, 197.093, 10.68, 0.3, 27., "", 
  3.6, 76.98, 0.782}, {"LKA", "Asia", "Sri Lanka", "2020-08-14", 2886., 4., 
  6.714, 11., 0., 0., 134.776, 0.187, 0.314, 0.514, 0., 0., 1., "", "", "", 
  "", "", "", "", "", 2437., 185118., 8.645, 0.114, 2185., 0.102, 0.003, 
  325.4, "tests performed", "", "", "", "", "", "", "", "", "", 41.67, 
  2.141325*^7, 341.955, 34.1, 10.069, 5.331, 11669.077, 0.7, 197.093, 10.68, 
  0.3, 27., "", 3.6, 76.98, 0.782}, {"LKA", "Asia", "Sri Lanka", 
  "2020-08-15", 2890., 4., 7., 11., 0., 0., 134.963, 0.187, 0.327, 0.514, 0., 
  0., 1.02, "", "", "", "", "", "", "", "", 2839., 187957., 8.778, 0.133, 
  2398., 0.112, 0.003, 342.6, "tests performed", "", "", "", "", "", "", "", 
  "", "", 41.67, 2.141325*^7, 341.955, 34.1, 10.069, 5.331, 11669.077, 0.7, 
  197.093, 10.68, 0.3, 27., "", 3.6, 76.98, 0.782}, 
 {"LKA", "Asia", "Sri Lanka", "2020-08-16", 2893., 3., 7., 11., 0., 0., 
  135.103, 0.14, 0.327, 0.514, 0., 0., 1.05, "", "", "", "", "", "", "", "", 
  1561., 189518., 8.851, 0.073, 2364., 0.11, 0.003, 337.7, "tests performed", 
  "", "", "", "", "", "", "", "", "", 41.67, 2.141325*^7, 341.955, 34.1, 
  10.069, 5.331, 11669.077, 0.7, 197.093, 10.68, 0.3, 27., "", 3.6, 76.98, 
  0.782}, {"LKA", "Asia", "Sri Lanka", "2020-08-17", 2900., 7., 4.143, 11., 
  0., 0., 135.43, 0.327, 0.193, 0.514, 0., 0., 1.09, "", "", "", "", "", "", 
  "", "", 1989., 191507., 8.943, 0.093, 2431., 0.114, 0.002, 586.8, 
  "tests performed", "", "", "", "", "", "", "", "", "", 41.67, 2.141325*^7, 
  341.955, 34.1, 10.069, 5.331, 11669.077, 0.7, 197.093, 10.68, 0.3, 27., "", 
  3.6, 76.98, 0.782}, {"LKA", "Asia", "Sri Lanka", "2020-08-18", 2902., 2., 
  3.143, 11., 0., 0., 135.524, 0.093, 0.147, 0.514, 0., 0., 1.14, "", "", "", 
  "", "", "", "", "", 3518., 195025., 9.108, 0.164, 2518., 0.118, 0.001, 
  801.1, "tests performed", "", "", "", "", "", "", "", "", "", 41.67, 
  2.141325*^7, 341.955, 34.1, 10.069, 5.331, 11669.077, 0.7, 197.093, 10.68, 
  0.3, 27., "", 3.6, 76.98, 0.782}, {"LKA", "Asia", "Sri Lanka", 
  "2020-08-19", 2902., 0., 3., 11., 0., 0., 135.524, 0., 0.14, 0.514, 0., 0., 
  1.23, "", "", "", "", "", "", "", "", 2247., 197272., 9.213, 0.105, 2475., 
  0.116, 0.001, 825., "tests performed", "", "", "", "", "", "", "", "", "", 
  33.33, 2.141325*^7, 341.955, 34.1, 10.069, 5.331, 11669.077, 0.7, 197.093, 
  10.68, 0.3, 27., "", 3.6, 76.98, 0.782}, {"LKA", "Asia", "Sri Lanka", 
  "2020-08-20", 2918., 16., 5.143, 11., 0., 0., 136.271, 0.747, 0.24, 0.514, 
  0., 0., 1.35, "", "", "", "", "", "", "", "", 2876., 200148., 9.347, 0.134, 
  2495., 0.117, 0.002, 485.1, "tests performed", "", "", "", "", "", "", "", 
  "", "", 29.63, 2.141325*^7, 341.955, 34.1, 10.069, 5.331, 11669.077, 0.7, 
  197.093, 10.68, 0.3, 27., "", 3.6, 76.98, 0.782}, 
 {"LKA", "Asia", "Sri Lanka", "2020-08-21", 2941., 23., 7.857, 11., 0., 0., 
  137.345, 1.074, 0.367, 0.514, 0., 0., 1.39, "", "", "", "", "", "", "", "", 
  2759., 202907., 9.476, 0.129, 2541., 0.119, 0.003, 323.4, 
  "tests performed", "", "", "", "", "", "", "", "", "", 29.63, 2.141325*^7, 
  341.955, 34.1, 10.069, 5.331, 11669.077, 0.7, 197.093, 10.68, 0.3, 27., "", 
  3.6, 76.98, 0.782}, {"LKA", "Asia", "Sri Lanka", "2020-08-22", 2947., 6., 
  8.143, 12., 1., 0.143, 137.625, 0.28, 0.38, 0.56, 0.047, 0.007, 1.34, "", 
  "", "", "", "", "", "", "", 2800., 205707., 9.607, 0.131, 2536., 0.118, 
  0.003, 311.4, "tests performed", "", "", "", "", "", "", "", "", "", 29.63, 
  2.141325*^7, 341.955, 34.1, 10.069, 5.331, 11669.077, 0.7, 197.093, 10.68, 
  0.3, 27., "", 3.6, 76.98, 0.782}, {"LKA", "Asia", "Sri Lanka", 
  "2020-08-23", 2953., 6., 8.571, 12., 0., 0.143, 137.905, 0.28, 0.4, 0.56, 
  0., 0.007, 1.29, "", "", "", "", "", "", "", "", 2690., 208397., 9.732, 
  0.126, 2697., 0.126, 0.003, 314.7, "tests performed", "", "", "", "", "", 
  "", "", "", "", 29.63, 2.141325*^7, 341.955, 34.1, 10.069, 5.331, 
  11669.077, 0.7, 197.093, 10.68, 0.3, 27., "", 3.6, 76.98, 0.782}, 
 {"LKA", "Asia", "Sri Lanka", "2020-08-24", 2959., 6., 8.429, 12., 0., 0.143, 
  138.185, 0.28, 0.394, 0.56, 0., 0.007, 1.27, "", "", "", "", "", "", "", 
  "", 2693., 211090., 9.858, 0.126, 2798., 0.131, 0.003, 331.9, 
  "tests performed", "", "", "", "", "", "", "", "", "", 29.63, 2.141325*^7, 
  341.955, 34.1, 10.069, 5.331, 11669.077, 0.7, 197.093, 10.68, 0.3, 27., "", 
  3.6, 76.98, 0.782}, {"LKA", "Asia", "Sri Lanka", "2020-08-25", 2971., 12., 
  9.857, 12., 0., 0.143, 138.746, 0.56, 0.46, 0.56, 0., 0.007, 1.28, "", "", 
  "", "", "", "", "", "", 2372., 213462., 9.969, 0.111, 2634., 0.123, 0.004, 
  267.2, "tests performed", "", "", "", "", "", "", "", "", "", 29.63, 
  2.141325*^7, 341.955, 34.1, 10.069, 5.331, 11669.077, 0.7, 197.093, 10.68, 
  0.3, 27., "", 3.6, 76.98, 0.782}, {"LKA", "Asia", "Sri Lanka", 
  "2020-08-26", 2984., 13., 11.714, 12., 0., 0.143, 139.353, 0.607, 0.547, 
  0.56, 0., 0.007, 1.29, "", "", "", "", "", "", "", "", 2847., 216309., 
  10.102, 0.133, 2720., 0.127, 0.004, 232.2, "tests performed", "", "", "", 
  "", "", "", "", "", "", 29.63, 2.141325*^7, 341.955, 34.1, 10.069, 5.331, 
  11669.077, 0.7, 197.093, 10.68, 0.3, 27., "", 3.6, 76.98, 0.782}, 
 {"LKA", "Asia", "Sri Lanka", "2020-08-27", 2986., 2., 9.714, 12., 0., 0.143, 
  139.446, 0.093, 0.454, 0.56, 0., 0.007, 1.28, "", "", "", "", "", "", "", 
  "", 2853., 219162., 10.235, 0.133, 2716., 0.127, 0.004, 279.6, 
  "tests performed", "", "", "", "", "", "", "", "", "", 29.63, 2.141325*^7, 
  341.955, 34.1, 10.069, 5.331, 11669.077, 0.7, 197.093, 10.68, 0.3, 27., "", 
  3.6, 76.98, 0.782}, {"LKA", "Asia", "Sri Lanka", "2020-08-28", 2989., 3., 
  6.857, 12., 0., 0.143, 139.586, 0.14, 0.32, 0.56, 0., 0.007, 1.3, "", "", 
  "", "", "", "", "", "", 2748., 221910., 10.363, 0.128, 2715., 0.127, 0.003, 
  395.9, "tests performed", "", "", "", "", "", "", "", "", "", 29.63, 
  2.141325*^7, 341.955, 34.1, 10.069, 5.331, 11669.077, 0.7, 197.093, 10.68, 
  0.3, 27., "", 3.6, 76.98, 0.782}, {"LKA", "Asia", "Sri Lanka", 
  "2020-08-29", 2995., 6., 6.857, 12., 0., 0., 139.867, 0.28, 0.32, 0.56, 0., 
  0., 1.37, "", "", "", "", "", "", "", "", 2072., 223982., 10.46, 0.097, 
  2611., 0.122, 0.003, 380.8, "tests performed", "", "", "", "", "", "", "", 
  "", "", 29.63, 2.141325*^7, 341.955, 34.1, 10.069, 5.331, 11669.077, 0.7, 
  197.093, 10.68, 0.3, 27., "", 3.6, 76.98, 0.782}, 
 {"LKA", "Asia", "Sri Lanka", "2020-08-30", 3012., 17., 8.429, 12., 0., 0., 
  140.661, 0.794, 0.394, 0.56, 0., 0., 1.44, "", "", "", "", "", "", "", "", 
  2129., 226111., 10.559, 0.099, 2531., 0.118, 0.003, 300.3, 
  "tests performed", "", "", "", "", "", "", "", "", "", 29.63, 2.141325*^7, 
  341.955, 34.1, 10.069, 5.331, 11669.077, 0.7, 197.093, 10.68, 0.3, 27., "", 
  3.6, 76.98, 0.782}, {"LKA", "Asia", "Sri Lanka", "2020-08-31", 3049., 37., 
  12.857, 12., 0., 0., 142.388, 1.728, 0.6, 0.56, 0., 0., 1.48, "", "", "", 
  "", "", "", "", "", 1941., 228052., 10.65, 0.091, 2423., 0.113, 0.005, 
  188.5, "tests performed", "", "", "", "", "", "", "", "", "", 29.63, 
  2.141325*^7, 341.955, 34.1, 10.069, 5.331, 11669.077, 0.7, 197.093, 10.68, 
  0.3, 27., "", 3.6, 76.98, 0.782}, {"LKA", "Asia", "Sri Lanka", 
  "2020-09-01", 3092., 43., 17.286, 12., 0., 0., 144.397, 2.008, 0.807, 0.56, 
  0., 0., 1.43, "", "", "", "", "", "", "", "", 2495., 230547., 10.767, 
  0.117, 2441., 0.114, 0.007, 141.2, "tests performed", "", "", "", "", "", 
  "", "", "", "", 29.63, 2.141325*^7, 341.955, 34.1, 10.069, 5.331, 
  11669.077, 0.7, 197.093, 10.68, 0.3, 27., "", 3.6, 76.98, 0.782}, 
 {"LKA", "Asia", "Sri Lanka", "2020-09-02", 3101., 9., 16.714, 12., 0., 0., 
  144.817, 0.42, 0.781, 0.56, 0., 0., 1.3, "", "", "", "", "", "", "", "", 
  2163., 232710., 10.868, 0.101, 2343., 0.109, 0.007, 140.2, 
  "tests performed", "", "", "", "", "", "", "", "", "", 29.63, 2.141325*^7, 
  341.955, 34.1, 10.069, 5.331, 11669.077, 0.7, 197.093, 10.68, 0.3, 27., "", 
  3.6, 76.98, 0.782}, {"LKA", "Asia", "Sri Lanka", "2020-09-03", 3111., 10., 
  17.857, 12., 0., 0., 145.284, 0.467, 0.834, 0.56, 0., 0., 1.2, "", "", "", 
  "", "", "", "", "", 2511., 235221., 10.985, 0.117, 2294., 0.107, 0.008, 
  128.5, "tests performed", "", "", "", "", "", "", "", "", "", 29.63, 
  2.141325*^7, 341.955, 34.1, 10.069, 5.331, 11669.077, 0.7, 197.093, 10.68, 
  0.3, 27., "", 3.6, 76.98, 0.782}, {"LKA", "Asia", "Sri Lanka", 
  "2020-09-04", 3115., 4., 18., 12., 0., 0., 145.471, 0.187, 0.841, 0.56, 0., 
  0., 1.12, "", "", "", "", "", "", "", "", 2389., 237610., 11.096, 0.112, 
  2243., 0.105, 0.008, 124.6, "tests performed", "", "", "", "", "", "", "", 
  "", "", 29.63, 2.141325*^7, 341.955, 34.1, 10.069, 5.331, 11669.077, 0.7, 
  197.093, 10.68, 0.3, 27., "", 3.6, 76.98, 0.782}, 
 {"LKA", "Asia", "Sri Lanka", "2020-09-05", 3121., 6., 18., 12., 0., 0., 
  145.751, 0.28, 0.841, 0.56, 0., 0., 1.08, "", "", "", "", "", "", "", "", 
  2297., 239907., 11.204, 0.107, 2275., 0.106, 0.008, 126.4, 
  "tests performed", "", "", "", "", "", "", "", "", "", 29.63, 2.141325*^7, 
  341.955, 34.1, 10.069, 5.331, 11669.077, 0.7, 197.093, 10.68, 0.3, 27., "", 
  3.6, 76.98, 0.782}, {"LKA", "Asia", "Sri Lanka", "2020-09-06", 3123., 2., 
  15.857, 12., 0., 0., 145.844, 0.093, 0.741, 0.56, 0., 0., 1.04, "", "", "", 
  "", "", "", "", "", 1724., 241631., 11.284, 0.081, 2217., 0.104, 0.007, 
  139.8, "tests performed", "", "", "", "", "", "", "", "", "", 29.63, 
  2.141325*^7, 341.955, 34.1, 10.069, 5.331, 11669.077, 0.7, 197.093, 10.68, 
  0.3, 27., "", 3.6, 76.98, 0.782}, {"LKA", "Asia", "Sri Lanka", 
  "2020-09-07", 3123., 0., 10.571, 12., 0., 0., 145.844, 0., 0.494, 0.56, 0., 
  0., 1.04, "", "", "", "", "", "", "", "", 1353., 242984., 11.347, 0.063, 
  2133., 0.1, 0.005, 201.8, "tests performed", "", "", "", "", "", "", "", 
  "", "", 29.63, 2.141325*^7, 341.955, 34.1, 10.069, 5.331, 11669.077, 0.7, 
  197.093, 10.68, 0.3, 27., "", 3.6, 76.98, 0.782}, 
 {"LKA", "Asia", "Sri Lanka", "2020-09-08", 3140., 17., 6.857, 12., 0., 0., 
  146.638, 0.794, 0.32, 0.56, 0., 0., 1.08, "", "", "", "", "", "", "", "", 
  2128., 245112., 11.447, 0.099, 2081., 0.097, 0.003, 303.5, 
  "tests performed", "", "", "", "", "", "", "", "", "", 29.63, 2.141325*^7, 
  341.955, 34.1, 10.069, 5.331, 11669.077, 0.7, 197.093, 10.68, 0.3, 27., "", 
  3.6, 76.98, 0.782}, {"LKA", "Asia", "Sri Lanka", "2020-09-09", 3147., 7., 
  6.571, 12., 0., 0., 146.965, 0.327, 0.307, 0.56, 0., 0., 1.11, "", "", "", 
  "", "", "", "", "", 1776., 246888., 11.53, 0.083, 2025., 0.095, 0.003, 
  308.2, "tests performed", "", "", "", "", "", "", "", "", "", 29.63, 
  2.141325*^7, 341.955, 34.1, 10.069, 5.331, 11669.077, 0.7, 197.093, 10.68, 
  0.3, 27., "", 3.6, 76.98, 0.782}, {"LKA", "Asia", "Sri Lanka", 
  "2020-09-10", 3155., 8., 6.286, 12., 0., 0., 147.339, 0.374, 0.294, 0.56, 
  0., 0., 1.15, "", "", "", "", "", "", "", "", 2440., 249328., 11.644, 
  0.114, 2015., 0.094, 0.003, 320.6, "tests performed", "", "", "", "", "", 
  "", "", "", "", 26.85, 2.141325*^7, 341.955, 34.1, 10.069, 5.331, 
  11669.077, 0.7, 197.093, 10.68, 0.3, 27., "", 3.6, 76.98, 0.782}, 
 {"LKA", "Asia", "Sri Lanka", "2020-09-11", 3169., 14., 7.714, 12., 0., 0., 
  147.992, 0.654, 0.36, 0.56, 0., 0., 1.19, "", "", "", "", "", "", "", "", 
  2464., 251792., 11.759, 0.115, 2026., 0.095, 0.004, 262.6, 
  "tests performed", "", "", "", "", "", "", "", "", "", 26.85, 2.141325*^7, 
  341.955, 34.1, 10.069, 5.331, 11669.077, 0.7, 197.093, 10.68, 0.3, 27., "", 
  3.6, 76.98, 0.782}, {"LKA", "Asia", "Sri Lanka", "2020-09-12", 3195., 26., 
  10.571, 12., 0., 0., 149.207, 1.214, 0.494, 0.56, 0., 0., 1.23, "", "", "", 
  "", "", "", "", "", 2050., 253842., 11.854, 0.096, 1991., 0.093, 0.005, 
  188.3, "tests performed", "", "", "", "", "", "", "", "", "", 26.85, 
  2.141325*^7, 341.955, 34.1, 10.069, 5.331, 11669.077, 0.7, 197.093, 10.68, 
  0.3, 27., "", 3.6, 76.98, 0.782}, {"LKA", "Asia", "Sri Lanka", 
  "2020-09-13", 3234., 39., 15.857, 12., 0., 0., 151.028, 1.821, 0.741, 0.56, 
  0., 0., 1.21, "", "", "", "", "", "", "", "", 2201., 256043., 11.957, 
  0.103, 2059., 0.096, 0.008, 129.8, "tests performed", "", "", "", "", "", 
  "", "", "", "", 26.85, 2.141325*^7, 341.955, 34.1, 10.069, 5.331, 
  11669.077, 0.7, 197.093, 10.68, 0.3, 27., "", 3.6, 76.98, 0.782}, 
 {"LKA", "Asia", "Sri Lanka", "2020-09-14", 3262., 28., 19.857, 13., 1., 
  0.143, 152.336, 1.308, 0.927, 0.607, 0.047, 0.007, 1.12, "", "", "", "", 
  "", "", "", "", 1434., 257477., 12.024, 0.067, 2070., 0.097, 0.01, 104.2, 
  "tests performed", "", "", "", "", "", "", "", "", "", 26.85, 2.141325*^7, 
  341.955, 34.1, 10.069, 5.331, 11669.077, 0.7, 197.093, 10.68, 0.3, 27., "", 
  3.6, 76.98, 0.782}, {"LKA", "Asia", "Sri Lanka", "2020-09-15", 3271., 9., 
  18.714, 13., 0., 0.143, 152.756, 0.42, 0.874, 0.607, 0., 0.007, 1.02, "", 
  "", "", "", "", "", "", "", 2301., 259778., 12.132, 0.107, 2095., 0.098, 
  0.009, 111.9, "tests performed", "", "", "", "", "", "", "", "", "", 26.85, 
  2.141325*^7, 341.955, 34.1, 10.069, 5.331, 11669.077, 0.7, 197.093, 10.68, 
  0.3, 27., "", 3.6, 76.98, 0.782}, {"LKA", "Asia", "Sri Lanka", 
  "2020-09-16", 3271., 0., 17.714, 13., 0., 0.143, 152.756, 0., 0.827, 0.607, 
  0., 0.007, 0.95, "", "", "", "", "", "", "", "", 2600., 262378., 12.253, 
  0.121, 2213., 0.103, 0.008, 124.9, "tests performed", "", "", "", "", "", 
  "", "", "", "", 26.85, 2.141325*^7, 341.955, 34.1, 10.069, 5.331, 
  11669.077, 0.7, 197.093, 10.68, 0.3, 27., "", 3.6, 76.98, 0.782}, 
 {"LKA", "Asia", "Sri Lanka", "2020-09-17", 3276., 5., 17.286, 13., 0., 
  0.143, 152.989, 0.234, 0.807, 0.607, 0., 0.007, 0.9, "", "", "", "", "", 
  "", "", "", 1965., 264343., 12.345, 0.092, 2145., 0.1, 0.008, 124.1, 
  "tests performed", "", "", "", "", "", "", "", "", "", 26.85, 2.141325*^7, 
  341.955, 34.1, 10.069, 5.331, 11669.077, 0.7, 197.093, 10.68, 0.3, 27., "", 
  3.6, 76.98, 0.782}, {"LKA", "Asia", "Sri Lanka", "2020-09-18", 3281., 5., 
  16., 13., 0., 0.143, 153.223, 0.234, 0.747, 0.607, 0., 0.007, 0.87, "", "", 
  "", "", "", "", "", "", 1714., 266057., 12.425, 0.08, 2038., 0.095, 0.008, 
  127.4, "tests performed", "", "", "", "", "", "", "", "", "", 26.85, 
  2.141325*^7, 341.955, 34.1, 10.069, 5.331, 11669.077, 0.7, 197.093, 10.68, 
  0.3, 27., "", 3.6, 76.98, 0.782}, {"LKA", "Asia", "Sri Lanka", 
  "2020-09-19", 3283., 2., 12.571, 13., 0., 0.143, 153.316, 0.093, 0.587, 
  0.607, 0., 0.007, 0.86, "", "", "", "", "", "", "", "", 2314., 268371., 
  12.533, 0.108, 2076., 0.097, 0.006, 165.1, "tests performed", "", "", "", 
  "", "", "", "", "", "", 26.85, 2.141325*^7, 341.955, 34.1, 10.069, 5.331, 
  11669.077, 0.7, 197.093, 10.68, 0.3, 27., "", 3.6, 76.98, 0.782}, 
 {"LKA", "Asia", "Sri Lanka", "2020-09-20", 3287., 4., 7.571, 13., 0., 0.143, 
  153.503, 0.187, 0.354, 0.607, 0., 0.007, 0.87, "", "", "", "", "", "", "", 
  "", 1112., 269483., 12.585, 0.052, 1920., 0.09, 0.004, 253.6, 
  "tests performed", "", "", "", "", "", "", "", "", "", 26.85, 2.141325*^7, 
  341.955, 34.1, 10.069, 5.331, 11669.077, 0.7, 197.093, 10.68, 0.3, 27., "", 
  3.6, 76.98, 0.782}, {"LKA", "Asia", "Sri Lanka", "2020-09-21", 3299., 12., 
  5.286, 13., 0., 0., 154.063, 0.56, 0.247, 0.607, 0., 0., 0.89, "", "", "", 
  "", "", "", "", "", 1398., 270881., 12.65, 0.065, 1915., 0.089, 0.003, 
  362.3, "tests performed", "", "", "", "", "", "", "", "", "", 26.85, 
  2.141325*^7, 341.955, 34.1, 10.069, 5.331, 11669.077, 0.7, 197.093, 10.68, 
  0.3, 27., "", 3.6, 76.98, 0.782}, {"LKA", "Asia", "Sri Lanka", 
  "2020-09-22", 3313., 14., 6., 13., 0., 0., 154.717, 0.654, 0.28, 0.607, 0., 
  0., 0.91, "", "", "", "", "", "", "", "", 2827., 273708., 12.782, 0.132, 
  1990., 0.093, 0.003, 331.7, "tests performed", "", "", "", "", "", "", "", 
  "", "", 26.85, 2.141325*^7, 341.955, 34.1, 10.069, 5.331, 11669.077, 0.7, 
  197.093, 10.68, 0.3, 27., "", 3.6, 76.98, 0.782}, 
 {"LKA", "Asia", "Sri Lanka", "2020-09-23", 3324., 11., 7.571, 13., 0., 0., 
  155.231, 0.514, 0.354, 0.607, 0., 0., 0.91, "", "", "", "", "", "", "", "", 
  1882., 275590., 12.87, 0.088, 1887., 0.088, 0.004, 249.2, 
  "tests performed", "", "", "", "", "", "", "", "", "", 26.85, 2.141325*^7, 
  341.955, 34.1, 10.069, 5.331, 11669.077, 0.7, 197.093, 10.68, 0.3, 27., "", 
  3.6, 76.98, 0.782}, {"LKA", "Asia", "Sri Lanka", "2020-09-24", 3333., 9., 
  8.143, 13., 0., 0., 155.651, 0.42, 0.38, 0.607, 0., 0., 0.91, "", "", "", 
  "", "", "", "", "", 2555., 278145., 12.989, 0.119, 1972., 0.092, 0.004, 
  242.2, "tests performed", "", "", "", "", "", "", "", "", "", 26.85, 
  2.141325*^7, 341.955, 34.1, 10.069, 5.331, 11669.077, 0.7, 197.093, 10.68, 
  0.3, 27., "", 3.6, 76.98, 0.782}, {"LKA", "Asia", "Sri Lanka", 
  "2020-09-25", 3345., 12., 9.143, 13., 0., 0., 156.212, 0.56, 0.427, 0.607, 
  0., 0., 0.9, "", "", "", "", "", "", "", "", 1595., 279740., 13.064, 0.074, 
  1955., 0.091, 0.005, 213.8, "tests performed", "", "", "", "", "", "", "", 
  "", "", 26.85, 2.141325*^7, 341.955, 34.1, 10.069, 5.331, 11669.077, 0.7, 
  197.093, 10.68, 0.3, 27., "", 3.6, 76.98, 0.782}, 
 {"LKA", "Asia", "Sri Lanka", "2020-09-26", 3349., 4., 9.429, 13., 0., 0., 
  156.398, 0.187, 0.44, 0.607, 0., 0., 0.88, "", "", "", "", "", "", "", "", 
  2457., 282197., 13.179, 0.115, 1975., 0.092, 0.005, 209.5, 
  "tests performed", "", "", "", "", "", "", "", "", "", 26.85, 2.141325*^7, 
  341.955, 34.1, 10.069, 5.331, 11669.077, 0.7, 197.093, 10.68, 0.3, 27., "", 
  3.6, 76.98, 0.782}, {"LKA", "Asia", "Sri Lanka", "2020-09-27", 3360., 11., 
  10.429, 13., 0., 0., 156.912, 0.514, 0.487, 0.607, 0., 0., 0.87, "", "", 
  "", "", "", "", "", "", 1862., 284059., 13.266, 0.087, 2082., 0.097, 0.005, 
  199.6, "tests performed", "", "", "", "", "", "", "", "", "", 26.85, 
  2.141325*^7, 341.955, 34.1, 10.069, 5.331, 11669.077, 0.7, 197.093, 10.68, 
  0.3, 27., "", 3.6, 76.98, 0.782}, {"LKA", "Asia", "Sri Lanka", 
  "2020-09-28", 3363., 3., 9.143, 13., 0., 0., 157.052, 0.14, 0.427, 0.607, 
  0., 0., 0.86, "", "", "", "", "", "", "", "", 1398., 285457., 13.331, 
  0.065, 2082., 0.097, 0.004, 227.7, "tests performed", "", "", "", "", "", 
  "", "", "", "", 26.85, 2.141325*^7, 341.955, 34.1, 10.069, 5.331, 
  11669.077, 0.7, 197.093, 10.68, 0.3, 27., "", 3.6, 76.98, 0.782}, 
 {"LKA", "Asia", "Sri Lanka", "2020-09-29", 3374., 11., 8.714, 13., 0., 0., 
  157.566, 0.514, 0.407, 0.607, 0., 0., 0.86, "", "", "", "", "", "", "", "", 
  2407., 287864., 13.443, 0.112, 2022., 0.094, 0.004, 232., 
  "tests performed", "", "", "", "", "", "", "", "", "", 26.85, 2.141325*^7, 
  341.955, 34.1, 10.069, 5.331, 11669.077, 0.7, 197.093, 10.68, 0.3, 27., "", 
  3.6, 76.98, 0.782}, {"LKA", "Asia", "Sri Lanka", "2020-09-30", 3380., 6., 
  8., 13., 0., 0., 157.846, 0.28, 0.374, 0.607, 0., 0., 0.86, "", "", "", "", 
  "", "", "", "", 1724., 289588., 13.524, 0.081, 2000., 0.093, 0.004, 250., 
  "tests performed", "", "", "", "", "", "", "", "", "", 26.85, 2.141325*^7, 
  341.955, 34.1, 10.069, 5.331, 11669.077, 0.7, 197.093, 10.68, 0.3, 27., "", 
  3.6, 76.98, 0.782}, {"LKA", "Asia", "Sri Lanka", "2020-10-01", 3382., 2., 
  7., 13., 0., 0., 157.94, 0.093, 0.327, 0.607, 0., 0., 0.86, "", "", "", "", 
  "", "", "", "", 1517., 291105., 13.595, 0.071, 1851., 0.086, 0.004, 264.4, 
  "tests performed", "", "", "", "", "", "", "", "", "", 26.85, 2.141325*^7, 
  341.955, 34.1, 10.069, 5.331, 11669.077, 0.7, 197.093, 10.68, 0.3, 27., "", 
  3.6, 76.98, 0.782}, {"LKA", "Asia", "Sri Lanka", "2020-10-02", 3388., 6., 
  6.143, 13., 0., 0., 158.22, 0.28, 0.287, 0.607, 0., 0., 0.88, "", "", "", 
  "", "", "", "", "", 2114., 293219., 13.693, 0.099, 1926., 0.09, 0.003, 
  313.5, "tests performed", "", "", "", "", "", "", "", "", "", 26.85, 
  2.141325*^7, 341.955, 34.1, 10.069, 5.331, 11669.077, 0.7, 197.093, 10.68, 
  0.3, 27., "", 3.6, 76.98, 0.782}, {"LKA", "Asia", "Sri Lanka", 
  "2020-10-03", 3395., 7., 6.571, 13., 0., 0., 158.547, 0.327, 0.307, 0.607, 
  0., 0., 0.91, "", "", "", "", "", "", "", "", 2244., 295463., 13.798, 
  0.105, 1895., 0.088, 0.003, 288.4, "tests performed", "", "", "", "", "", 
  "", "", "", "", 26.85, 2.141325*^7, 341.955, 34.1, 10.069, 5.331, 
  11669.077, 0.7, 197.093, 10.68, 0.3, 27., "", 3.6, 76.98, 0.782}, 
 {"LKA", "Asia", "Sri Lanka", "2020-10-04", 3402., 7., 6., 13., 0., 0., 
  158.874, 0.327, 0.28, 0.607, 0., 0., 0.92, "", "", "", "", "", "", "", "", 
  1148., 296611., 13.852, 0.054, 1793., 0.084, 0.003, 298.8, 
  "tests performed", "", "", "", "", "", "", "", "", "", 26.85, 2.141325*^7, 
  341.955, 34.1, 10.069, 5.331, 11669.077, 0.7, 197.093, 10.68, 0.3, 27., "", 
  3.6, 76.98, 0.782}, {"LKA", "Asia", "Sri Lanka", "2020-10-05", 3513., 111., 
  21.429, 13., 0., 0., 164.057, 5.184, 1.001, 0.607, 0., 0., 0.94, "", "", 
  "", "", "", "", "", "", 1890., 298501., 13.94, 0.088, 1863., 0.087, 0.012, 
  86.9, "tests performed", "", "", "", "", "", "", "", "", "", 34.26, 
  2.141325*^7, 341.955, 34.1, 10.069, 5.331, 11669.077, 0.7, 197.093, 10.68, 
  0.3, 27., "", 3.6, 76.98, 0.782}, {"LKA", "Asia", "Sri Lanka", 
  "2020-10-06", 4252., 739., 125.429, 13., 0., 0., 198.569, 34.511, 5.858, 
  0.607, 0., 0., 0.96, "", "", "", "", "", "", "", "", 4880., 303381., 
  14.168, 0.228, 2217., 0.104, 0.057, 17.7, "tests performed", "", "", "", 
  "", "", "", "", "", "", 34.26, 2.141325*^7, 341.955, 34.1, 10.069, 5.331, 
  11669.077, 0.7, 197.093, 10.68, 0.3, 27., "", 3.6, 76.98, 0.782}, 
 {"LKA", "Asia", "Sri Lanka", "2020-10-07", 4459., 207., 154.143, 13., 0., 
  0., 208.236, 9.667, 7.198, 0.607, 0., 0., 0.98, "", "", "", "", "", "", "", 
  "", 5608., 308989., 14.43, 0.262, 2772., 0.129, 0.056, 18., 
  "tests performed", "", "", "", "", "", "", "", "", "", 34.26, 2.141325*^7, 
  341.955, 34.1, 10.069, 5.331, 11669.077, 0.7, 197.093, 10.68, 0.3, 27., "", 
  3.6, 76.98, 0.782}, {"LKA", "Asia", "Sri Lanka", "2020-10-08", 4488., 29., 
  158., 13., 0., 0., 209.59, 1.354, 7.379, 0.607, 0., 0., 0.96, "", "", "", 
  "", "", "", "", "", 4824., 313813., 14.655, 0.225, 3244., 0.151, 0.049, 
  20.5, "tests performed", "", "", "", "", "", "", "", "", "", 34.26, 
  2.141325*^7, 341.955, 34.1, 10.069, 5.331, 11669.077, 0.7, 197.093, 10.68, 
  0.3, 27., "", 3.6, 76.98, 0.782}, {"LKA", "Asia", "Sri Lanka", 
  "2020-10-09", 4523., 35., 162.143, 13., 0., 0., 211.224, 1.635, 7.572, 
  0.607, 0., 0., 0.97, "", "", "", "", "", "", "", "", 7196., 321009., 
  14.991, 0.336, 3970., 0.185, 0.041, 24.5, "tests performed", "", "", "", 
  "", "", "", "", "", "", 34.26, 2.141325*^7, 341.955, 34.1, 10.069, 5.331, 
  11669.077, 0.7, 197.093, 10.68, 0.3, 27., "", 3.6, 76.98, 0.782}, 
 {"LKA", "Asia", "Sri Lanka", "2020-10-10", 4628., 105., 176.143, 13., 0., 
  0., 216.128, 4.904, 8.226, 0.607, 0., 0., 1.01, "", "", "", "", "", "", "", 
  "", 7495., 328504., 15.341, 0.35, 4720., 0.22, 0.037, 26.8, 
  "tests performed", "", "", "", "", "", "", "", "", "", 34.26, 2.141325*^7, 
  341.955, 34.1, 10.069, 5.331, 11669.077, 0.7, 197.093, 10.68, 0.3, 27., "", 
  3.6, 76.98, 0.782}, {"LKA", "Asia", "Sri Lanka", "2020-10-11", 4752., 124., 
  192.857, 13., 0., 0., 221.919, 5.791, 9.006, 0.607, 0., 0., 1.05, "", "", 
  "", "", "", "", "", "", 7248., 335752., 15.68, 0.338, 5592., 0.261, 0.034, 
  29., "tests performed", "", "", "", "", "", "", "", "", "", 34.26, 
  2.141325*^7, 341.955, 34.1, 10.069, 5.331, 11669.077, 0.7, 197.093, 10.68, 
  0.3, 27., "", 3.6, 76.98, 0.782}, {"LKA", "Asia", "Sri Lanka", 
  "2020-10-12", 4844., 92., 190.143, 13., 0., 0., 226.215, 4.296, 8.88, 
  0.607, 0., 0., 1.08, "", "", "", "", "", "", "", "", 6591., 342343., 
  15.987, 0.308, 6263., 0.292, 0.03, 32.9, "tests performed", "", "", "", "", 
  "", "", "", "", "", 34.26, 2.141325*^7, 341.955, 34.1, 10.069, 5.331, 
  11669.077, 0.7, 197.093, 10.68, 0.3, 27., "", 3.6, 76.98, 0.782}, 
 {"LKA", "Asia", "Sri Lanka", "2020-10-13", 5038., 194., 112.286, 13., 0., 
  0., 235.275, 9.06, 5.244, 0.607, 0., 0., 1.12, "", "", "", "", "", "", "", 
  "", 6566., 348909., 16.294, 0.307, 6504., 0.304, 0.017, 57.9, 
  "tests performed", "", "", "", "", "", "", "", "", "", 34.26, 2.141325*^7, 
  341.955, 34.1, 10.069, 5.331, 11669.077, 0.7, 197.093, 10.68, 0.3, 27., "", 
  3.6, 76.98, 0.782}, {"LKA", "Asia", "Sri Lanka", "2020-10-14", 5170., 132., 
  101.571, 13., 0., 0., 241.439, 6.164, 4.743, 0.607, 0., 0., 1.14, "", "", 
  "", "", "", "", "", "", 8789., 357698., 16.705, 0.41, 6958., 0.325, 0.015, 
  68.5, "tests performed", "", "", "", "", "", "", "", "", "", 34.26, 
  2.141325*^7, 341.955, 34.1, 10.069, 5.331, 11669.077, 0.7, 197.093, 10.68, 
  0.3, 27., "", 3.6, 76.98, 0.782}, {"LKA", "Asia", "Sri Lanka", 
  "2020-10-15", 5244., 74., 108., 13., 0., 0., 244.895, 3.456, 5.044, 0.607, 
  0., 0., 1.16, "", "", "", "", "", "", "", "", 8161., 365859., 17.086, 
  0.381, 7435., 0.347, 0.015, 68.8, "tests performed", "", "", "", "", "", 
  "", "", "", "", 34.26, 2.141325*^7, 341.955, 34.1, 10.069, 5.331, 
  11669.077, 0.7, 197.093, 10.68, 0.3, 27., "", 3.6, 76.98, 0.782}, 
 {"LKA", "Asia", "Sri Lanka", "2020-10-16", 5354., 110., 118.714, 13., 0., 
  0., 250.032, 5.137, 5.544, 0.607, 0., 0., 1.19, "", "", "", "", "", "", "", 
  "", 8589., 374448., 17.487, 0.401, 7634., 0.357, 0.016, 64.3, 
  "tests performed", "", "", "", "", "", "", "", "", "", 34.26, 2.141325*^7, 
  341.955, 34.1, 10.069, 5.331, 11669.077, 0.7, 197.093, 10.68, 0.3, 27., "", 
  3.6, 76.98, 0.782}, {"LKA", "Asia", "Sri Lanka", "2020-10-17", 5475., 121., 
  121., 13., 0., 0., 255.683, 5.651, 5.651, 0.607, 0., 0., 1.24, "", "", "", 
  "", "", "", "", "", 9513., 383961., 17.931, 0.444, 7922., 0.37, 0.015, 
  65.5, "tests performed", "", "", "", "", "", "", "", "", "", 34.26, 
  2.141325*^7, 341.955, 34.1, 10.069, 5.331, 11669.077, 0.7, 197.093, 10.68, 
  0.3, 27., "", 3.6, 76.98, 0.782}, {"LKA", "Asia", "Sri Lanka", 
  "2020-10-18", 5538., 63., 112.286, 13., 0., 0., 258.625, 2.942, 5.244, 
  0.607, 0., 0., 1.29, "", "", "", "", "", "", "", "", 7099., 391060., 
  18.263, 0.332, 7901., 0.369, 0.014, 70.4, "tests performed", "", "", "", 
  "", "", "", "", "", "", 34.26, 2.141325*^7, 341.955, 34.1, 10.069, 5.331, 
  11669.077, 0.7, 197.093, 10.68, 0.3, 27., "", 3.6, 76.98, 0.782}, 
 {"LKA", "Asia", "Sri Lanka", "2020-10-19", 5625., 87., 111.571, 13., 0., 0., 
  262.688, 4.063, 5.21, 0.607, 0., 0., 1.37, "", "", "", "", "", "", "", "", 
  7136., 398196., 18.596, 0.333, 7979., 0.373, 0.014, 71.5, 
  "tests performed", "", "", "", "", "", "", "", "", "", 34.26, 2.141325*^7, 
  341.955, 34.1, 10.069, 5.331, 11669.077, 0.7, 197.093, 10.68, 0.3, 27., "", 
  3.6, 76.98, 0.782}, {"LKA", "Asia", "Sri Lanka", "2020-10-20", 5811., 186., 
  110.429, 13., 0., 0., 271.374, 8.686, 5.157, 0.607, 0., 0., 1.47, "", "", 
  "", "", "", "", "", "", 8270., 406466., 18.982, 0.386, 8222., 0.384, 0.013, 
  74.5, "tests performed", "", "", "", "", "", "", "", "", "", 34.26, 
  2.141325*^7, 341.955, 34.1, 10.069, 5.331, 11669.077, 0.7, 197.093, 10.68, 
  0.3, 27., "", 3.6, 76.98, 0.782}, {"LKA", "Asia", "Sri Lanka", 
  "2020-10-21", 5978., 167., 115.429, 13., 0., 0., 279.173, 7.799, 5.391, 
  0.607, 0., 0., 1.57, "", "", "", "", "", "", "", "", 8777., 415243., 
  19.392, 0.41, 8221., 0.384, 0.014, 71.2, "tests performed", "", "", "", "", 
  "", "", "", "", "", 34.26, 2.141325*^7, 341.955, 34.1, 10.069, 5.331, 
  11669.077, 0.7, 197.093, 10.68, 0.3, 27., "", 3.6, 76.98, 0.782}, 
 {"LKA", "Asia", "Sri Lanka", "2020-10-22", 6287., 309., 149., 14., 1., 
  0.143, 293.603, 14.43, 6.958, 0.654, 0.047, 0.007, 1.67, "", "", "", "", 
  "", "", "", "", 8089., 423332., 19.77, 0.378, 8210., 0.383, 0.018, 55.1, 
  "tests performed", "", "", "", "", "", "", "", "", "", 34.26, 2.141325*^7, 
  341.955, 34.1, 10.069, 5.331, 11669.077, 0.7, 197.093, 10.68, 0.3, 27., "", 
  3.6, 76.98, 0.782}, {"LKA", "Asia", "Sri Lanka", "2020-10-23", 7153., 866., 
  257., 14., 0., 0.143, 334.046, 40.442, 12.002, 0.654, 0., 0.007, 1.74, "", 
  "", "", "", "", "", "", "", 9469., 432801., 20.212, 0.442, 8336., 0.389, 
  0.031, 32.4, "tests performed", "", "", "", "", "", "", "", "", "", 34.26, 
  2.141325*^7, 341.955, 34.1, 10.069, 5.331, 11669.077, 0.7, 197.093, 10.68, 
  0.3, 27., "", 3.6, 76.98, 0.782}, {"LKA", "Asia", "Sri Lanka", 
  "2020-10-24", 7521., 368., 292.286, 15., 1., 0.286, 351.231, 17.186, 13.65, 
  0.701, 0.047, 0.013, 1.68, "", "", "", "", "", "", "", "", 9189., 441990., 
  20.641, 0.429, 8290., 0.387, 0.035, 28.4, "tests performed", "", "", "", 
  "", "", "", "", "", "", 34.26, 2.141325*^7, 341.955, 34.1, 10.069, 5.331, 
  11669.077, 0.7, 197.093, 10.68, 0.3, 27., "", 3.6, 76.98, 0.782}, 
 {"LKA", "Asia", "Sri Lanka", "2020-10-25", 7872., 351., 333.429, 16., 1., 
  0.429, 367.623, 16.392, 15.571, 0.747, 0.047, 0.02, 1.61, "", "", "", "", 
  "", "", "", "", 8846., 450836., 21.054, 0.413, 8539., 0.399, 0.039, 25.6, 
  "tests performed", "", "", "", "", "", "", "", "", "", 34.26, 2.141325*^7, 
  341.955, 34.1, 10.069, 5.331, 11669.077, 0.7, 197.093, 10.68, 0.3, 27., "", 
  3.6, 76.98, 0.782}, {"LKA", "Asia", "Sri Lanka", "2020-10-26", 8413., 541., 
  398.286, 16., 0., 0.429, 392.888, 25.265, 18.6, 0.747, 0., 0.02, 1.56, "", 
  "", "", "", "", "", "", "", 9619., 460455., 21.503, 0.449, 8894., 0.415, 
  0.045, 22.3, "tests performed", "", "", "", "", "", "", "", "", "", 34.26, 
  2.141325*^7, 341.955, 34.1, 10.069, 5.331, 11669.077, 0.7, 197.093, 10.68, 
  0.3, 27., "", 3.6, 76.98, 0.782}, {"LKA", "Asia", "Sri Lanka", 
  "2020-10-27", 8870., 457., 437., 19., 3., 0.857, 414.23, 21.342, 20.408, 
  0.887, 0.14, 0.04, 1.49, "", "", "", "", "", "", "", "", 8831., 469286., 
  21.916, 0.412, 8974., 0.419, 0.049, 20.5, "tests performed", "", "", "", 
  "", "", "", "", "", "", 34.26, 2.141325*^7, 341.955, 34.1, 10.069, 5.331, 
  11669.077, 0.7, 197.093, 10.68, 0.3, 27., "", 3.6, 76.98, 0.782}, 
 {"LKA", "Asia", "Sri Lanka", "2020-10-28", 9205., 335., 461., 19., 0., 
  0.857, 429.874, 15.645, 21.529, 0.887, 0., 0.04, 1.43, "", "", "", "", "", 
  "", "", "", 11552., 480838., 22.455, 0.539, 9371., 0.438, 0.049, 20.3, 
  "tests performed", "", "", "", "", "", "", "", "", "", 34.26, 2.141325*^7, 
  341.955, 34.1, 10.069, 5.331, 11669.077, 0.7, 197.093, 10.68, 0.3, 27., "", 
  3.6, 76.98, 0.782}, {"LKA", "Asia", "Sri Lanka", "2020-10-29", 9791., 586., 
  500.571, 19., 0., 0.714, 457.24, 27.366, 23.377, 0.887, 0., 0.033, 1.39, 
  "", "", "", "", "", "", "", "", 9725., 490563., 22.909, 0.454, 9604., 
  0.449, 0.052, 19.2, "tests performed", "", "", "", "", "", "", "", "", "", 
  34.26, 2.141325*^7, 341.955, 34.1, 10.069, 5.331, 11669.077, 0.7, 197.093, 
  10.68, 0.3, 27., "", 3.6, 76.98, 0.782}, {"LKA", "Asia", "Sri Lanka", 
  "2020-10-30", 10424., 633., 467.286, 19., 0., 0.714, 486.801, 29.561, 
  21.822, 0.887, 0., 0.033, 1.34, "", "", "", "", "", "", "", "", 10173., 
  500736., 23.384, 0.475, 9705., 0.453, 0.048, 20.8, "tests performed", "", 
  "", "", "", "", "", "", "", "", 34.26, 2.141325*^7, 341.955, 34.1, 10.069, 
  5.331, 11669.077, 0.7, 197.093, 10.68, 0.3, 27., "", 3.6, 76.98, 0.782}, 
 {"LKA", "Asia", "Sri Lanka", "2020-10-31", 10663., 239., 448.857, 20., 1., 
  0.714, 497.963, 11.161, 20.962, 0.934, 0.047, 0.033, 1.28, "", "", "", "", 
  "", "", "", "", 11999., 512735., 23.945, 0.56, 10106., 0.472, 0.044, 22.5, 
  "tests performed", "", "", "", "", "", "", "", "", "", 34.26, 2.141325*^7, 
  341.955, 34.1, 10.069, 5.331, 11669.077, 0.7, 197.093, 10.68, 0.3, 27., "", 
  3.6, 76.98, 0.782}, {"LKA", "Asia", "Sri Lanka", "2020-11-01", 11060., 
  397., 455.429, 21., 1., 0.714, 516.503, 18.54, 21.269, 0.981, 0.047, 0.033, 
  1.23, "", "", "", "", "", "", "", "", 11713., 524448., 24.492, 0.547, 
  10516., 0.491, 0.043, 23.1, "tests performed", "", "", "", "", "", "", "", 
  "", "", 34.26, 2.141325*^7, 341.955, 34.1, 10.069, 5.331, 11669.077, 0.7, 
  197.093, 10.68, 0.3, 27., "", 3.6, 76.98, 0.782}, 
 {"LKA", "Asia", "Sri Lanka", "2020-11-02", 11335., 275., 417.429, 21., 0., 
  0.714, 529.345, 12.843, 19.494, 0.981, 0., 0.033, 1.2, "", "", "", "", "", 
  "", "", "", 9940., 534388., 24.956, 0.464, 10562., 0.493, 0.04, 25.3, 
  "tests performed", "", "", "", "", "", "", "", "", "", 55.09, 2.141325*^7, 
  341.955, 34.1, 10.069, 5.331, 11669.077, 0.7, 197.093, 10.68, 0.3, 27., "", 
  3.6, 76.98, 0.782}, {"LKA", "Asia", "Sri Lanka", "2020-11-03", 11744., 
  409., 410.571, 23., 2., 0.571, 548.445, 19.1, 19.174, 1.074, 0.093, 0.027, 
  1.18, "", "", "", "", "", "", "", "", 10655., 545043., 25.454, 0.498, 
  10822., 0.505, 0.038, 26.4, "tests performed", "", "", "", "", "", "", "", 
  "", "", 55.09, 2.141325*^7, 341.955, 34.1, 10.069, 5.331, 11669.077, 0.7, 
  197.093, 10.68, 0.3, 27., "", 3.6, 76.98, 0.782}, 
 {"LKA", "Asia", "Sri Lanka", "2020-11-04", 12187., 443., 426., 24., 1., 
  0.714, 569.134, 20.688, 19.894, 1.121, 0.047, 0.033, 1.17, "", "", "", "", 
  "", "", "", "", 11316., 556359., 25.982, 0.528, 10789., 0.504, 0.039, 25.3, 
  "tests performed", "", "", "", "", "", "", "", "", "", 55.09, 2.141325*^7, 
  341.955, 34.1, 10.069, 5.331, 11669.077, 0.7, 197.093, 10.68, 0.3, 27., "", 
  3.6, 76.98, 0.782}, {"LKA", "Asia", "Sri Lanka", "2020-11-05", 12570., 
  383., 397., 29., 5., 1.429, 587.02, 17.886, 18.54, 1.354, 0.234, 0.067, 
  1.16, "", "", "", "", "", "", "", "", 11824., 568183., 26.534, 0.552, 
  11089., 0.518, 0.036, 27.9, "tests performed", "", "", "", "", "", "", "", 
  "", "", 55.09, 2.141325*^7, 341.955, 34.1, 10.069, 5.331, 11669.077, 0.7, 
  197.093, 10.68, 0.3, 27., "", 3.6, 76.98, 0.782}, 
 {"LKA", "Asia", "Sri Lanka", "2020-11-06", 12970., 400., 363.714, 30., 1., 
  1.571, 605.7, 18.68, 16.985, 1.401, 0.047, 0.073, 1.14, "", "", "", "", "", 
  "", "", "", 11620., 579803., 27.077, 0.543, 11295., 0.527, 0.032, 31.1, 
  "tests performed", "", "", "", "", "", "", "", "", "", 55.09, 2.141325*^7, 
  341.955, 34.1, 10.069, 5.331, 11669.077, 0.7, 197.093, 10.68, 0.3, 27., "", 
  3.6, 76.98, 0.782}, {"LKA", "Asia", "Sri Lanka", "2020-11-07", 13419., 
  449., 393.714, 34., 4., 2., 626.668, 20.968, 18.386, 1.588, 0.187, 0.093, 
  1.14, "", "", "", "", "", "", "", "", 10632., 590435., 27.573, 0.497, 
  11100., 0.518, 0.035, 28.2, "tests performed", "", "", "", "", "", "", "", 
  "", "", 55.09, 2.141325*^7, 341.955, 34.1, 10.069, 5.331, 11669.077, 0.7, 
  197.093, 10.68, 0.3, 27., "", 3.6, 76.98, 0.782}, 
 {"LKA", "Asia", "Sri Lanka", "2020-11-08", 13929., 510., 409.857, 35., 1., 
  2., 650.485, 23.817, 19.14, 1.635, 0.047, 0.093, 1.14, "", "", "", "", "", 
  "", "", "", 7986., 598421., 27.946, 0.373, 10568., 0.494, 0.039, 25.8, 
  "tests performed", "", "", "", "", "", "", "", "", "", 55.09, 2.141325*^7, 
  341.955, 34.1, 10.069, 5.331, 11669.077, 0.7, 197.093, 10.68, 0.3, 27., "", 
  3.6, 76.98, 0.782}, {"LKA", "Asia", "Sri Lanka", "2020-11-09", 14285., 
  356., 421.429, 36., 1., 2.143, 667.11, 16.625, 19.681, 1.681, 0.047, 0.1, 
  1.12, "", "", "", "", "", "", "", "", 8272., 606693., 28.333, 0.386, 
  10329., 0.482, 0.041, 24.5, "tests performed", "", "", "", "", "", "", "", 
  "", "", 55.09, 2.141325*^7, 341.955, 34.1, 10.069, 5.331, 11669.077, 0.7, 
  197.093, 10.68, 0.3, 27., "", 3.6, 76.98, 0.782}, 
 {"LKA", "Asia", "Sri Lanka", "2020-11-10", 14715., 430., 424.429, 41., 5., 
  2.571, 687.191, 20.081, 19.821, 1.915, 0.234, 0.12, 1.12, "", "", "", "", 
  "", "", "", "", 10207., 616900., 28.809, 0.477, 10265., 0.479, 0.041, 24.2, 
  "tests performed", "", "", "", "", "", "", "", "", "", 55.09, 2.141325*^7, 
  341.955, 34.1, 10.069, 5.331, 11669.077, 0.7, 197.093, 10.68, 0.3, 27., "", 
  3.6, 76.98, 0.782}, {"LKA", "Asia", "Sri Lanka", "2020-11-11", 15350., 
  635., 451.857, 46., 5., 3.143, 716.846, 29.655, 21.102, 2.148, 0.234, 
  0.147, 1.12, "", "", "", "", "", "", "", "", 10111., 627011., 29.281, 
  0.472, 10093., 0.471, 0.045, 22.3, "tests performed", "", "", "", "", "", 
  "", "", "", "", 55.09, 2.141325*^7, 341.955, 34.1, 10.069, 5.331, 
  11669.077, 0.7, 197.093, 10.68, 0.3, 27., "", 3.6, 76.98, 0.782}, 
 {"LKA", "Asia", "Sri Lanka", "2020-11-12", 15723., 373., 450.429, 48., 2., 
  2.714, 734.265, 17.419, 21.035, 2.242, 0.093, 0.127, 1.1, "", "", "", "", 
  "", "", "", "", 9575., 636586., 29.729, 0.447, 9772., 0.456, 0.046, 21.7, 
  "tests performed", "", "", "", "", "", "", "", "", "", 55.09, 2.141325*^7, 
  341.955, 34.1, 10.069, 5.331, 11669.077, 0.7, 197.093, 10.68, 0.3, 27., "", 
  3.6, 76.98, 0.782}, {"LKA", "Asia", "Sri Lanka", "2020-11-13", 16191., 
  468., 460.143, 53., 5., 3.286, 756.121, 21.856, 21.489, 2.475, 0.234, 
  0.153, 1.09, "", "", "", "", "", "", "", "", 13671., 650257., 30.367, 
  0.638, 10065., 0.47, 0.046, 21.9, "tests performed", "", "", "", "", "", 
  "", "", "", "", 55.09, 2.141325*^7, 341.955, 34.1, 10.069, 5.331, 
  11669.077, 0.7, 197.093, 10.68, 0.3, 27., "", 3.6, 76.98, 0.782}, 
 {"LKA", "Asia", "Sri Lanka", "2020-11-14", 16583., 392., 452., 53., 0., 
  2.714, 774.427, 18.306, 21.108, 2.475, 0., 0.127, 1.09, "", "", "", "", "", 
  "", "", "", 11130., 661387., 30.887, 0.52, 10136., 0.473, 0.045, 22.4, 
  "tests performed", "", "", "", "", "", "", "", "", "", 55.09, 2.141325*^7, 
  341.955, 34.1, 10.069, 5.331, 11669.077, 0.7, 197.093, 10.68, 0.3, 27., "", 
  3.6, 76.98, 0.782}, {"LKA", "Asia", "Sri Lanka", "2020-11-15", 17287., 
  704., 479.714, 58., 5., 3.286, 807.304, 32.877, 22.403, 2.709, 0.234, 
  0.153, 1.09, "", "", "", "", "", "", "", "", 10713., 672100., 31.387, 0.5, 
  10526., 0.492, 0.046, 21.9, "tests performed", "", "", "", "", "", "", "", 
  "", "", 55.09, 2.141325*^7, 341.955, 34.1, 10.069, 5.331, 11669.077, 0.7, 
  197.093, 10.68, 0.3, 27., "", 3.6, 76.98, 0.782}, 
 {"LKA", "Asia", "Sri Lanka", "2020-11-16", 17674., 387., 484.143, 61., 3., 
  3.571, 825.377, 18.073, 22.609, 2.849, 0.14, 0.167, 1.06, "", "", "", "", 
  "", "", "", "", 8743., 680843., 31.795, 0.408, 10593., 0.495, 0.046, 21.9, 
  "tests performed", "", "", "", "", "", "", "", "", "", 47.69, 2.141325*^7, 
  341.955, 34.1, 10.069, 5.331, 11669.077, 0.7, 197.093, 10.68, 0.3, 27., "", 
  3.6, 76.98, 0.782}, {"LKA", "Asia", "Sri Lanka", "2020-11-17", 18075., 
  401., 480., 66., 5., 3.571, 844.104, 18.727, 22.416, 3.082, 0.234, 0.167, 
  1.05, "", "", "", "", "", "", "", "", 11105., 691948., 32.314, 0.519, 
  10721., 0.501, 0.045, 22.3, "tests performed", "", "", "", "", "", "", "", 
  "", "", 49.54, 2.141325*^7, 341.955, 34.1, 10.069, 5.331, 11669.077, 0.7, 
  197.093, 10.68, 0.3, 27., "", 3.6, 76.98, 0.782}, 
 {"LKA", "Asia", "Sri Lanka", "2020-11-18", 18402., 327., 436., 69., 3., 
  3.286, 859.374, 15.271, 20.361, 3.222, 0.14, 0.153, 1.04, "", "", "", "", 
  "", "", "", "", 10306., 702254., 32.795, 0.481, 10749., 0.502, 0.041, 24.7, 
  "tests performed", "", "", "", "", "", "", "", "", "", 49.54, 2.141325*^7, 
  341.955, 34.1, 10.069, 5.331, 11669.077, 0.7, 197.093, 10.68, 0.3, 27., "", 
  3.6, 76.98, 0.782}, {"LKA", "Asia", "Sri Lanka", "2020-11-19", 18841., 
  439., 445.429, 73., 4., 3.571, 879.876, 20.501, 20.802, 3.409, 0.187, 
  0.167, 1.04, "", "", "", "", "", "", "", "", 11398., 713652., 33.328, 
  0.532, 11009., 0.514, 0.04, 24.7, "tests performed", "", "", "", "", "", 
  "", "", "", "", 49.54, 2.141325*^7, 341.955, 34.1, 10.069, 5.331, 
  11669.077, 0.7, 197.093, 10.68, 0.3, 27., "", 3.6, 76.98, 0.782}, 
 {"LKA", "Asia", "Sri Lanka", "2020-11-20", 19280., 439., 441.286, 74., 1., 
  3., 900.377, 20.501, 20.608, 3.456, 0.047, 0.14, 1.04, "", "", "", "", "", 
  "", "", "", 11212., 724864., 33.851, 0.524, 10658., 0.498, 0.041, 24.2, 
  "tests performed", "", "", "", "", "", "", "", "", "", 49.54, 2.141325*^7, 
  341.955, 34.1, 10.069, 5.331, 11669.077, 0.7, 197.093, 10.68, 0.3, 27., "", 
  3.6, 76.98, 0.782}, {"LKA", "Asia", "Sri Lanka", "2020-11-21", 19771., 
  491., 455.429, 83., 9., 4.286, 923.307, 22.93, 21.269, 3.876, 0.42, 0.2, 
  1.05, "", "", "", "", "", "", "", "", 12095., 736959., 34.416, 0.565, 
  10796., 0.504, 0.042, 23.7, "tests performed", "", "", "", "", "", "", "", 
  "", "", 49.54, 2.141325*^7, 341.955, 34.1, 10.069, 5.331, 11669.077, 0.7, 
  197.093, 10.68, 0.3, 27., "", 3.6, 76.98, 0.782}, 
 {"LKA", "Asia", "Sri Lanka", "2020-11-22", 20171., 400., 412., 87., 4., 
  4.143, 941.987, 18.68, 19.24, 4.063, 0.187, 0.193, 1.05, "", "", "", "", 
  "", "", "", "", 10679., 747638., 34.915, 0.499, 10791., 0.504, 0.038, 26.2, 
  "tests performed", "", "", "", "", "", "", "", "", "", 49.54, 2.141325*^7, 
  341.955, 34.1, 10.069, 5.331, 11669.077, 0.7, 197.093, 10.68, 0.3, 27., "", 
  3.6, 76.98, 0.782}, {"LKA", "Asia", "Sri Lanka", "2020-11-23", 20508., 
  337., 404.857, 90., 3., 4.143, 957.725, 15.738, 18.907, 4.203, 0.14, 0.193, 
  1.06, "", "", "", "", "", "", "", "", 7467., 755105., 35.263, 0.349, 
  10609., 0.495, 0.038, 26.2, "tests performed", "", "", "", "", "", "", "", 
  "", "", 49.54, 2.141325*^7, 341.955, 34.1, 10.069, 5.331, 11669.077, 0.7, 
  197.093, 10.68, 0.3, 27., "", 3.6, 76.98, 0.782}, 
 {"LKA", "Asia", "Sri Lanka", "2020-11-24", 20967., 459., 413.143, 94., 4., 
  4., 979.16, 21.435, 19.294, 4.39, 0.187, 0.187, 1.07, "", "", "", "", "", 
  "", "", "", 10400., 765505., 35.749, 0.486, 10508., 0.491, 0.039, 25.4, 
  "tests performed", "", "", "", "", "", "", "", "", "", 49.54, 2.141325*^7, 
  341.955, 34.1, 10.069, 5.331, 11669.077, 0.7, 197.093, 10.68, 0.3, 27., "", 
  3.6, 76.98, 0.782}, {"LKA", "Asia", "Sri Lanka", "2020-11-25", 21469., 
  502., 438.143, 96., 2., 3.857, 1002.604, 23.443, 20.461, 4.483, 0.093, 
  0.18, 1.09, "", "", "", "", "", "", "", "", 12105., 777610., 36.314, 0.565, 
  10765., 0.503, 0.041, 24.6, "tests performed", "", "", "", "", "", "", "", 
  "", "", 49.54, 2.141325*^7, 341.955, 34.1, 10.069, 5.331, 11669.077, 0.7, 
  197.093, 10.68, 0.3, 27., "", 3.6, 76.98, 0.782}, 
 {"LKA", "Asia", "Sri Lanka", "2020-11-26", 22028., 559., 455.286, 99., 3., 
  3.714, 1028.709, 26.105, 21.262, 4.623, 0.14, 0.173, 1.1, "", "", "", "", 
  "", "", "", "", 13286., 790896., 36.935, 0.62, 11035., 0.515, 0.041, 24.2, 
  "tests performed", "", "", "", "", "", "", "", "", "", 49.54, 2.141325*^7, 
  341.955, 34.1, 10.069, 5.331, 11669.077, 0.7, 197.093, 10.68, 0.3, 27., "", 
  3.6, 76.98, 0.782}, {"LKA", "Asia", "Sri Lanka", "2020-11-27", 22501., 
  473., 460.143, 107., 8., 4.714, 1050.798, 22.089, 21.489, 4.997, 0.374, 
  0.22, 1.1, "", "", "", "", "", "", "", "", 11936., 802832., 37.492, 0.557, 
  11138., 0.52, 0.041, 24.2, "tests performed", "", "", "", "", "", "", "", 
  "", "", 49.54, 2.141325*^7, 341.955, 34.1, 10.069, 5.331, 11669.077, 0.7, 
  197.093, 10.68, 0.3, 27., "", 3.6, 76.98, 0.782}, 
 {"LKA", "Asia", "Sri Lanka", "2020-11-28", 22988., 487., 459.571, 109., 2., 
  3.714, 1073.541, 22.743, 21.462, 5.09, 0.093, 0.173, 1.11, "", "", "", "", 
  "", "", "", "", 13065., 815897., 38.102, 0.61, 11277., 0.527, 0.041, 24.5, 
  "tests performed", "", "", "", "", "", "", "", "", "", 49.54, 2.141325*^7, 
  341.955, 34.1, 10.069, 5.331, 11669.077, 0.7, 197.093, 10.68, 0.3, 27., "", 
  3.6, 76.98, 0.782}, {"LKA", "Asia", "Sri Lanka", "2020-11-29", 23484., 
  496., 473.286, 116., 7., 4.143, 1096.704, 23.163, 22.102, 5.417, 0.327, 
  0.193, 1.12, "", "", "", "", "", "", "", "", 12031., 827928., 38.664, 
  0.562, 11470., 0.536, 0.041, 24.2, "tests performed", "", "", "", "", "", 
  "", "", "", "", 49.54, 2.141325*^7, 341.955, 34.1, 10.069, 5.331, 
  11669.077, 0.7, 197.093, 10.68, 0.3, 27., "", 3.6, 76.98, 0.782}, 
 {"LKA", "Asia", "Sri Lanka", "2020-11-30", 23987., 503., 497., 118., 2., 4., 
  1120.194, 23.49, 23.21, 5.511, 0.093, 0.187, 1.14, "", "", "", "", "", "", 
  "", "", 7463., 835391., 39.013, 0.349, 11469., 0.536, 0.043, 23.1, 
  "tests performed", "", "", "", "", "", "", "", "", "", 49.54, 2.141325*^7, 
  341.955, 34.1, 10.069, 5.331, 11669.077, 0.7, 197.093, 10.68, 0.3, 27., "", 
  3.6, 76.98, 0.782}, {"LKA", "Asia", "Sri Lanka", "2020-12-01", 24532., 
  545., 509.286, 122., 4., 4., 1145.646, 25.452, 23.784, 5.697, 0.187, 0.187, 
  1.15, "", "", "", "", "", "", "", "", 13423., 848814., 39.64, 0.627, 
  11901., 0.556, 0.043, 23.4, "tests performed", "", "", "", "", "", "", "", 
  "", "", 49.54, 2.141325*^7, 341.955, 34.1, 10.069, 5.331, 11669.077, 0.7, 
  197.093, 10.68, 0.3, 27., "", 3.6, 76.98, 0.782}, 
 {"LKA", "Asia", "Sri Lanka", "2020-12-02", 25410., 878., 563., 124., 2., 4., 
  1186.648, 41.003, 26.292, 5.791, 0.093, 0.187, 1.16, "", "", "", "", "", 
  "", "", "", 13632., 862446., 40.276, 0.637, 12119., 0.566, 0.046, 21.5, 
  "tests performed", "", "", "", "", "", "", "", "", "", 49.54, 2.141325*^7, 
  341.955, 34.1, 10.069, 5.331, 11669.077, 0.7, 197.093, 10.68, 0.3, 27., "", 
  3.6, 76.98, 0.782}, {"LKA", "Asia", "Sri Lanka", "2020-12-03", 26038., 
  628., 572.857, 129., 5., 4.286, 1215.976, 29.328, 26.752, 6.024, 0.234, 
  0.2, 1.15, "", "", "", "", "", "", "", "", 13598., 876044., 40.911, 0.635, 
  12164., 0.568, 0.047, 21.2, "tests performed", "", "", "", "", "", "", "", 
  "", "", 49.54, 2.141325*^7, 341.955, 34.1, 10.069, 5.331, 11669.077, 0.7, 
  197.093, 10.68, 0.3, 27., "", 3.6, 76.98, 0.782}, 
 {"LKA", "Asia", "Sri Lanka", "2020-12-04", 26559., 521., 579.714, 130., 1., 
  3.286, 1240.307, 24.331, 27.073, 6.071, 0.047, 0.153, 1.14, "", "", "", "", 
  "", "", "", "", 13741., 889785., 41.553, 0.642, 12422., 0.58, 0.047, 21.4, 
  "tests performed", "", "", "", "", "", "", "", "", "", 49.54, 2.141325*^7, 
  341.955, 34.1, 10.069, 5.331, 11669.077, 0.7, 197.093, 10.68, 0.3, 27., "", 
  3.6, 76.98, 0.782}, {"LKA", "Asia", "Sri Lanka", "2020-12-05", 27228., 
  669., 605.714, 137., 7., 4., 1271.549, 31.242, 28.287, 6.398, 0.327, 0.187, 
  1.14, "", "", "", "", "", "", "", "", 14125., 903910., 42.213, 0.66, 
  12573., 0.587, 0.048, 20.8, "tests performed", "", "", "", "", "", "", "", 
  "", "", 49.54, 2.141325*^7, 341.955, 34.1, 10.069, 5.331, 11669.077, 0.7, 
  197.093, 10.68, 0.3, 27., "", 3.6, 76.98, 0.782}, 
 {"LKA", "Asia", "Sri Lanka", "2020-12-06", 27877., 649., 627.571, 140., 3., 
  3.429, 1301.857, 30.308, 29.308, 6.538, 0.14, 0.16, 1.13, "", "", "", "", 
  "", "", "", "", 13831., 917741., 42.859, 0.646, 12830., 0.599, 0.049, 20.4, 
  "tests performed", "", "", "", "", "", "", "", "", "", 49.54, 2.141325*^7, 
  341.955, 34.1, 10.069, 5.331, 11669.077, 0.7, 197.093, 10.68, 0.3, 27., "", 
  3.6, 76.98, 0.782}, {"LKA", "Asia", "Sri Lanka", "2020-12-07", 28580., 
  703., 656.143, 142., 2., 3.429, 1334.688, 32.83, 30.642, 6.631, 0.093, 
  0.16, 1.13, "", "", "", "", "", "", "", "", 11182., 928923., 43.381, 0.522, 
  13362., 0.624, 0.049, 20.4, "tests performed", "", "", "", "", "", "", "", 
  "", "", 49.54, 2.141325*^7, 341.955, 34.1, 10.069, 5.331, 11669.077, 0.7, 
  197.093, 10.68, 0.3, 27., "", 3.6, 76.98, 0.782}, 
 {"LKA", "Asia", "Sri Lanka", "2020-12-08", 29378., 798., 692.286, 142., 0., 
  2.857, 1371.954, 37.267, 32.33, 6.631, 0., 0.133, 1.12, "", "", "", "", "", 
  "", "", "", 14336., 943259., 44.05, 0.669, 13492., 0.63, 0.051, 19.5, 
  "tests performed", "", "", "", "", "", "", "", "", "", 49.54, 2.141325*^7, 
  341.955, 34.1, 10.069, 5.331, 11669.077, 0.7, 197.093, 10.68, 0.3, 27., "", 
  3.6, 76.98, 0.782}, {"LKA", "Asia", "Sri Lanka", "2020-12-09", 30072., 
  694., 666., 144., 2., 2.857, 1404.364, 32.41, 31.102, 6.725, 0.093, 0.133, 
  1.1, "", "", "", "", "", "", "", "", 14416., 957675., 44.723, 0.673, 
  13604., 0.635, 0.049, 20.4, "tests performed", "", "", "", "", "", "", "", 
  "", "", 49.54, 2.141325*^7, 341.955, 34.1, 10.069, 5.331, 11669.077, 0.7, 
  197.093, 10.68, 0.3, 27., "", 3.6, 76.98, 0.782}, 
 {"LKA", "Asia", "Sri Lanka", "2020-12-10", 30613., 541., 653.571, 146., 2., 
  2.429, 1429.629, 25.265, 30.522, 6.818, 0.093, 0.113, 1.09, "", "", "", "", 
  "", "", "", "", 13864., 971539., 45.371, 0.647, 13642., 0.637, 0.048, 20.9, 
  "tests performed", "", "", "", "", "", "", "", "", "", 49.54, 2.141325*^7, 
  341.955, 34.1, 10.069, 5.331, 11669.077, 0.7, 197.093, 10.68, 0.3, 27., "", 
  3.6, 76.98, 0.782}, {"LKA", "Asia", "Sri Lanka", "2020-12-11", 31375., 
  762., 688., 147., 1., 2.429, 1465.214, 35.585, 32.13, 6.865, 0.047, 0.113, 
  1.08, "", "", "", "", "", "", "", "", 17425., 988964., 46.185, 0.814, 
  14168., 0.662, 0.049, 20.6, "tests performed", "", "", "", "", "", "", "", 
  "", "", 49.54, 2.141325*^7, 341.955, 34.1, 10.069, 5.331, 11669.077, 0.7, 
  197.093, 10.68, 0.3, 27., "", 3.6, 76.98, 0.782}, 
 {"LKA", "Asia", "Sri Lanka", "2020-12-12", 32135., 760., 701., 149., 2., 
  1.714, 1500.706, 35.492, 32.737, 6.958, 0.093, 0.08, 1.07, "", "", "", "", 
  "", "", "", "", 15239., 1.004203*^6, 46.896, 0.712, 14328., 0.669, 0.049, 
  20.4, "tests performed", "", "", "", "", "", "", "", "", "", 49.54, 
  2.141325*^7, 341.955, 34.1, 10.069, 5.331, 11669.077, 0.7, 197.093, 10.68, 
  0.3, 27., "", 3.6, 76.98, 0.782}, {"LKA", "Asia", "Sri Lanka", 
  "2020-12-13", 32790., 655., 701.857, 152., 3., 1.714, 1531.295, 30.589, 
  32.777, 7.098, 0.14, 0.08, 1.05, "", "", "", "", "", "", "", "", 13479., 
  1.017682*^6, 47.526, 0.629, 14277., 0.667, 0.049, 20.3, "tests performed", 
  "", "", "", "", "", "", "", "", "", 49.54, 2.141325*^7, 341.955, 34.1, 
  10.069, 5.331, 11669.077, 0.7, 197.093, 10.68, 0.3, 27., "", 3.6, 76.98, 
  0.782}, {"LKA", "Asia", "Sri Lanka", "2020-12-14", 33478., 688., 699.714, 
  154., 2., 1.714, 1563.425, 32.13, 32.677, 7.192, 0.093, 0.08, 1.04, "", "", 
  "", "", "", "", "", "", 9363., 1.027045*^6, 47.963, 0.437, 14017., 0.655, 
  0.05, 20., "tests performed", "", "", "", "", "", "", "", "", "", 75.46, 
  2.141325*^7, 341.955, 34.1, 10.069, 5.331, 11669.077, 0.7, 197.093, 10.68, 
  0.3, 27., "", 3.6, 76.98, 0.782}, {"LKA", "Asia", "Sri Lanka", 
  "2020-12-15", 34121., 643., 677.571, 154., 0., 1.714, 1593.453, 30.028, 
  31.643, 7.192, 0., 0.08, 1.02, "", "", "", "", "", "", "", "", 15273., 
  1.042318*^6, 48.676, 0.713, 14151., 0.661, 0.048, 20.9, "tests performed", 
  "", "", "", "", "", "", "", "", "", 75.46, 2.141325*^7, 341.955, 34.1, 
  10.069, 5.331, 11669.077, 0.7, 197.093, 10.68, 0.3, 27., "", 3.6, 76.98, 
  0.782}, {"LKA", "Asia", "Sri Lanka", "2020-12-16", 34737., 616., 666.429, 
  160., 6., 2.286, 1622.22, 28.767, 31.122, 7.472, 0.28, 0.107, 1., "", "", 
  "", "", "", "", "", "", 13178., 1.055496*^6, 49.292, 0.615, 13974., 0.653, 
  0.048, 21., "tests performed", "", "", "", "", "", "", "", "", "", 75.46, 
  2.141325*^7, 341.955, 34.1, 10.069, 5.331, 11669.077, 0.7, 197.093, 10.68, 
  0.3, 27., "", 3.6, 76.98, 0.782}, {"LKA", "Asia", "Sri Lanka", 
  "2020-12-17", 35387., 650., 682., 160., 0., 2., 1652.575, 30.355, 31.849, 
  7.472, 0., 0.093, 0.99, "", "", "", "", "", "", "", "", 14024., 1.06952*^6, 
  49.947, 0.655, 13997., 0.654, 0.049, 20.5, "tests performed", "", "", "", 
  "", "", "", "", "", "", 75.46, 2.141325*^7, 341.955, 34.1, 10.069, 5.331, 
  11669.077, 0.7, 197.093, 10.68, 0.3, 27., "", 3.6, 76.98, 0.782}, 
 {"LKA", "Asia", "Sri Lanka", "2020-12-18", 36049., 662., 667.714, 165., 5., 
  2.571, 1683.49, 30.915, 31.182, 7.706, 0.234, 0.12, 0.98, "", "", "", "", 
  "", "", "", "", 16542., 1.086062*^6, 50.719, 0.773, 13871., 0.648, 0.048, 
  20.8, "tests performed", "", "", "", "", "", "", "", "", "", 75.46, 
  2.141325*^7, 341.955, 34.1, 10.069, 5.331, 11669.077, 0.7, 197.093, 10.68, 
  0.3, 27., "", 3.6, 76.98, 0.782}, {"LKA", "Asia", "Sri Lanka", 
  "2020-12-19", 36667., 618., 647.429, 171., 6., 3.143, 1712.351, 28.861, 
  30.235, 7.986, 0.28, 0.147, 0.97, "", "", "", "", "", "", "", "", 16603., 
  1.102665*^6, 51.495, 0.775, 14066., 0.657, 0.046, 21.7, "tests performed", 
  "", "", "", "", "", "", "", "", "", 75.46, 2.141325*^7, 341.955, 34.1, 
  10.069, 5.331, 11669.077, 0.7, 197.093, 10.68, 0.3, 27., "", 3.6, 76.98, 
  0.782}, {"LKA", "Asia", "Sri Lanka", "2020-12-20", 37261., 594., 638.714, 
  176., 5., 3.429, 1740.091, 27.74, 29.828, 8.219, 0.234, 0.16, 0.96, "", "", 
  "", "", "", "", "", "", 10534., 1.113199*^6, 51.986, 0.492, 13645., 0.637, 
  0.047, 21.4, "tests performed", "", "", "", "", "", "", "", "", "", 75.46, 
  2.141325*^7, 341.955, 34.1, 10.069, 5.331, 11669.077, 0.7, 197.093, 10.68, 
  0.3, 27., "", 3.6, 76.98, 0.782}, {"LKA", "Asia", "Sri Lanka", 
  "2020-12-21", 37631., 370., 593.286, 181., 5., 3.857, 1757.37, 17.279, 
  27.706, 8.453, 0.234, 0.18, 0.95, "", "", "", "", "", "", "", "", 11672., 
  1.124871*^6, 52.532, 0.545, 13975., 0.653, 0.042, 23.6, "tests performed", 
  "", "", "", "", "", "", "", "", "", 75.46, 2.141325*^7, 341.955, 34.1, 
  10.069, 5.331, 11669.077, 0.7, 197.093, 10.68, 0.3, 27., "", 3.6, 76.98, 
  0.782}, {"LKA", "Asia", "Sri Lanka", "2020-12-22", 38059., 428., 562.571, 
  183., 2., 4.143, 1777.357, 19.988, 26.272, 8.546, 0.093, 0.193, 0.95, "", 
  "", "", "", "", "", "", "", 13895., 1.138766*^6, 53.18, 0.649, 13778., 
  0.643, 0.041, 24.5, "tests performed", "", "", "", "", "", "", "", "", "", 
  78.24, 2.141325*^7, 341.955, 34.1, 10.069, 5.331, 11669.077, 0.7, 197.093, 
  10.68, 0.3, 27., "", 3.6, 76.98, 0.782}, {"LKA", "Asia", "Sri Lanka", 
  "2020-12-23", 38639., 580., 557.429, 184., 1., 3.429, 1804.444, 27.086, 
  26.032, 8.593, 0.047, 0.16, 0.95, "", "", "", "", "", "", "", "", 13853., 
  1.152619*^6, 53.827, 0.647, 13875., 0.648, 0.04, 24.9, "tests performed", 
  "", "", "", "", "", "", "", "", "", 78.24, 2.141325*^7, 341.955, 34.1, 
  10.069, 5.331, 11669.077, 0.7, 197.093, 10.68, 0.3, 27., "", 3.6, 76.98, 
  0.782}, {"LKA", "Asia", "Sri Lanka", "2020-12-24", 39231., 592., 549.143, 
  185., 1., 3.571, 1832.09, 27.646, 25.645, 8.64, 0.047, 0.167, 0.96, "", "", 
  "", "", "", "", "", "", 14933., 1.167552*^6, 54.525, 0.697, 14005., 0.654, 
  0.039, 25.5, "tests performed", "", "", "", "", "", "", "", "", "", 78.24, 
  2.141325*^7, 341.955, 34.1, 10.069, 5.331, 11669.077, 0.7, 197.093, 10.68, 
  0.3, 27., "", 3.6, 76.98, 0.782}, {"LKA", "Asia", "Sri Lanka", 
  "2020-12-25", 39782., 551., 533.286, 186., 1., 3., 1857.822, 25.732, 
  24.904, 8.686, 0.047, 0.14, 0.97, "", "", "", "", "", "", "", "", 13516., 
  1.181068*^6, 55.156, 0.631, 13572., 0.634, 0.039, 25.4, "tests performed", 
  "", "", "", "", "", "", "", "", "", 78.24, 2.141325*^7, 341.955, 34.1, 
  10.069, 5.331, 11669.077, 0.7, 197.093, 10.68, 0.3, 27., "", 3.6, 76.98, 
  0.782}, {"LKA", "Asia", "Sri Lanka", "2020-12-26", 40380., 598., 530.429, 
  187., 1., 2.286, 1885.748, 27.927, 24.771, 8.733, 0.047, 0.107, 0.97, "", 
  "", "", "", "", "", "", "", 11060., 1.192128*^6, 55.672, 0.517, 12780., 
  0.597, 0.042, 24.1, "tests performed", "", "", "", "", "", "", "", "", "", 
  78.24, 2.141325*^7, 341.955, 34.1, 10.069, 5.331, 11669.077, 0.7, 197.093, 
  10.68, 0.3, 27., "", 3.6, 76.98, 0.782}, {"LKA", "Asia", "Sri Lanka", 
  "2020-12-27", 41054., 674., 541.857, 191., 4., 2.143, 1917.224, 31.476, 
  25.305, 8.92, 0.187, 0.1, 0.98, "", "", "", "", "", "", "", "", 12222., 
  1.20435*^6, 56.243, 0.571, 13022., 0.608, 0.042, 24., "tests performed", 
  "", "", "", "", "", "", "", "", "", 78.24, 2.141325*^7, 341.955, 34.1, 
  10.069, 5.331, 11669.077, 0.7, 197.093, 10.68, 0.3, 27., "", 3.6, 76.98, 
  0.782}, {"LKA", "Asia", "Sri Lanka", "2020-12-28", 41603., 549., 567.429, 
  194., 3., 1.857, 1942.862, 25.638, 26.499, 9.06, 0.14, 0.087, 0.98, "", "", 
  "", "", "", "", "", "", 8668., 1.213018*^6, 56.648, 0.405, 12592., 0.588, 
  0.045, 22.2, "tests performed", "", "", "", "", "", "", "", "", "", 78.24, 
  2.141325*^7, 341.955, 34.1, 10.069, 5.331, 11669.077, 0.7, 197.093, 10.68, 
  0.3, 27., "", 3.6, 76.98, 0.782}, {"LKA", "Asia", "Sri Lanka", 
  "2020-12-29", 42056., 453., 571., 195., 1., 1.714, 1964.018, 21.155, 
  26.666, 9.107, 0.047, 0.08, 0.97, "", "", "", "", "", "", "", "", 10564., 
  1.223582*^6, 57.141, 0.493, 12117., 0.566, 0.047, 21.2, "tests performed", 
  "", "", "", "", "", "", "", "", "", 78.24, 2.141325*^7, 341.955, 34.1, 
  10.069, 5.331, 11669.077, 0.7, 197.093, 10.68, 0.3, 27., "", 3.6, 76.98, 
  0.782}, {"LKA", "Asia", "Sri Lanka", "2020-12-30", 42702., 646., 580.429, 
  199., 4., 2.143, 1994.186, 30.168, 27.106, 9.293, 0.187, 0.1, 0.97, "", "", 
  "", "", "", "", "", "", 12592., 1.236174*^6, 57.729, 0.588, 11936., 0.557, 
  0.049, 20.6, "tests performed", "", "", "", "", "", "", "", "", "", 78.24, 
  2.141325*^7, 341.955, 34.1, 10.069, 5.331, 11669.077, 0.7, 197.093, 10.68, 
  0.3, 27., "", 3.6, 76.98, 0.782}, {"LKA", "Asia", "Sri Lanka", 
  "2020-12-31", 43299., 597., 581.143, 204., 5., 2.714, 2022.066, 27.88, 
  27.139, 9.527, 0.234, 0.127, 0.97, "", "", "", "", "", "", "", "", 14243., 
  1.250417*^6, 58.395, 0.665, 11838., 0.553, 0.049, 20.4, "tests performed", 
  "", "", "", "", "", "", "", "", "", 78.24, 2.141325*^7, 341.955, 34.1, 
  10.069, 5.331, 11669.077, 0.7, 197.093, 10.68, 0.3, 27., "", 3.6, 76.98, 
  0.782}, {"LKA", "Asia", "Sri Lanka", "2021-01-01", 43856., 557., 582., 
  208., 4., 3.143, 2048.078, 26.012, 27.179, 9.714, 0.187, 0.147, 0.97, "", 
  "", "", "", "", "", "", "", 14600., 1.265017*^6, 59.076, 0.682, 11993., 
  0.56, 0.049, 20.6, "tests performed", "", "", "", "", "", "", "", "", "", 
  78.24, 2.141325*^7, 341.955, 34.1, 10.069, 5.331, 11669.077, 0.7, 197.093, 
  10.68, 0.3, 27., "", 3.6, 76.98, 0.782}, {"LKA", "Asia", "Sri Lanka", 
  "2021-01-02", 44371., 515., 570.143, 211., 3., 3.429, 2072.128, 24.051, 
  26.626, 9.854, 0.14, 0.16, 0.96, "", "", "", "", "", "", "", "", 10719., 
  1.275736*^6, 59.577, 0.501, 11944., 0.558, 0.048, 20.9, "tests performed", 
  "", "", "", "", "", "", "", "", "", 78.24, 2.141325*^7, 341.955, 34.1, 
  10.069, 5.331, 11669.077, 0.7, 197.093, 10.68, 0.3, 27., "", 3.6, 76.98, 
  0.782}, {"LKA", "Asia", "Sri Lanka", "2021-01-03", 44774., 403., 531.429, 
  211., 0., 2.857, 2090.948, 18.82, 24.818, 9.854, 0., 0.133, 0.96, "", "", 
  "", "", "", "", "", "", 12826., 1.288562*^6, 60.176, 0.599, 12030., 0.562, 
  0.044, 22.6, "tests performed", "", "", "", "", "", "", "", "", "", 78.24, 
  2.141325*^7, 341.955, 34.1, 10.069, 5.331, 11669.077, 0.7, 197.093, 10.68, 
  0.3, 27., "", 3.6, 76.98, 0.782}, {"LKA", "Asia", "Sri Lanka", 
  "2021-01-04", 45242., 468., 519.857, 215., 4., 3., 2112.804, 21.856, 
  24.277, 10.041, 0.187, 0.14, 0.97, "", "", "", "", "", "", "", "", 10774., 
  1.299336*^6, 60.679, 0.503, 12331., 0.576, 0.042, 23.7, "tests performed", 
  "", "", "", "", "", "", "", "", "", 78.24, 2.141325*^7, 341.955, 34.1, 
  10.069, 5.331, 11669.077, 0.7, 197.093, 10.68, 0.3, 27., "", 3.6, 76.98, 
  0.782}, {"LKA", "Asia", "Sri Lanka", "2021-01-05", 45726., 484., 524.286, 
  217., 2., 3.143, 2135.407, 22.603, 24.484, 10.134, 0.093, 0.147, 0.98, "", 
  "", "", "", "", "", "", "", 12456., 1.311792*^6, 61.261, 0.582, 12601., 
  0.588, 0.042, 24., "tests performed", "", "", "", "", "", "", "", "", "", 
  78.24, 2.141325*^7, 341.955, 34.1, 10.069, 5.331, 11669.077, 0.7, 197.093, 
  10.68, 0.3, 27., "", 3.6, 76.98, 0.782}, {"LKA", "Asia", "Sri Lanka", 
  "2021-01-06", 46248., 522., 506.571, 219., 2., 2.857, 2159.784, 24.377, 
  23.657, 10.227, 0.093, 0.133, 0.99, "", "", "", "", "", "", "", "", 15041., 
  1.326833*^6, 61.963, 0.702, 12951., 0.605, 0.039, 25.6, "tests performed", 
  "", "", "", "", "", "", "", "", "", 78.24, 2.141325*^7, 341.955, 34.1, 
  10.069, 5.331, 11669.077, 0.7, 197.093, 10.68, 0.3, 27., "", 3.6, 76.98, 
  0.782}, {"LKA", "Asia", "Sri Lanka", "2021-01-07", 46780., 532., 497.286, 
  222., 3., 2.571, 2184.629, 24.844, 23.223, 10.367, 0.14, 0.12, 1., "", "", 
  "", "", "", "", "", "", 16351., 1.343184*^6, 62.727, 0.764, 13252., 0.619, 
  0.038, 26.6, "tests performed", "", "", "", "", "", "", "", "", "", 78.24, 
  2.141325*^7, 341.955, 34.1, 10.069, 5.331, 11669.077, 0.7, 197.093, 10.68, 
  0.3, 27., "", 3.6, 76.98, 0.782}, {"LKA", "Asia", "Sri Lanka", 
  "2021-01-08", 47305., 525., 492.714, 225., 3., 2.429, 2209.146, 24.518, 
  23.01, 10.508, 0.14, 0.113, 1.02, "", "", "", "", "", "", "", "", 17217., 
  1.360401*^6, 63.531, 0.804, 13626., 0.636, 0.036, 27.7, "tests performed", 
  "", "", "", "", "", "", "", "", "", 78.24, 2.141325*^7, 341.955, 34.1, 
  10.069, 5.331, 11669.077, 0.7, 197.093, 10.68, 0.3, 27., "", 3.6, 76.98, 
  0.782}, {"LKA", "Asia", "Sri Lanka", "2021-01-09", 47840., 535., 495.571, 
  229., 4., 2.571, 2234.131, 24.985, 23.143, 10.694, 0.187, 0.12, 1.04, "", 
  "", "", "", "", "", "", "", 16206., 1.376607*^6, 64.288, 0.757, 14410., 
  0.673, 0.034, 29.1, "tests performed", "", "", "", "", "", "", "", "", "", 
  78.24, 2.141325*^7, 341.955, 34.1, 10.069, 5.331, 11669.077, 0.7, 197.093, 
  10.68, 0.3, 27., "", 3.6, 76.98, 0.782}, {"LKA", "Asia", "Sri Lanka", 
  "2021-01-10", 48380., 540., 515.143, 232., 3., 3., 2259.349, 25.218, 
  24.057, 10.834, 0.14, 0.14, 1.05, "", "", "", "", "", "", "", "", 13224., 
  1.389831*^6, 64.905, 0.618, 14467., 0.676, 0.036, 28.1, "tests performed", 
  "", "", "", "", "", "", "", "", "", 78.24, 2.141325*^7, 341.955, 34.1, 
  10.069, 5.331, 11669.077, 0.7, 197.093, 10.68, 0.3, 27., "", 3.6, 76.98, 
  0.782}, {"LKA", "Asia", "Sri Lanka", "2021-01-11", 48949., 569., 529.571, 
  240., 8., 3.571, 2285.921, 26.572, 24.731, 11.208, 0.374, 0.167, 1.07, "", 
  "", "", "", "", "", "", "", 12139., 1.40197*^6, 65.472, 0.567, 14662., 
  0.685, 0.036, 27.7, "tests performed", "", "", "", "", "", "", "", "", "", 
  81.94, 2.141325*^7, 341.955, 34.1, 10.069, 5.331, 11669.077, 0.7, 197.093, 
  10.68, 0.3, 27., "", 3.6, 76.98, 0.782}, {"LKA", "Asia", "Sri Lanka", 
  "2021-01-12", 49537., 588., 544.429, 244., 4., 3.857, 2313.381, 27.46, 
  25.425, 11.395, 0.187, 0.18, 1.08, "", "", "", "", "", "", "", "", 14329., 
  1.416299*^6, 66.141, 0.669, 14930., 0.697, 0.036, 27.4, "tests performed", 
  "", "", "", "", "", "", "", "", "", 81.94, 2.141325*^7, 341.955, 34.1, 
  10.069, 5.331, 11669.077, 0.7, 197.093, 10.68, 0.3, 27., "", 3.6, 76.98, 
  0.782}, {"LKA", "Asia", "Sri Lanka", "2021-01-13", 50229., 692., 568.714, 
  247., 3., 4., 2345.697, 32.316, 26.559, 11.535, 0.14, 0.187, 1.1, "", "", 
  "", "", "", "", "", "", 14565., 1.430864*^6, 66.821, 0.68, 14862., 0.694, 
  0.038, 26.1, "tests performed", "", "", "", "", "", "", "", "", "", 81.94, 
  2.141325*^7, 341.955, 34.1, 10.069, 5.331, 11669.077, 0.7, 197.093, 10.68, 
  0.3, 27., "", 3.6, 76.98, 0.782}, {"LKA", "Asia", "Sri Lanka", 
  "2021-01-14", 50899., 670., 588.429, 251., 4., 4.143, 2376.986, 31.289, 
  27.48, 11.722, 0.187, 0.193, 1.11, "", "", "", "", "", "", "", "", 15146., 
  1.44601*^6, 67.529, 0.707, 14689., 0.686, 0.04, 25., "tests performed", "", 
  "", "", "", "", "", "", "", "", 81.94, 2.141325*^7, 341.955, 34.1, 10.069, 
  5.331, 11669.077, 0.7, 197.093, 10.68, 0.3, 27., "", 3.6, 76.98, 0.782}, 
 {"LKA", "Asia", "Sri Lanka", "2021-01-15", 51594., 695., 612.714, 255., 4., 
  4.286, 2409.443, 32.457, 28.614, 11.909, 0.187, 0.2, 1.11, "", "", "", "", 
  "", "", "", "", 13681., 1.459691*^6, 68.168, 0.639, 14184., 0.662, 0.043, 
  23.1, "tests performed", "", "", "", "", "", "", "", "", "", 81.94, 
  2.141325*^7, 341.955, 34.1, 10.069, 5.331, 11669.077, 0.7, 197.093, 10.68, 
  0.3, 27., "", 3.6, 76.98, 0.782}, {"LKA", "Asia", "Sri Lanka", 
  "2021-01-16", 52313., 719., 639., 256., 1., 3.857, 2443.02, 33.577, 29.841, 
  11.955, 0.047, 0.18, 1.12, "", "", "", "", "", "", "", "", 15218., 
  1.474909*^6, 68.878, 0.711, 14043., 0.656, 0.046, 22., "tests performed", 
  "", "", "", "", "", "", "", "", "", 81.94, 2.141325*^7, 341.955, 34.1, 
  10.069, 5.331, 11669.077, 0.7, 197.093, 10.68, 0.3, 27., "", 3.6, 76.98, 
  0.782}, {"LKA", "Asia", "Sri Lanka", "2021-01-17", 53062., 749., 668.857, 
  264., 8., 4.571, 2477.998, 34.978, 31.236, 12.329, 0.374, 0.213, 1.12, "", 
  "", "", "", "", "", "", "", 14984., 1.489893*^6, 69.578, 0.7, 14295., 
  0.668, 0.047, 21.4, "tests performed", "", "", "", "", "", "", "", "", "", 
  81.94, 2.141325*^7, 341.955, 34.1, 10.069, 5.331, 11669.077, 0.7, 197.093, 
  10.68, 0.3, 27., "", 3.6, 76.98, 0.782}, {"LKA", "Asia", "Sri Lanka", 
  "2021-01-18", 53750., 688., 685.857, 270., 6., 4.286, 2510.128, 32.13, 
  32.03, 12.609, 0.28, 0.2, 1.12, "", "", "", "", "", "", "", "", 14294., 
  1.504187*^6, 70.246, 0.668, 14602., 0.682, 0.047, 21.3, "tests performed", 
  "", "", "", "", "", "", "", "", "", 81.94, 2.141325*^7, 341.955, 34.1, 
  10.069, 5.331, 11669.077, 0.7, 197.093, 10.68, 0.3, 27., "", 3.6, 76.98, 
  0.782}, {"LKA", "Asia", "Sri Lanka", "2021-01-19", 54419., 669., 697.429, 
  273., 3., 4.143, 2541.37, 31.242, 32.57, 12.749, 0.14, 0.193, 1.12, "", "", 
  "", "", "", "", "", "", 18050., 1.522237*^6, 71.089, 0.843, 15134., 0.707, 
  0.046, 21.7, "tests performed", "", "", "", "", "", "", "", "", "", 81.94, 
  2.141325*^7, 341.955, 34.1, 10.069, 5.331, 11669.077, 0.7, 197.093, 10.68, 
  0.3, 27., "", 3.6, 76.98, 0.782}, {"LKA", "Asia", "Sri Lanka", 
  "2021-01-20", 55189., 770., 708.571, 274., 1., 3.857, 2577.329, 35.959, 
  33.09, 12.796, 0.047, 0.18, 1.12, "", "", "", "", "", "", "", "", 16108., 
  1.538345*^6, 71.841, 0.752, 15354., 0.717, 0.046, 21.7, "tests performed", 
  "", "", "", "", "", "", "", "", "", 81.94, 2.141325*^7, 341.955, 34.1, 
  10.069, 5.331, 11669.077, 0.7, 197.093, 10.68, 0.3, 27., "", 3.6, 76.98, 
  0.782}, {"LKA", "Asia", "Sri Lanka", "2021-01-21", 56076., 887., 739.571, 
  276., 2., 3.571, 2618.752, 41.423, 34.538, 12.889, 0.093, 0.167, 1.12, "", 
  "", "", "", "", "", "", "", 19285., 1.55763*^6, 72.741, 0.901, 15946., 
  0.745, 0.046, 21.6, "tests performed", "", "", "", "", "", "", "", "", "", 
  79.17, 2.141325*^7, 341.955, 34.1, 10.069, 5.331, 11669.077, 0.7, 197.093, 
  10.68, 0.3, 27., "", 3.6, 76.98, 0.782}, {"LKA", "Asia", "Sri Lanka", 
  "2021-01-22", 56863., 787., 752.714, 278., 2., 3.286, 2655.505, 36.753, 
  35.152, 12.983, 0.093, 0.153, 1.11, "", "", "", "", "", "", "", "", 18515., 
  1.576145*^6, 73.606, 0.865, 16636., 0.777, 0.045, 22.1, "tests performed", 
  "", "", "", "", "", "", "", "", "", 79.17, 2.141325*^7, 341.955, 34.1, 
  10.069, 5.331, 11669.077, 0.7, 197.093, 10.68, 0.3, 27., "", 3.6, 76.98, 
  0.782}, {"LKA", "Asia", "Sri Lanka", "2021-01-23", 57587., 724., 753.429, 
  280., 2., 3.429, 2689.316, 33.811, 35.185, 13.076, 0.093, 0.16, 1.1, "", 
  "", "", "", "", "", "", "", 17523., 1.593668*^6, 74.424, 0.818, 16966., 
  0.792, 0.044, 22.5, "tests performed", "", "", "", "", "", "", "", "", "", 
  79.17, 2.141325*^7, 341.955, 34.1, 10.069, 5.331, 11669.077, 0.7, 197.093, 
  10.68, 0.3, 27., "", 3.6, 76.98, 0.782}, {"LKA", "Asia", "Sri Lanka", 
  "2021-01-24", 58430., 843., 766.857, 283., 3., 2.714, 2728.684, 39.368, 
  35.812, 13.216, 0.14, 0.127, 1.1, "", "", "", "", "", "", "", "", 14947., 
  1.608615*^6, 75.122, 0.698, 16960., 0.792, 0.045, 22.1, "tests performed", 
  "", "", "", "", "", "", "", "", "", 79.17, 2.141325*^7, 341.955, 34.1, 
  10.069, 5.331, 11669.077, 0.7, 197.093, 10.68, 0.3, 27., "", 3.6, 76.98, 
  0.782}, {"LKA", "Asia", "Sri Lanka", "2021-01-25", 59167., 737., 773.857, 
  287., 4., 2.429, 2763.102, 34.418, 36.139, 13.403, 0.187, 0.113, 1.09, "", 
  "", "", "", "", "", "", "", 16431., 1.625046*^6, 75.89, 0.767, 17266., 
  0.806, 0.045, 22.3, "tests performed", "", "", "", "", "", "", "", "", "", 
  79.17, 2.141325*^7, 341.955, 34.1, 10.069, 5.331, 11669.077, 0.7, 197.093, 
  10.68, 0.3, 27., "", 3.6, 76.98, 0.782}, {"LKA", "Asia", "Sri Lanka", 
  "2021-01-26", 59922., 755., 786.143, 288., 1., 2.143, 2798.361, 35.259, 
  36.713, 13.45, 0.047, 0.1, 1.08, "", "", "", "", "", "", "", "", 15259., 
  1.640305*^6, 76.602, 0.713, 16867., 0.788, 0.047, 21.5, "tests performed", 
  "", "", "", "", "", "", "", "", "", 79.17, 2.141325*^7, 341.955, 34.1, 
  10.069, 5.331, 11669.077, 0.7, 197.093, 10.68, 0.3, 27., "", 3.6, 76.98, 
  0.782}, {"LKA", "Asia", "Sri Lanka", "2021-01-27", 60694., 772., 786.429, 
  290., 2., 2.286, 2834.413, 36.052, 36.726, 13.543, 0.093, 0.107, 1.08, "", 
  "", "", "", "", "", "", "", 19420., 1.659725*^6, 77.509, 0.907, 17340., 
  0.81, 0.045, 22., "tests performed", "", "", "", "", "", "", "", "", "", 
  79.17, 2.141325*^7, 341.955, 34.1, 10.069, 5.331, 11669.077, 0.7, 197.093, 
  10.68, 0.3, 27., "", 3.6, 76.98, 0.782}, {"LKA", "Asia", "Sri Lanka", 
  "2021-01-28", 61586., 892., 787.143, 297., 7., 3., 2876.07, 41.656, 36.76, 
  13.87, 0.327, 0.14, 1.07, "", "", "", "", "", "", "", "", 18132., 
  1.677857*^6, 78.356, 0.847, 17175., 0.802, 0.046, 21.8, "tests performed", 
  0., 0., "", "", "", 0., 0., "", "", 79.17, 2.141325*^7, 341.955, 34.1, 
  10.069, 5.331, 11669.077, 0.7, 197.093, 10.68, 0.3, 27., "", 3.6, 76.98, 
  0.782}, {"LKA", "Asia", "Sri Lanka", "2021-01-29", 62445., 859., 797.429, 
  305., 8., 3.857, 2916.185, 40.115, 37.24, 14.244, 0.374, 0.18, 1.07, "", 
  "", "", "", "", "", "", "", 16226., 1.694083*^6, 79.114, 0.758, 16848., 
  0.787, 0.047, 21.1, "tests performed", 5286., 5286., "", 5286., 5286., 
  0.02, 0.02, "", 247., 79.17, 2.141325*^7, 341.955, 34.1, 10.069, 5.331, 
  11669.077, 0.7, 197.093, 10.68, 0.3, 27., "", 3.6, 76.98, 0.782}, 
 {"LKA", "Asia", "Sri Lanka", "2021-01-30", 63293., 848., 815.143, 313., 8., 
  4.714, 2955.787, 39.602, 38.067, 14.617, 0.374, 0.22, 1.06, "", "", "", "", 
  "", "", "", "", 14316., 1.708399*^6, 79.782, 0.669, 16390., 0.765, 0.05, 
  20.1, "tests performed", 37825., 37825., "", 32539., 18912., 0.18, 0.18, 
  "", 883., 79.17, 2.141325*^7, 341.955, 34.1, 10.069, 5.331, 11669.077, 0.7, 
  197.093, 10.68, 0.3, 27., "", 3.6, 76.98, 0.782}, 
 {"LKA", "Asia", "Sri Lanka", "2021-01-31", 64157., 864., 818.143, 316., 3., 
  4.714, 2996.136, 40.349, 38.207, 14.757, 0.14, 0.22, 1.05, "", "", "", "", 
  "", "", "", "", 13537., 1.721936*^6, 80.415, 0.632, 16189., 0.756, 0.051, 
  19.8, "tests performed", 59154., 59154., "", 21329., 19718., 0.28, 0.28, 
  "", 921., 79.17, 2.141325*^7, 341.955, 34.1, 10.069, 5.331, 11669.077, 0.7, 
  197.093, 10.68, 0.3, 27., "", 3.6, 76.98, 0.782}, 
 {"LKA", "Asia", "Sri Lanka", "2021-02-01", 64983., 826., 830.857, 323., 7., 
  5.143, 3034.71, 38.574, 38.801, 15.084, 0.327, 0.24, 1.04, "", "", "", "", 
  "", "", "", "", 12340., 1.734276*^6, 80.991, 0.576, 15604., 0.729, 0.053, 
  18.8, "tests performed", 95550., 95550., "", 36396., 23888., 0.45, 0.45, 
  "", 1116., 79.17, 2.141325*^7, 341.955, 34.1, 10.069, 5.331, 11669.077, 
  0.7, 197.093, 10.68, 0.3, 27., "", 3.6, 76.98, 0.782}, 
 {"LKA", "Asia", "Sri Lanka", "2021-02-02", 65698., 715., 825.143, 330., 7., 
  6., 3068.1, 33.391, 38.534, 15.411, 0.327, 0.28, 1.02, "", "", "", "", "", 
  "", "", "", 13218., 1.747494*^6, 81.608, 0.617, 15313., 0.715, 0.054, 18.6, 
  "tests performed", 118767., 118767., "", 23217., 23753., 0.55, 0.55, "", 
  1109., 79.17, 2.141325*^7, 341.955, 34.1, 10.069, 5.331, 11669.077, 0.7, 
  197.093, 10.68, 0.3, 27., "", 3.6, 76.98, 0.782}, 
 {"LKA", "Asia", "Sri Lanka", "2021-02-03", 66409., 711., 816.429, 332., 2., 
  6., 3101.304, 33.204, 38.127, 15.504, 0.093, 0.28, 1.01, "", "", "", "", 
  "", "", "", "", 14860., 1.762354*^6, 82.302, 0.694, 14661., 0.685, 0.056, 
  18., "tests performed", 139914., 139914., "", 21147., 23319., 0.65, 0.65, 
  "", 1089., 79.17, 2.141325*^7, 341.955, 34.1, 10.069, 5.331, 11669.077, 
  0.7, 197.093, 10.68, 0.3, 27., "", 3.6, 76.98, 0.782}, 
 {"LKA", "Asia", "Sri Lanka", "2021-02-04", 67115., 706., 789.857, 339., 7., 
  6., 3134.274, 32.97, 36.886, 15.831, 0.327, 0.28, 1.01, "", "", "", "", "", 
  "", "", "", 12024., 1.774378*^6, 82.864, 0.562, 13789., 0.644, 0.057, 17.5, 
  "tests performed", 146327., 146327., "", 6413., 20904., 0.68, 0.68, "", 
  976., 79.17, 2.141325*^7, 341.955, 34.1, 10.069, 5.331, 11669.077, 0.7, 
  197.093, 10.68, 0.3, 27., "", 3.6, 76.98, 0.782}, 
 {"LKA", "Asia", "Sri Lanka", "2021-02-05", 67850., 735., 772.143, 343., 4., 
  5.429, 3168.599, 34.325, 36.059, 16.018, 0.187, 0.254, 1.01, "", "", "", 
  "", "", "", "", "", 14749., 1.789127*^6, 83.552, 0.689, 13578., 0.634, 
  0.057, 17.6, "tests performed", 156310., 156310., "", 9983., 21575., 0.73, 
  0.73, "", 1008., 79.17, 2.141325*^7, 341.955, 34.1, 10.069, 5.331, 
  11669.077, 0.7, 197.093, 10.68, 0.3, 27., "", 3.6, 76.98, 0.782}, 
 {"LKA", "Asia", "Sri Lanka", "2021-02-06", 68576., 726., 754.714, 351., 8., 
  5.429, 3202.503, 33.904, 35.245, 16.392, 0.374, 0.254, 1.01, "", "", "", 
  "", "", "", "", "", 15746., 1.804873*^6, 84.288, 0.735, 13782., 0.644, 
  0.055, 18.3, "tests performed", 160148., 160148., "", 3838., 17475., 0.75, 
  0.75, "", 816., 79.17, 2.141325*^7, 341.955, 34.1, 10.069, 5.331, 
  11669.077, 0.7, 197.093, 10.68, 0.3, 27., "", 3.6, 76.98, 0.782}, 
 {"LKA", "Asia", "Sri Lanka", "2021-02-07", 69348., 772., 741.571, 356., 5., 
  5.714, 3238.556, 36.052, 34.631, 16.625, 0.234, 0.267, 1.02, "", "", "", 
  "", "", "", "", "", 12145., 1.817018*^6, 84.855, 0.567, 13583., 0.634, 
  0.055, 18.3, "tests performed", 161773., 161773., "", 1625., 14660., 0.76, 
  0.76, "", 685., 79.17, 2.141325*^7, 341.955, 34.1, 10.069, 5.331, 
  11669.077, 0.7, 197.093, 10.68, 0.3, 27., "", 3.6, 76.98, 0.782}, 
 {"LKA", "Asia", "Sri Lanka", "2021-02-08", 70235., 887., 750.286, 365., 9., 
  6., 3279.979, 41.423, 35.038, 17.046, 0.42, 0.28, 1.03, "", "", "", "", "", 
  "", "", "", 14402., 1.83142*^6, 85.527, 0.673, 13878., 0.648, 0.054, 18.5, 
  "tests performed", 167762., 167762., "", 5989., 10316., 0.78, 0.78, "", 
  482., 79.17, 2.141325*^7, 341.955, 34.1, 10.069, 5.331, 11669.077, 0.7, 
  197.093, 10.68, 0.3, 27., "", 3.6, 76.98, 0.782}, 
 {"LKA", "Asia", "Sri Lanka", "2021-02-09", 71211., 976., 787.571, 370., 5., 
  5.714, 3325.558, 45.579, 36.78, 17.279, 0.234, 0.267, 1.03, "", "", "", "", 
  "", "", "", "", 16493., 1.847913*^6, 86.298, 0.77, 14346., 0.67, 0.055, 
  18.2, "tests performed", 174193., 174193., "", 6431., 7918., 0.81, 0.81, 
  "", 370., 79.17, 2.141325*^7, 341.955, 34.1, 10.069, 5.331, 11669.077, 0.7, 
  197.093, 10.68, 0.3, 27., "", 3.6, 76.98, 0.782}, 
 {"LKA", "Asia", "Sri Lanka", "2021-02-10", 72174., 963., 823.571, 375., 5., 
  6.143, 3370.53, 44.972, 38.461, 17.513, 0.234, 0.287, 1.02, "", "", "", "", 
  "", "", "", "", 19687., 1.8676*^6, 87.217, 0.919, 15035., 0.702, 0.055, 
  18.3, "tests performed", 176725., 176725., "", 2532., 5259., 0.83, 0.83, 
  "", 246., 79.17, 2.141325*^7, 341.955, 34.1, 10.069, 5.331, 11669.077, 0.7, 
  197.093, 10.68, 0.3, 27., "", 3.6, 76.98, 0.782}, 
 {"LKA", "Asia", "Sri Lanka", "2021-02-11", 73116., 942., 857.286, 379., 4., 
  5.714, 3414.521, 43.991, 40.035, 17.699, 0.187, 0.267, 1., "", "", "", "", 
  "", "", "", "", 15543., 1.883143*^6, 87.943, 0.726, 15538., 0.726, 0.055, 
  18.1, "tests performed", 178087., 178087., "", 1362., 4537., 0.83, 0.83, 
  "", 212., 79.17, 2.141325*^7, 341.955, 34.1, 10.069, 5.331, 11669.077, 0.7, 
  197.093, 10.68, 0.3, 27., "", 3.6, 76.98, 0.782}, 
 {"LKA", "Asia", "Sri Lanka", "2021-02-12", 74056., 940., 886.571, 384., 5., 
  5.857, 3458.419, 43.898, 41.403, 17.933, 0.234, 0.274, 0.98, "", "", "", 
  "", "", "", "", "", 16387., 1.89953*^6, 88.708, 0.765, 15772., 0.737, 
  0.056, 17.8, "tests performed", 179197., 179197., "", 1110., 3270., 0.84, 
  0.84, "", 153., 79.17, 2.141325*^7, 341.955, 34.1, 10.069, 5.331, 
  11669.077, 0.7, 197.093, 10.68, 0.3, 27., "", 3.6, 76.98, 0.782}, 
 {"LKA", "Asia", "Sri Lanka", "2021-02-13", 74852., 796., 896.571, 390., 6., 
  5.571, 3495.593, 37.173, 41.87, 18.213, 0.28, 0.26, 0.96, "", "", "", "", 
  "", "", "", "", 16866., 1.916396*^6, 89.496, 0.788, 15932., 0.744, 0.056, 
  17.8, "tests performed", 186654., 186654., "", 7457., 3787., 0.87, 0.87, 
  "", 177., 79.17, 2.141325*^7, 341.955, 34.1, 10.069, 5.331, 11669.077, 0.7, 
  197.093, 10.68, 0.3, 27., "", 3.6, 76.98, 0.782}, 
 {"LKA", "Asia", "Sri Lanka", "2021-02-14", 75654., 802., 900.857, 397., 7., 
  5.857, 3533.046, 37.453, 42.07, 18.54, 0.327, 0.274, 0.94, "", "", "", "", 
  "", "", "", "", 15430., 1.931826*^6, 90.216, 0.721, 16401., 0.766, 0.055, 
  18.2, "tests performed", 189349., 189349., "", 2695., 3939., 0.88, 0.88, 
  "", 184., 79.17, 2.141325*^7, 341.955, 34.1, 10.069, 5.331, 11669.077, 0.7, 
  197.093, 10.68, 0.3, 27., "", 3.6, 76.98, 0.782}, 
 {"LKA", "Asia", "Sri Lanka", "2021-02-15", 76428., 774., 884.714, 403., 6., 
  5.429, 3569.192, 36.146, 41.316, 18.82, 0.28, 0.254, 0.92, "", "", "", "", 
  "", "", "", "", 11895., 1.943721*^6, 90.772, 0.555, 16043., 0.749, 0.055, 
  18.1, "tests performed", 192938., 192938., "", 3589., 3597., 0.9, 0.9, "", 
  168., 79.17, 2.141325*^7, 341.955, 34.1, 10.069, 5.331, 11669.077, 0.7, 
  197.093, 10.68, 0.3, 27., "", 3.6, 76.98, 0.782}, 
 {"LKA", "Asia", "Sri Lanka", "2021-02-16", 77184., 756., 853.286, 409., 6., 
  5.571, 3604.497, 35.305, 39.848, 19.1, 0.28, 0.26, 0.89, "", "", "", "", 
  "", "", "", "", 13585., 1.957306*^6, 91.406, 0.634, 15628., 0.73, 0.055, 
  18.3, "tests performed", 196163., 196163., "", 3225., 3139., 0.92, 0.92, 
  "", 147., 79.17, 2.141325*^7, 341.955, 34.1, 10.069, 5.331, 11669.077, 0.7, 
  197.093, 10.68, 0.3, 27., "", 3.6, 76.98, 0.782}, 
 {"LKA", "Asia", "Sri Lanka", "2021-02-17", 77906., 722., 818.857, 422., 13., 
  6.714, 3638.215, 33.717, 38.241, 19.707, 0.607, 0.314, 0.87, "", "", "", 
  "", "", "", "", "", 15386., 1.972692*^6, 92.125, 0.719, 15013., 0.701, 
  0.055, 18.3, "tests performed", 210405., 210405., "", 14242., 4811., 0.98, 
  0.98, "", 225., 79.17, 2.141325*^7, 341.955, 34.1, 10.069, 5.331, 
  11669.077, 0.7, 197.093, 10.68, 0.3, 27., "", 3.6, 76.98, 0.782}, 
 {"LKA", "Asia", "Sri Lanka", "2021-02-18", 78420., 514., 757.714, 430., 8., 
  7.286, 3662.218, 24.004, 35.385, 20.081, 0.374, 0.34, 0.84, "", "", "", "", 
  "", "", "", "", 15554., 1.988246*^6, 92.851, 0.726, 15015., 0.701, 0.05, 
  19.8, "tests performed", 233472., 233472., "", 23067., 7912., 1.09, 1.09, 
  "", 369., 79.17, 2.141325*^7, 341.955, 34.1, 10.069, 5.331, 11669.077, 0.7, 
  197.093, 10.68, 0.3, 27., "", 3.6, 76.98, 0.782}, 
 {"LKA", "Asia", "Sri Lanka", "2021-02-19", 78937., 517., 697.286, 433., 3., 
  7., 3686.362, 24.144, 32.563, 20.221, 0.14, 0.327, 0.82, "", "", "", "", 
  "", "", "", "", 15909., 2.004155*^6, 93.594, 0.743, 14946., 0.698, 0.047, 
  21.4, "tests performed", 263779., 263779., "", 30307., 12083., 1.23, 1.23, 
  "", 564., 79.17, 2.141325*^7, 341.955, 34.1, 10.069, 5.331, 11669.077, 0.7, 
  197.093, 10.68, 0.3, 27., "", 3.6, 76.98, 0.782}, 
 {"LKA", "Asia", "Sri Lanka", "2021-02-20", 79480., 543., 661.143, 435., 2., 
  6.429, 3711.721, 25.358, 30.875, 20.315, 0.093, 0.3, 0.82, "", "", "", "", 
  "", "", "", "", 12936., 2.017091*^6, 94.198, 0.604, 14385., 0.672, 0.046, 
  21.8, "tests performed", 302857., 302857., "", 39078., 16600., 1.41, 1.41, 
  "", 775., 79.17, 2.141325*^7, 341.955, 34.1, 10.069, 5.331, 11669.077, 0.7, 
  197.093, 10.68, 0.3, 27., "", 3.6, 76.98, 0.782}, 
 {"LKA", "Asia", "Sri Lanka", "2021-02-21", 79999., 519., 620.714, 445., 10., 
  6.857, 3735.958, 24.237, 28.987, 20.782, 0.467, 0.32, 0.81, "", "", "", "", 
  "", "", "", "", 11779., 2.02887*^6, 94.748, 0.55, 13863., 0.647, 0.045, 
  22.3, "tests performed", 338769., 338769., "", 35912., 21346., 1.58, 1.58, 
  "", 997., 79.17, 2.141325*^7, 341.955, 34.1, 10.069, 5.331, 11669.077, 0.7, 
  197.093, 10.68, 0.3, 27., "", 3.6, 76.98, 0.782}, 
 {"LKA", "Asia", "Sri Lanka", "2021-02-22", 80517., 518., 584.143, 450., 5., 
  6.714, 3760.149, 24.191, 27.28, 21.015, 0.234, 0.314, 0.8, "", "", "", "", 
  "", "", "", "", 11222., 2.040092*^6, 95.272, 0.524, 13767., 0.643, 0.042, 
  23.6, "tests performed", 354352., 354352., "", 15583., 23059., 1.65, 1.65, 
  "", 1077., 79.17, 2.141325*^7, 341.955, 34.1, 10.069, 5.331, 11669.077, 
  0.7, 197.093, 10.68, 0.3, 27., "", 3.6, 76.98, 0.782}, 
 {"LKA", "Asia", "Sri Lanka", "2021-02-23", 81009., 492., 546.429, 453., 3., 
  6.286, 3783.125, 22.976, 25.518, 21.155, 0.14, 0.294, 0.79, "", "", "", "", 
  "", "", "", "", 13714., 2.053806*^6, 95.913, 0.64, 13786., 0.644, 0.04, 
  25.2, "tests performed", 366907., 366907., "", 12555., 24392., 1.71, 1.71, 
  "", 1139., 79.17, 2.141325*^7, 341.955, 34.1, 10.069, 5.331, 11669.077, 
  0.7, 197.093, 10.68, 0.3, 27., "", 3.6, 76.98, 0.782}, 
 {"LKA", "Asia", "Sri Lanka", "2021-02-24", 81467., 458., 508.714, 457., 4., 
  5., 3804.514, 21.389, 23.757, 21.342, 0.187, 0.234, 0.79, "", "", "", "", 
  "", "", "", "", 12198., 2.066004*^6, 96.483, 0.57, 13330., 0.623, 0.038, 
  26.2, "tests performed", 393469., 393469., "", 26562., 26152., 1.84, 1.84, 
  "", 1221., 79.17, 2.141325*^7, 341.955, 34.1, 10.069, 5.331, 11669.077, 
  0.7, 197.093, 10.68, 0.3, 27., "", 3.6, 76.98, 0.782}, 
 {"LKA", "Asia", "Sri Lanka", "2021-02-25", 81933., 466., 501.857, 459., 2., 
  4.143, 3826.276, 21.762, 23.437, 21.435, 0.093, 0.193, 0.78, "", "", "", 
  "", "", "", "", "", 13868., 2.079872*^6, 97.13, 0.648, 13089., 0.611, 
  0.038, 26.1, "tests performed", "", "", "", "", 23797., "", "", "", 1111., 
  79.17, 2.141325*^7, 341.955, 34.1, 10.069, 5.331, 11669.077, 0.7, 197.093, 
  10.68, 0.3, 27., "", 3.6, 76.98, 0.782}, {"LKA", "Asia", "Sri Lanka", 
  "2021-02-26", 82430., 497., 499., 464., 5., 4.429, 3849.486, 23.21, 23.303, 
  21.669, 0.234, 0.207, 0.78, "", "", "", "", "", "", "", "", 12632., 
  2.092504*^6, 97.72, 0.59, 12621., 0.589, 0.04, 25.3, "tests performed", 
  406633., 406633., "", "", 20408., 1.9, 1.9, "", 953., 79.17, 2.141325*^7, 
  341.955, 34.1, 10.069, 5.331, 11669.077, 0.7, 197.093, 10.68, 0.3, 27., "", 
  3.6, 76.98, 0.782}, {"LKA", "Asia", "Sri Lanka", "2021-02-27", 82890., 
  460., 487.143, 464., 0., 4.143, 3870.968, 21.482, 22.75, 21.669, 0., 0.193, 
  0.78, "", "", "", "", "", "", "", "", 10421., 2.102925*^6, 98.207, 0.487, 
  12262., 0.573, 0.04, 25.2, "tests performed", 441976., 441976., "", 35343., 
  19874., 2.06, 2.06, "", 928., 79.17, 2.141325*^7, 341.955, 34.1, 10.069, 
  5.331, 11669.077, 0.7, 197.093, 10.68, 0.3, 27., "", 3.6, 76.98, 0.782}, 
 {"LKA", "Asia", "Sri Lanka", "2021-02-28", 83094., 204., 442.143, 464., 0., 
  2.714, 3880.495, 9.527, 20.648, 21.669, 0., 0.127, 0.77, "", "", "", "", 
  "", "", "", "", 9822., 2.112747*^6, 98.665, 0.459, 11982., 0.56, 0.037, 
  27.1, "tests performed", 466350., 466350., "", 24374., 18226., 2.18, 2.18, 
  "", 851., 79.17, 2.141325*^7, 341.955, 34.1, 10.069, 5.331, 11669.077, 0.7, 
  197.093, 10.68, 0.3, 27., "", 3.6, 76.98, 0.782}, 
 {"LKA", "Asia", "Sri Lanka", "2021-03-01", 83552., 458., 433.571, 476., 12., 
  3.714, 3901.883, 21.389, 20.248, 22.229, 0.56, 0.173, 0.78, "", "", "", "", 
  "", "", "", "", 9949., 2.122696*^6, 99.13, 0.465, 11801., 0.551, 0.037, 
  27.2, "tests performed", 509275., 509275., "", 42925., 22132., 2.38, 2.38, 
  "", 1034., 79.17, 2.141325*^7, 341.955, 34.1, 10.069, 5.331, 11669.077, 
  0.7, 197.093, 10.68, 0.3, 27., "", 3.6, 76.98, 0.782}, 
 {"LKA", "Asia", "Sri Lanka", "2021-03-02", 83870., 318., 408.714, 483., 7., 
  4.286, 3916.734, 14.851, 19.087, 22.556, 0.327, 0.2, 0.78, "", "", "", "", 
  "", "", "", "", 10786., 2.133482*^6, 99.634, 0.504, 11382., 0.532, 0.036, 
  27.8, "tests performed", 553821., 553821., "", 44546., 26702., 2.59, 2.59, 
  "", 1247., 79.17, 2.141325*^7, 341.955, 34.1, 10.069, 5.331, 11669.077, 
  0.7, 197.093, 10.68, 0.3, 27., "", 3.6, 76.98, 0.782}, 
 {"LKA", "Asia", "Sri Lanka", "2021-03-03", 84226., 356., 394.143, 484., 1., 
  3.857, 3933.359, 16.625, 18.406, 22.603, 0.047, 0.18, 0.79, "", "", "", "", 
  "", "", "", "", 12883., 2.146365*^6, 100.235, 0.602, 11480., 0.536, 0.034, 
  29.1, "tests performed", 599991., 599991., "", 46170., 29503., 2.8, 2.8, 
  "", 1378., 79.17, 2.141325*^7, 341.955, 34.1, 10.069, 5.331, 11669.077, 
  0.7, 197.093, 10.68, 0.3, 27., "", 3.6, 76.98, 0.782}, 
 {"LKA", "Asia", "Sri Lanka", "2021-03-04", 84610., 384., 382.429, 489., 5., 
  4.286, 3951.292, 17.933, 17.859, 22.836, 0.234, 0.2, 0.8, "", "", "", "", 
  "", "", "", "", 13049., 2.159414*^6, 100.845, 0.609, 11363., 0.531, 0.034, 
  29.7, "tests performed", 650991., 650991., "", 51000., 35849., 3.04, 3.04, 
  "", 1674., 79.17, 2.141325*^7, 341.955, 34.1, 10.069, 5.331, 11669.077, 
  0.7, 197.093, 10.68, 0.3, 27., "", 3.6, 76.98, 0.782}, 
 {"LKA", "Asia", "Sri Lanka", "2021-03-05", 84960., 350., 361.429, 493., 4., 
  4.143, 3967.637, 16.345, 16.879, 23.023, 0.187, 0.193, 0.8, "", "", "", "", 
  "", "", "", "", 11895., 2.171309*^6, 101.4, 0.555, 11258., 0.526, 0.032, 
  31.1, "tests performed", 699521., 699521., "", 48530., 41841., 3.27, 3.27, 
  "", 1954., 79.17, 2.141325*^7, 341.955, 34.1, 10.069, 5.331, 11669.077, 
  0.7, 197.093, 10.68, 0.3, 27., "", 3.6, 76.98, 0.782}, 
 {"LKA", "Asia", "Sri Lanka", "2021-03-06", 85150., 190., 322.857, 493., 0., 
  4.143, 3976.51, 8.873, 15.077, 23.023, 0., 0.193, 0.81, "", "", "", "", "", 
  "", "", "", 11172., 2.182481*^6, 101.922, 0.522, 11365., 0.531, 0.028, 
  35.2, "tests performed", 724278., 724278., "", 24757., 40329., 3.38, 3.38, 
  "", 1883., 79.17, 2.141325*^7, 341.955, 34.1, 10.069, 5.331, 11669.077, 
  0.7, 197.093, 10.68, 0.3, 27., "", 3.6, 76.98, 0.782}, 
 {"LKA", "Asia", "Sri Lanka", "2021-03-07", 85695., 545., 371.571, 502., 9., 
  5.429, 4001.961, 25.452, 17.352, 23.443, 0.42, 0.254, 0.83, "", "", "", "", 
  "", "", "", "", 11809., 2.19429*^6, 102.473, 0.551, 11649., 0.544, 0.032, 
  31.4, "tests performed", 729562., 729562., "", 5284., 37602., 3.41, 3.41, 
  "", 1756., 79.17, 2.141325*^7, 341.955, 34.1, 10.069, 5.331, 11669.077, 
  0.7, 197.093, 10.68, 0.3, 27., "", 3.6, 76.98, 0.782}, 
 {"LKA", "Asia", "Sri Lanka", "2021-03-08", 86039., 344., 355.286, 507., 5., 
  4.429, 4018.026, 16.065, 16.592, 23.677, 0.234, 0.207, 0.84, "", "", "", 
  "", "", "", "", "", 7575., 2.201865*^6, 102.827, 0.354, 11310., 0.528, 
  0.031, 31.8, "tests performed", 737062., 737062., "", 7500., 32541., 3.44, 
  3.44, "", 1520., 79.17, 2.141325*^7, 341.955, 34.1, 10.069, 5.331, 
  11669.077, 0.7, 197.093, 10.68, 0.3, 27., "", 3.6, 76.98, 0.782}, 
 {"LKA", "Asia", "Sri Lanka", "2021-03-09", 86343., 304., 353.286, 511., 4., 
  4., 4032.223, 14.197, 16.498, 23.864, 0.187, 0.187, 0.84, "", "", "", "", 
  "", "", "", "", 11615., 2.21348*^6, 103.37, 0.542, 11428., 0.534, 0.031, 
  32.3, "tests performed", 743775., 743775., "", 6713., 27136., 3.47, 3.47, 
  "", 1267., 79.17, 2.141325*^7, 341.955, 34.1, 10.069, 5.331, 11669.077, 
  0.7, 197.093, 10.68, 0.3, 27., "", 3.6, 76.98, 0.782}, 
 {"LKA", "Asia", "Sri Lanka", "2021-03-10", 86685., 342., 351.286, 511., 0., 
  3.857, 4048.194, 15.971, 16.405, 23.864, 0., 0.18, 0.84, "", "", "", "", 
  "", "", "", "", 12557., 2.226037*^6, 103.956, 0.586, 11382., 0.532, 0.031, 
  32.4, "tests performed", 752098., 752098., "", 8323., 21730., 3.51, 3.51, 
  "", 1015., 79.17, 2.141325*^7, 341.955, 34.1, 10.069, 5.331, 11669.077, 
  0.7, 197.093, 10.68, 0.3, 27., "", 3.6, 76.98, 0.782}, 
 {"LKA", "Asia", "Sri Lanka", "2021-03-11", 86989., 304., 339.857, 520., 9., 
  4.429, 4062.391, 14.197, 15.871, 24.284, 0.42, 0.207, 0.84, "", "", "", "", 
  "", "", "", "", 10819., 2.236856*^6, 104.461, 0.505, 11063., 0.517, 0.031, 
  32.6, "tests performed", 759548., 759548., "", 7450., 15508., 3.55, 3.55, 
  "", 724., 79.17, 2.141325*^7, 341.955, 34.1, 10.069, 5.331, 11669.077, 0.7, 
  197.093, 10.68, 0.3, 27., "", 3.6, 76.98, 0.782}, 
 {"LKA", "Asia", "Sri Lanka", "2021-03-12", 87286., 297., 332.286, 525., 5., 
  4.571, 4076.261, 13.87, 15.518, 24.518, 0.234, 0.213, 0.85, "", "", "", "", 
  "", "", "", "", 10396., 2.247252*^6, 104.947, 0.485, 10849., 0.507, 0.031, 
  32.6, "tests performed", 760765., 760765., "", 1217., 8749., 3.55, 3.55, 
  "", 409., 79.17, 2.141325*^7, 341.955, 34.1, 10.069, 5.331, 11669.077, 0.7, 
  197.093, 10.68, 0.3, 27., "", 3.6, 76.98, 0.782}, 
 {"LKA", "Asia", "Sri Lanka", "2021-03-13", 87600., 314., 350., 526., 1., 
  4.714, 4090.925, 14.664, 16.345, 24.564, 0.047, 0.22, 0.86, "", "", "", "", 
  "", "", "", "", 11539., 2.258791*^6, 105.486, 0.539, 10901., 0.509, 0.032, 
  31.1, "tests performed", 770408., 770408., "", 9643., 6590., 3.6, 3.6, "", 
  308., 79.17, 2.141325*^7, 341.955, 34.1, 10.069, 5.331, 11669.077, 0.7, 
  197.093, 10.68, 0.3, 27., "", 3.6, 76.98, 0.782}, 
 {"LKA", "Asia", "Sri Lanka", "2021-03-14", 87907., 307., 316., 527., 1., 
  3.571, 4105.262, 14.337, 14.757, 24.611, 0.047, 0.167, 0.87, "", "", "", 
  "", "", "", "", "", 8564., 2.267355*^6, 105.886, 0.4, 10438., 0.487, 0.03, 
  33., "tests performed", 773011., 773011., "", 2603., 6207., 3.61, 3.61, "", 
  290., 79.17, 2.141325*^7, 341.955, 34.1, 10.069, 5.331, 11669.077, 0.7, 
  197.093, 10.68, 0.3, 27., "", 3.6, 76.98, 0.782}, 
 {"LKA", "Asia", "Sri Lanka", "2021-03-15", 88238., 331., 314.143, 532., 5., 
  3.571, 4120.72, 15.458, 14.67, 24.844, 0.234, 0.167, 0.88, "", "", "", "", 
  "", "", "", "", 7154., 2.274509*^6, 106.22, 0.334, 10378., 0.485, 0.03, 
  33., "tests performed", 784500., 784500., "", 11489., 6777., 3.66, 3.66, 
  "", 316., 79.17, 2.141325*^7, 341.955, 34.1, 10.069, 5.331, 11669.077, 0.7, 
  197.093, 10.68, 0.3, 27., "", 3.6, 76.98, 0.782}, 
 {"LKA", "Asia", "Sri Lanka", "2021-03-16", 88392., 154., 292.714, 532., 0., 
  3., 4127.911, 7.192, 13.67, 24.844, 0., 0.14, 0.89, "", "", "", "", "", "", 
  "", "", 12098., 2.286607*^6, 106.785, 0.565, 10447., 0.488, 0.028, 35.7, 
  "tests performed", 796792., 796792., "", 12292., 7574., 3.72, 3.72, "", 
  354., 79.17, 2.141325*^7, 341.955, 34.1, 10.069, 5.331, 11669.077, 0.7, 
  197.093, 10.68, 0.3, 27., "", 3.6, 76.98, 0.782}, 
 {"LKA", "Asia", "Sri Lanka", "2021-03-17", 88862., 470., 311., 537., 5., 
  3.714, 4149.86, 21.949, 14.524, 25.078, 0.234, 0.173, 0.91, "", "", "", "", 
  "", "", "", "", 11926., 2.298533*^6, 107.342, 0.557, 10357., 0.484, 0.03, 
  33.3, "tests performed", 806449., 806449., "", 9657., 7764., 3.77, 3.77, 
  "", 363., 79.17, 2.141325*^7, 341.955, 34.1, 10.069, 5.331, 11669.077, 0.7, 
  197.093, 10.68, 0.3, 27., "", 3.6, 76.98, 0.782}, 
 {"LKA", "Asia", "Sri Lanka", "2021-03-18", 89024., 162., 290.714, 537., 0., 
  2.429, 4157.426, 7.565, 13.576, 25.078, 0., 0.113, 0.91, "", "", "", "", 
  "", "", "", "", 11421., 2.309954*^6, 107.875, 0.533, 10443., 0.488, 0.028, 
  35.9, "tests performed", 815585., 815585., "", 9136., 8005., 3.81, 3.81, 
  "", 374., 79.17, 2.141325*^7, 341.955, 34.1, 10.069, 5.331, 11669.077, 0.7, 
  197.093, 10.68, 0.3, 27., "", 3.6, 76.98, 0.782}, 
 {"LKA", "Asia", "Sri Lanka", "2021-03-19", 89497., 473., 315.857, 544., 7., 
  2.714, 4179.515, 22.089, 14.751, 25.405, 0.327, 0.127, 0.92, "", "", "", 
  "", "", "", "", "", 12101., 2.322055*^6, 108.44, 0.565, 10686., 0.499, 
  0.03, 33.8, "tests performed", 824523., 824523., "", 8938., 9108., 3.85, 
  3.85, "", 425., 79.17, 2.141325*^7, 341.955, 34.1, 10.069, 5.331, 
  11669.077, 0.7, 197.093, 10.68, 0.3, 27., "", 3.6, 76.98, 0.782}, 
 {"LKA", "Asia", "Sri Lanka", "2021-03-20", 89655., 158., 293.571, 544., 0., 
  2.571, 4186.894, 7.379, 13.71, 25.405, 0., 0.12, 0.92, "", "", "", "", "", 
  "", "", "", 11742., 2.333797*^6, 108.988, 0.548, 10715., 0.5, 0.027, 36.5, 
  "tests performed", 829220., 829220., "", 4697., 8402., 3.87, 3.87, "", 
  392., 79.17, 2.141325*^7, 341.955, 34.1, 10.069, 5.331, 11669.077, 0.7, 
  197.093, 10.68, 0.3, 27., "", 3.6, 76.98, 0.782}, 
 {"LKA", "Asia", "Sri Lanka", "2021-03-21", 90200., 545., 327.571, 546., 2., 
  2.714, 4212.345, 25.452, 15.298, 25.498, 0.093, 0.127, 0.93, "", "", "", 
  "", "", "", "", "", 9180., 2.342977*^6, 109.417, 0.429, 10803., 0.505, 
  0.03, 33., "tests performed", 829865., 829865., "", 645., 8122., 3.88, 
  3.88, "", 379., 79.17, 2.141325*^7, 341.955, 34.1, 10.069, 5.331, 
  11669.077, 0.7, 197.093, 10.68, 0.3, 27., "", 3.6, 76.98, 0.782}, 
 {"LKA", "Asia", "Sri Lanka", "2021-03-22", 90514., 314., 325.143, 551., 5., 
  2.714, 4227.009, 14.664, 15.184, 25.732, 0.234, 0.127, 0.92, "", "", "", 
  "", "", "", "", "", 8618., 2.351595*^6, 109.82, 0.402, 11012., 0.514, 0.03, 
  33.9, "tests performed", 838355., 838355., "", 8490., 7694., 3.92, 3.92, 
  "", 359., 79.17, 2.141325*^7, 341.955, 34.1, 10.069, 5.331, 11669.077, 0.7, 
  197.093, 10.68, 0.3, 27., "", 3.6, 76.98, 0.782}, 
 {"LKA", "Asia", "Sri Lanka", "2021-03-23", 90765., 251., 339., 552., 1., 
  2.857, 4238.731, 11.722, 15.831, 25.778, 0.047, 0.133, 0.9, "", "", "", "", 
  "", "", "", "", 10453., 2.362048*^6, 110.308, 0.488, 10777., 0.503, 0.031, 
  31.8, "tests performed", "", "", "", "", 7246., "", "", "", 338., 79.17, 
  2.141325*^7, 341.955, 34.1, 10.069, 5.331, 11669.077, 0.7, 197.093, 10.68, 
  0.3, 27., "", 3.6, 76.98, 0.782}, {"LKA", "Asia", "Sri Lanka", 
  "2021-03-24", 91018., 253., 308., 552., 0., 2.143, 4250.546, 11.815, 
  14.384, 25.778, 0., 0.1, 0.89, "", "", "", "", "", "", "", "", 11035., 
  2.373083*^6, 110.823, 0.515, 10650., 0.497, 0.029, 34.6, "tests performed", 
  "", "", "", "", 7176., "", "", "", 335., 79.17, 2.141325*^7, 341.955, 34.1, 
  10.069, 5.331, 11669.077, 0.7, 197.093, 10.68, 0.3, 27., "", 3.6, 76.98, 
  0.782}, {"LKA", "Asia", "Sri Lanka", "2021-03-25", 91289., 271., 323.571, 
  554., 2., 2.429, 4263.202, 12.656, 15.111, 25.872, 0.093, 0.113, 0.88, "", 
  "", "", "", "", "", "", "", 11580., 2.384663*^6, 111.364, 0.541, 10673., 
  0.498, 0.03, 33., "tests performed", "", "", "", "", 7179., "", "", "", 
  335., 79.17, 2.141325*^7, 341.955, 34.1, 10.069, 5.331, 11669.077, 0.7, 
  197.093, 10.68, 0.3, 27., "", 3.6, 76.98, 0.782}, 
 {"LKA", "Asia", "Sri Lanka", "2021-03-26", 91561., 272., 294.857, 557., 3., 
  1.857, 4275.904, 12.702, 13.77, 26.012, 0.14, 0.087, 0.88, "", "", "", "", 
  "", "", "", "", 10956., 2.395619*^6, 111.876, 0.512, 10509., 0.491, 0.028, 
  35.6, "tests performed", "", "", "", "", 7211., "", "", "", 337., 79.17, 
  2.141325*^7, 341.955, 34.1, 10.069, 5.331, 11669.077, 0.7, 197.093, 10.68, 
  0.3, 27., "", 3.6, 76.98, 0.782}, {"LKA", "Asia", "Sri Lanka", 
  "2021-03-27", 91839., 278., 312., 558., 1., 2., 4288.887, 12.983, 14.57, 
  26.059, 0.047, 0.093, 0.88, "", "", "", "", "", "", "", "", 11671., 
  2.40729*^6, 112.421, 0.545, 10499., 0.49, 0.03, 33.7, "tests performed", 
  884164., 884164., "", "", 7849., 4.13, 4.13, "", 367., 79.17, 2.141325*^7, 
  341.955, 34.1, 10.069, 5.331, 11669.077, 0.7, 197.093, 10.68, 0.3, 27., "", 
  3.6, 76.98, 0.782}, {"LKA", "Asia", "Sri Lanka", "2021-03-28", 92088., 
  249., 269.714, 561., 3., 2.143, 4300.515, 11.628, 12.596, 26.199, 0.14, 
  0.1, 0.87, "", "", "", "", "", "", "", "", 9210., 2.4165*^6, 112.851, 0.43, 
  10503., 0.49, 0.026, 38.9, "tests performed", 894053., 894053., "", 9889., 
  9170., 4.18, 4.18, "", 428., 79.17, 2.141325*^7, 341.955, 34.1, 10.069, 
  5.331, 11669.077, 0.7, 197.093, 10.68, 0.3, 27., "", 3.6, 76.98, 0.782}, 
 {"LKA", "Asia", "Sri Lanka", "2021-03-29", 92303., 215., 255.571, 566., 5., 
  2.143, 4310.555, 10.041, 11.935, 26.432, 0.234, 0.1, 0.87, "", "", "", "", 
  "", "", "", "", 6711., 2.423211*^6, 113.164, 0.313, 10231., 0.478, 0.025, 
  40., "tests performed", 894365., 894365., "", 312., 8001., 4.18, 4.18, "", 
  374., 79.17, 2.141325*^7, 341.955, 34.1, 10.069, 5.331, 11669.077, 0.7, 
  197.093, 10.68, 0.3, 27., "", 3.6, 76.98, 0.782}, 
 {"LKA", "Asia", "Sri Lanka", "2021-03-30", 92442., 139., 239.571, 566., 0., 
  2., 4317.047, 6.491, 11.188, 26.432, 0., 0.093, 0.86, "", "", "", "", "", 
  "", "", "", 11095., 2.434306*^6, 113.682, 0.518, 10323., 0.482, 0.023, 
  43.1, "tests performed", 903467., 903467., "", 9102., 7993., 4.22, 4.22, 
  "", 373., 79.17, 2.141325*^7, 341.955, 34.1, 10.069, 5.331, 11669.077, 0.7, 
  197.093, 10.68, 0.3, 27., "", 3.6, 76.98, 0.782}, 
 {"LKA", "Asia", "Sri Lanka", "2021-03-31", 92706., 264., 241.143, 568., 2., 
  2.286, 4329.376, 12.329, 11.261, 26.526, 0.093, 0.107, 0.87, "", "", "", 
  "", "", "", "", "", 9636., 2.443942*^6, 114.132, 0.45, 10123., 0.473, 
  0.024, 42., "tests performed", 913219., 913219., "", 9752., 8077., 4.26, 
  4.26, "", 377., 79.17, 2.141325*^7, 341.955, 34.1, 10.069, 5.331, 
  11669.077, 0.7, 197.093, 10.68, 0.3, 27., "", 3.6, 76.98, 0.782}, 
 {"LKA", "Asia", "Sri Lanka", "2021-04-01", 92917., 211., 232.571, 571., 3., 
  2.429, 4339.229, 9.854, 10.861, 26.666, 0.14, 0.113, 0.88, "", "", "", "", 
  "", "", "", "", 10767., 2.454709*^6, 114.635, 0.503, 10007., 0.467, 0.023, 
  43., "tests performed", 919753., 919753., "", 6534., 7702., 4.3, 4.3, "", 
  360., 31.48, 2.141325*^7, 341.955, 34.1, 10.069, 5.331, 11669.077, 0.7, 
  197.093, 10.68, 0.3, 27., "", 3.6, 76.98, 0.782}, 
 {"LKA", "Asia", "Sri Lanka", "2021-04-02", 93128., 211., 223.857, 571., 0., 
  2., 4349.083, 9.854, 10.454, 26.666, 0., 0.093, 0.88, "", "", "", "", "", 
  "", "", "", 11266., 2.465975*^6, 115.161, 0.526, 10051., 0.469, 0.022, 
  44.9, "tests performed", 923954., 923954., "", 4201., 6993., 4.31, 4.31, 
  "", 327., 31.48, 2.141325*^7, 341.955, 34.1, 10.069, 5.331, 11669.077, 0.7, 
  197.093, 10.68, 0.3, 27., "", 3.6, 76.98, 0.782}, 
 {"LKA", "Asia", "Sri Lanka", "2021-04-03", 93295., 167., 208., 575., 4., 
  2.429, 4356.882, 7.799, 9.714, 26.853, 0.187, 0.113, 0.89, "", "", "", "", 
  "", "", "", "", 9995., 2.47597*^6, 115.628, 0.467, 9811., 0.458, 0.021, 
  47.2, "tests performed", "", "", "", "", 5722., "", "", "", 267., 31.48, 
  2.141325*^7, 341.955, 34.1, 10.069, 5.331, 11669.077, 0.7, 197.093, 10.68, 
  0.3, 27., "", 3.6, 76.98, 0.782}, {"LKA", "Asia", "Sri Lanka", 
  "2021-04-04", 93436., 141., 192.571, 581., 6., 2.857, 4363.467, 6.585, 
  8.993, 27.133, 0.28, 0.133, 0.91, "", "", "", "", "", "", "", "", 9243., 
  2.485213*^6, 116.06, 0.432, 9816., 0.458, 0.02, 51., "tests performed", 
  924479., 924479., "", "", 4347., 4.32, 4.32, "", 203., 31.48, 2.141325*^7, 
  341.955, 34.1, 10.069, 5.331, 11669.077, 0.7, 197.093, 10.68, 0.3, 27., "", 
  3.6, 76.98, 0.782}, {"LKA", "Asia", "Sri Lanka", "2021-04-05", 93595., 
  159., 184.571, 581., 0., 2.143, 4370.892, 7.425, 8.619, 27.133, 0., 0.1, 
  0.94, "", "", "", "", "", "", "", "", 8165., 2.493378*^6, 116.441, 0.381, 
  10024., 0.468, 0.018, 54.3, "tests performed", "", "", "", "", 4306., "", 
  "", "", 201., 31.48, 2.141325*^7, 341.955, 34.1, 10.069, 5.331, 11669.077, 
  0.7, 197.093, 10.68, 0.3, 27., "", 3.6, 76.98, 0.782}, 
 {"LKA", "Asia", "Sri Lanka", "2021-04-06", 93690., 95., 178.286, 586., 5., 
  2.857, 4375.328, 4.437, 8.326, 27.366, 0.234, 0.133, 0.97, "", "", "", "", 
  "", "", "", "", 7099., 2.500477*^6, 116.772, 0.332, 9453., 0.441, 0.019, 
  53., "tests performed", 924536., 924536., "", "", 3010., 4.32, 4.32, "", 
  141., 31.48, 2.141325*^7, 341.955, 34.1, 10.069, 5.331, 11669.077, 0.7, 
  197.093, 10.68, 0.3, 27., "", 3.6, 76.98, 0.782}, 
 {"LKA", "Asia", "Sri Lanka", "2021-04-07", 93910., 220., 172., 588., 2., 
  2.857, 4385.602, 10.274, 8.032, 27.46, 0.093, 0.133, 1.02, "", "", "", "", 
  "", "", "", "", 9713., 2.51019*^6, 117.226, 0.454, 9464., 0.442, 0.018, 
  55., "tests performed", 924687., 924687., "", 151., 1638., 4.32, 4.32, "", 
  76., 31.48, 2.141325*^7, 341.955, 34.1, 10.069, 5.331, 11669.077, 0.7, 
  197.093, 10.68, 0.3, 27., "", 3.6, 76.98, 0.782}, 
 {"LKA", "Asia", "Sri Lanka", "2021-04-08", 94253., 343., 190.857, 591., 3., 
  2.857, 4401.62, 16.018, 8.913, 27.6, 0.14, 0.133, 1.07, "", "", "", "", "", 
  "", "", "", 12322., 2.522512*^6, 117.801, 0.575, 9686., 0.452, 0.02, 50.8, 
  "tests performed", "", "", "", "", 733., "", "", "", 34., 31.48, 
  2.141325*^7, 341.955, 34.1, 10.069, 5.331, 11669.077, 0.7, 197.093, 10.68, 
  0.3, 27., "", 3.6, 76.98, 0.782}, {"LKA", "Asia", "Sri Lanka", 
  "2021-04-09", 94564., 311., 205.143, 593., 2., 3.143, 4416.144, 14.524, 
  9.58, 27.693, 0.093, 0.147, 1.1, "", "", "", "", "", "", "", "", 9294., 
  2.531806*^6, 118.235, 0.434, 9404., 0.439, 0.022, 45.8, "tests performed", 
  925082., 925082., "", "", 161., 4.32, 4.32, "", 8., 31.48, 2.141325*^7, 
  341.955, 34.1, 10.069, 5.331, 11669.077, 0.7, 197.093, 10.68, 0.3, 27., "", 
  3.6, 76.98, 0.782}, {"LKA", "Asia", "Sri Lanka", "2021-04-10", 94848., 
  284., 221.857, 595., 2., 2.857, 4429.407, 13.263, 10.361, 27.787, 0.093, 
  0.133, 1.11, "", "", "", "", "", "", "", "", 10123., 2.541929*^6, 118.708, 
  0.473, 9423., 0.44, 0.024, 42.5, "tests performed", "", "", "", "", 135., 
  "", "", "", 6., 31.48, 2.141325*^7, 341.955, 34.1, 10.069, 5.331, 
  11669.077, 0.7, 197.093, 10.68, 0.3, 27., "", 3.6, 76.98, 0.782}, 
 {"LKA", "Asia", "Sri Lanka", "2021-04-11", 95131., 283., 242.143, 598., 3., 
  2.429, 4442.623, 13.216, 11.308, 27.927, 0.14, 0.113, 1.12, "", "", "", "", 
  "", "", "", "", 8684., 2.550613*^6, 119.114, 0.406, 9343., 0.436, 0.026, 
  38.6, "tests performed", 925242., 925242., "", "", 109., 4.32, 4.32, "", 
  5., 31.48, 2.141325*^7, 341.955, 34.1, 10.069, 5.331, 11669.077, 0.7, 
  197.093, 10.68, 0.3, 27., "", 3.6, 76.98, 0.782}, 
 {"LKA", "Asia", "Sri Lanka", "2021-04-12", 95394., 263., 257., 598., 0., 
  2.429, 4454.905, 12.282, 12.002, 27.927, 0., 0.113, 1.13, "", "", "", "", 
  "", "", "", "", 7134., 2.557747*^6, 119.447, 0.333, 9196., 0.429, 0.028, 
  35.8, "tests performed", "", "", "", "", 171., "", "", "", 8., 31.48, 
  2.141325*^7, 341.955, 34.1, 10.069, 5.331, 11669.077, 0.7, 197.093, 10.68, 
  0.3, 27., "", 3.6, 76.98, 0.782}, {"LKA", "Asia", "Sri Lanka", 
  "2021-04-13", 95620., 226., 275.714, 602., 4., 2.286, 4465.459, 10.554, 
  12.876, 28.113, 0.187, 0.107, 1.14, "", "", "", "", "", "", "", "", 6185., 
  2.563932*^6, 119.736, 0.289, 9065., 0.423, 0.03, 32.9, "tests performed", 
  "", "", "", "", 233., "", "", "", 11., 47.69, 2.141325*^7, 341.955, 34.1, 
  10.069, 5.331, 11669.077, 0.7, 197.093, 10.68, 0.3, 27., "", 3.6, 76.98, 
  0.782}, {"LKA", "Asia", "Sri Lanka", "2021-04-14", 95719., 99., 258.429, 
  602., 0., 2., 4470.083, 4.623, 12.069, 28.113, 0., 0.093, 1.15, "", "", "", 
  "", "", "", "", "", 5065., 2.568997*^6, 119.972, 0.237, 8401., 0.392, 
  0.031, 32.5, "tests performed", "", "", "", "", 278., "", "", "", 13., 
  47.69, 2.141325*^7, 341.955, 34.1, 10.069, 5.331, 11669.077, 0.7, 197.093, 
  10.68, 0.3, 27., "", 3.6, 76.98, 0.782}, {"LKA", "Asia", "Sri Lanka", 
  "2021-04-15", 95949., 230., 242.286, 608., 6., 2.429, 4480.824, 10.741, 
  11.315, 28.394, 0.28, 0.113, 1.2, "", "", "", "", "", "", "", "", 4024., 
  2.573021*^6, 120.16, 0.188, 7216., 0.337, 0.034, 29.8, "tests performed", 
  "", "", "", "", 316., "", "", "", 15., 47.69, 2.141325*^7, 341.955, 34.1, 
  10.069, 5.331, 11669.077, 0.7, 197.093, 10.68, 0.3, 27., "", 3.6, 76.98, 
  0.782}, {"LKA", "Asia", "Sri Lanka", "2021-04-16", 96186., 237., 231.714, 
  615., 7., 3.143, 4491.892, 11.068, 10.821, 28.721, 0.327, 0.147, 1.25, "", 
  "", "", "", "", "", "", "", 4107., 2.577128*^6, 120.352, 0.192, 6475., 
  0.302, 0.036, 27.9, "tests performed", "", "", "", "", 354., "", "", "", 
  17., 47.69, 2.141325*^7, 341.955, 34.1, 10.069, 5.331, 11669.077, 0.7, 
  197.093, 10.68, 0.3, 27., "", 3.6, 76.98, 0.782}, 
 {"LKA", "Asia", "Sri Lanka", "2021-04-17", 96354., 168., 215.143, 615., 0., 
  2.857, 4499.737, 7.846, 10.047, 28.721, 0., 0.133, 1.31, "", "", "", "", 
  "", "", "", "", 6578., 2.583706*^6, 120.659, 0.307, 5968., 0.279, 0.036, 
  27.7, "tests performed", "", "", "", "", 409., "", "", "", 19., 47.69, 
  2.141325*^7, 341.955, 34.1, 10.069, 5.331, 11669.077, 0.7, 197.093, 10.68, 
  0.3, 27., "", 3.6, 76.98, 0.782}, {"LKA", "Asia", "Sri Lanka", 
  "2021-04-18", 96796., 442., 237.857, 618., 3., 2.857, 4520.379, 20.641, 
  11.108, 28.861, 0.14, 0.133, 1.39, "", "", "", "", "", "", "", "", 6811., 
  2.590517*^6, 120.977, 0.318, 5701., 0.266, 0.042, 24., "tests performed", 
  "", "", "", "", 464., "", "", "", 22., 47.69, 2.141325*^7, 341.955, 34.1, 
  10.069, 5.331, 11669.077, 0.7, 197.093, 10.68, 0.3, 27., "", 3.6, 76.98, 
  0.782}, {"LKA", "Asia", "Sri Lanka", "2021-04-19", 97105., 309., 244.429, 
  620., 2., 3.143, 4534.809, 14.43, 11.415, 28.954, 0.093, 0.147, 1.45, "", 
  "", "", "", "", "", "", "", 8782., 2.599299*^6, 121.387, 0.41, 5936., 
  0.277, 0.041, 24.3, "tests performed", "", "", "", "", 464., "", "", "", 
  22., 47.69, 2.141325*^7, 341.955, 34.1, 10.069, 5.331, 11669.077, 0.7, 
  197.093, 10.68, 0.3, 27., "", 3.6, 76.98, 0.782}, 
 {"LKA", "Asia", "Sri Lanka", "2021-04-20", 97472., 367., 264.571, 620., 0., 
  2.571, 4551.948, 17.139, 12.356, 28.954, 0., 0.12, 1.52, "", "", "", "", 
  "", "", "", "", 8404., 2.607703*^6, 121.78, 0.392, 6253., 0.292, 0.042, 
  23.6, "tests performed", "", "", "", "", 464., "", "", "", 22., 47.69, 
  2.141325*^7, 341.955, 34.1, 10.069, 5.331, 11669.077, 0.7, 197.093, 10.68, 
  0.3, 27., "", 3.6, 76.98, 0.782}, {"LKA", "Asia", "Sri Lanka", 
  "2021-04-21", 98050., 578., 333., 630., 10., 4., 4578.941, 26.993, 15.551, 
  29.421, 0.467, 0.187, 1.58, "", "", "", "", "", "", "", "", 12464., 
  2.620167*^6, 122.362, 0.582, 7310., 0.341, 0.046, 22., "tests performed", 
  "", "", "", "", 464., "", "", "", 22., 47.69, 2.141325*^7, 341.955, 34.1, 
  10.069, 5.331, 11669.077, 0.7, 197.093, 10.68, 0.3, 27., "", 3.6, 76.98, 
  0.782}, {"LKA", "Asia", "Sri Lanka", "2021-04-22", 98722., 672., 396.143, 
  634., 4., 3.714, 4610.323, 31.382, 18.5, 29.608, 0.187, 0.173, 1.63, "", 
  "", "", "", "", "", "", "", 15268., 2.635435*^6, 123.075, 0.713, 8916., 
  0.416, 0.044, 22.5, "tests performed", "", "", "", "", 464., "", "", "", 
  22., 47.69, 2.141325*^7, 341.955, 34.1, 10.069, 5.331, 11669.077, 0.7, 
  197.093, 10.68, 0.3, 27., "", 3.6, 76.98, 0.782}, 
 {"LKA", "Asia", "Sri Lanka", "2021-04-23", 99518., 796., 476., 634., 0., 
  2.714, 4647.496, 37.173, 22.229, 29.608, 0., 0.127, 1.67, "", "", "", "", 
  "", "", "", "", 12439., 2.647874*^6, 123.656, 0.581, 10107., 0.472, 0.047, 
  21.2, "tests performed", "", "", "", "", 464., "", "", "", 22., 47.69, 
  2.141325*^7, 341.955, 34.1, 10.069, 5.331, 11669.077, 0.7, 197.093, 10.68, 
  0.3, 27., "", 3.6, 76.98, 0.782}, {"LKA", "Asia", "Sri Lanka", 
  "2021-04-24", 100586., 1068., 604.571, 638., 4., 3.286, 4697.372, 49.876, 
  28.234, 29.795, 0.187, 0.153, 1.69, "", "", "", "", "", "", "", "", 16860., 
  2.664734*^6, 124.443, 0.787, 11575., 0.541, 0.052, 19.1, "tests performed", 
  "", "", "", "", 464., "", "", "", 22., 47.69, 2.141325*^7, 341.955, 34.1, 
  10.069, 5.331, 11669.077, 0.7, 197.093, 10.68, 0.3, 27., "", 3.6, 76.98, 
  0.782}, {"LKA", "Asia", "Sri Lanka", "2021-04-25", 101379., 793., 654.714, 
  642., 4., 3.429, 4734.405, 37.033, 30.575, 29.981, 0.187, 0.16, 1.69, "", 
  "", "", "", "", "", "", "", 13919., 2.678653*^6, 125.093, 0.65, 12591., 
  0.588, 0.052, 19.2, "tests performed", "", "", "", "", 464., "", "", "", 
  22., 47.69, 2.141325*^7, 341.955, 34.1, 10.069, 5.331, 11669.077, 0.7, 
  197.093, 10.68, 0.3, 27., "", 3.6, 76.98, 0.782}, 
 {"LKA", "Asia", "Sri Lanka", "2021-04-26", 102376., 997., 753., 647., 5., 
  3.857, 4780.965, 46.56, 35.165, 30.215, 0.234, 0.18, 1.69, "", "", "", "", 
  "", "", "", "", 13138., 2.691791*^6, 125.707, 0.614, 13213., 0.617, 0.057, 
  17.5, "tests performed", "", "", "", "", 464., "", "", "", 22., 47.69, 
  2.141325*^7, 341.955, 34.1, 10.069, 5.331, 11669.077, 0.7, 197.093, 10.68, 
  0.3, 27., "", 3.6, 76.98, 0.782}, {"LKA", "Asia", "Sri Lanka", 
  "2021-04-27", 103487., 1111., 859.286, 647., 0., 3.857, 4832.849, 51.884, 
  40.129, 30.215, 0., 0.18, 1.69, "", "", "", "", "", "", "", "", 13965., 
  2.705756*^6, 126.359, 0.652, 14008., 0.654, 0.061, 16.3, "tests performed", 
  "", "", "", "", 464., "", "", "", 22., 47.69, 2.141325*^7, 341.955, 34.1, 
  10.069, 5.331, 11669.077, 0.7, 197.093, 10.68, 0.3, 27., "", 3.6, 76.98, 
  0.782}, {"LKA", "Asia", "Sri Lanka", "2021-04-28", 104953., 1466., 986.143, 
  661., 14., 4.429, 4901.311, 68.462, 46.053, 30.869, 0.654, 0.207, 1.68, "", 
  "", "", "", "", "", "", "", 14365., 2.720121*^6, 127.03, 0.671, 14279., 
  0.667, 0.069, 14.5, "tests performed", "", "", "", "", 464., "", "", "", 
  22., 59.26, 2.141325*^7, 341.955, 34.1, 10.069, 5.331, 11669.077, 0.7, 
  197.093, 10.68, 0.3, 27., "", 3.6, 76.98, 0.782}, 
 {"LKA", "Asia", "Sri Lanka", "2021-04-29", 106484., 1531., 1108.857, 661., 
  0., 3.857, 4972.809, 71.498, 51.784, 30.869, 0., 0.18, 1.66, "", "", "", 
  "", "", "", "", "", 23730., 2.743851*^6, 128.138, 1.108, 15488., 0.723, 
  0.072, 14., "tests performed", 933591., 927711., 5880., "", 464., 4.36, 
  4.33, 0.03, 22., 59.26, 2.141325*^7, 341.955, 34.1, 10.069, 5.331, 
  11669.077, 0.7, 197.093, 10.68, 0.3, 27., "", 3.6, 76.98, 0.782}, 
 {"LKA", "Asia", "Sri Lanka", "2021-04-30", 108146., 1662., 1232.571, 678., 
  17., 6.286, 5050.424, 77.615, 57.561, 31.663, 0.794, 0.294, 1.63, "", "", 
  "", "", "", "", "", "", 27104., 2.770955*^6, 129.404, 1.266, 17583., 0.821, 
  0.07, 14.3, "tests performed", 953461., 928107., 25354., 19870., 3236., 
  4.45, 4.33, 0.12, 151., 59.26, 2.141325*^7, 341.955, 34.1, 10.069, 5.331, 
  11669.077, 0.7, 197.093, 10.68, 0.3, 27., "", 3.6, 76.98, 0.782}, 
 {"LKA", "Asia", "Sri Lanka", "2021-05-01", 109862., 1716., 1325.143, 687., 
  9., 7., 5130.562, 80.137, 61.884, 32.083, 0.42, 0.327, 1.6, "", "", "", "", 
  "", "", "", "", 25232., 2.796187*^6, 130.582, 1.178, 18779., 0.877, 0.071, 
  14.2, "tests performed", 991299., 928107., 63192., 37838., 8575., 4.63, 
  4.33, 0.3, 400., 59.26, 2.141325*^7, 341.955, 34.1, 10.069, 5.331, 
  11669.077, 0.7, 197.093, 10.68, 0.3, 27., "", 3.6, 76.98, 0.782}, 
 {"LKA", "Asia", "Sri Lanka", "2021-05-02", 111753., 1891., 1482., 696., 9., 
  7.714, 5218.871, 88.31, 69.209, 32.503, 0.42, 0.36, 1.57, "", "", "", "", 
  "", "", "", "", 23631., 2.819818*^6, 131.686, 1.104, 20166., 0.942, 0.073, 
  13.6, "tests performed", 1.016195*^6, 928107., 88088., 24896., 12066., 
  4.75, 4.33, 0.41, 563., 59.26, 2.141325*^7, 341.955, 34.1, 10.069, 5.331, 
  11669.077, 0.7, 197.093, 10.68, 0.3, 27., "", 3.6, 76.98, 0.782}, 
 {"LKA", "Asia", "Sri Lanka", "2021-05-03", 113676., 1923., 1614.286, 709., 
  13., 8.857, 5308.676, 89.804, 75.387, 33.11, 0.607, 0.414, 1.54, "", "", 
  "", "", "", "", "", "", 18584., 2.838402*^6, 132.554, 0.868, 20944., 0.978, 
  0.077, 13., "tests performed", 1.024978*^6, 928107., 96871., 8783., 13254., 
  4.79, 4.33, 0.45, 619., 84.26, 2.141325*^7, 341.955, 34.1, 10.069, 5.331, 
  11669.077, 0.7, 197.093, 10.68, 0.3, 27., "", 3.6, 76.98, 0.782}, 
 {"LKA", "Asia", "Sri Lanka", "2021-05-04", 115590., 1914., 1729., 709., 0., 
  8.857, 5398.06, 89.384, 80.744, 33.11, 0., 0.414, 1.5, "", "", "", "", "", 
  "", "", "", 22379., 2.860781*^6, 133.599, 1.045, 22146., 1.034, 0.078, 
  12.8, "tests performed", 1.048113*^6, 928107., 120006., 23135., 16493., 
  4.89, 4.33, 0.56, 770., 84.26, 2.141325*^7, 341.955, 34.1, 10.069, 5.331, 
  11669.077, 0.7, 197.093, 10.68, 0.3, 27., "", 3.6, 76.98, 0.782}, 
 {"LKA", "Asia", "Sri Lanka", "2021-05-05", 117529., 1939., 1796.571, 734., 
  25., 10.429, 5488.611, 90.551, 83.9, 34.278, 1.168, 0.487, 1.46, "", "", 
  "", "", "", "", "", "", 26360., 2.887141*^6, 134.83, 1.231, 23860., 1.114, 
  0.075, 13.3, "tests performed", 1.069828*^6, 928107., 141721., 21715., 
  19529., 5., 4.33, 0.66, 912., 84.26, 2.141325*^7, 341.955, 34.1, 10.069, 
  5.331, 11669.077, 0.7, 197.093, 10.68, 0.3, 27., "", 3.6, 76.98, 0.782}, 
 {"LKA", "Asia", "Sri Lanka", "2021-05-06", 119424., 1895., 1848.571, 745., 
  11., 12., 5577.108, 88.497, 86.328, 34.792, 0.514, 0.56, 1.43, "", "", "", 
  "", "", "", "", "", 27889., 2.91503*^6, 136.132, 1.302, 24454., 1.142, 
  0.076, 13.2, "tests performed", 1.088093*^6, 928107., 159986., 18265., 
  22072., 5.08, 4.33, 0.75, 1031., 84.26, 2.141325*^7, 341.955, 34.1, 10.069, 
  5.331, 11669.077, 0.7, 197.093, 10.68, 0.3, 27., "", 3.6, 76.98, 0.782}, 
 {"LKA", "Asia", "Sri Lanka", "2021-05-07", 121338., 1914., 1884.571, 764., 
  19., 12.286, 5666.492, 89.384, 88.01, 35.679, 0.887, 0.574, 1.4, "", "", 
  "", "", "", "", "", "", 22889., 2.937919*^6, 137.201, 1.069, 23852., 1.114, 
  0.079, 12.7, "tests performed", 1.105342*^6, 928107., 177235., 17249., 
  21697., 5.16, 4.33, 0.83, 1013., 84.26, 2.141325*^7, 341.955, 34.1, 10.069, 
  5.331, 11669.077, 0.7, 197.093, 10.68, 0.3, 27., "", 3.6, 76.98, 0.782}, 
 {"LKA", "Asia", "Sri Lanka", "2021-05-08", 123234., 1896., 1910.286, 786., 
  22., 14.143, 5755.035, 88.543, 89.21, 36.706, 1.027, 0.66, 1.38, "", "", 
  "", "", "", "", "", "", 25177., 2.963096*^6, 138.377, 1.176, 23844., 1.114, 
  0.08, 12.5, "tests performed", "", "", "", "", 17749., "", "", "", 829., 
  84.26, 2.141325*^7, 341.955, 34.1, 10.069, 5.331, 11669.077, 0.7, 197.093, 
  10.68, 0.3, 27., "", 3.6, 76.98, 0.782}, {"LKA", "Asia", "Sri Lanka", 
  "2021-05-09", 125906., 2672., 2021.857, 801., 15., 15., 5879.817, 124.783, 
  94.421, 37.407, 0.701, 0.701, 1.37, "", "", "", "", "", "", "", "", 23263., 
  2.986359*^6, 139.463, 1.086, 23792., 1.111, 0.085, 11.8, "tests performed", 
  1.12574*^6, 928400., 197340., "", 15649., 5.26, 4.34, 0.92, 731., 86.11, 
  2.141325*^7, 341.955, 34.1, 10.069, 5.331, 11669.077, 0.7, 197.093, 10.68, 
  0.3, 27., "", 3.6, 76.98, 0.782}, {"LKA", "Asia", "Sri Lanka", 
  "2021-05-10", 128530., 2624., 2122., 827., 26., 16.857, 6002.358, 122.541, 
  99.098, 38.621, 1.214, 0.787, 1.35, "", "", "", "", "", "", "", "", 23808., 
  3.010167*^6, 140.575, 1.112, 24538., 1.146, 0.086, 11.6, "tests performed", 
  1.130257*^6, 931276., 198981., 4517., 15040., 5.28, 4.35, 0.93, 702., 
  86.11, 2.141325*^7, 341.955, 34.1, 10.069, 5.331, 11669.077, 0.7, 197.093, 
  10.68, 0.3, 27., "", 3.6, 76.98, 0.782}, {"LKA", "Asia", "Sri Lanka", 
  "2021-05-11", 131098., 2568., 2215.429, 850., 23., 20.143, 6122.284, 
  119.926, 103.461, 39.695, 1.074, 0.941, 1.32, "", "", "", "", "", "", "", 
  "", 26428., 3.036595*^6, 141.809, 1.234, 25116., 1.173, 0.088, 11.3, 
  "tests performed", 1.16277*^6, 948817., 213953., 32513., 16380., 5.43, 
  4.43, 1., 765., 86.11, 2.141325*^7, 341.955, 34.1, 10.069, 5.331, 
  11669.077, 0.7, 197.093, 10.68, 0.3, 27., "", 3.6, 76.98, 0.782}, 
 {"LKA", "Asia", "Sri Lanka", "2021-05-12", 133527., 2429., 2285.429, 850., 
  0., 16.571, 6235.719, 113.434, 106.73, 39.695, 0., 0.774, 1.29, "", "", "", 
  "", "", "", "", "", 26248., 3.062843*^6, 143.035, 1.226, 25100., 1.172, 
  0.091, 11., "tests performed", 1.220248*^6, 996445., 223803., 57478., 
  21489., 5.7, 4.65, 1.05, 1004., 86.11, 2.141325*^7, 341.955, 34.1, 10.069, 
  5.331, 11669.077, 0.7, 197.093, 10.68, 0.3, 27., "", 3.6, 76.98, 0.782}, 
 {"LKA", "Asia", "Sri Lanka", "2021-05-13", 135796., 2269., 2338.857, 892., 
  42., 21., 6341.681, 105.962, 109.225, 41.656, 1.961, 0.981, 1.27, "", "", 
  "", "", "", "", "", "", 26648., 3.089491*^6, 144.279, 1.244, 24923., 1.164, 
  0.094, 10.7, "tests performed", 1.30984*^6, 1.075848*^6, 233992., 89592., 
  31678., 6.12, 5.02, 1.09, 1479., 86.11, 2.141325*^7, 341.955, 34.1, 10.069, 
  5.331, 11669.077, 0.7, 197.093, 10.68, 0.3, 27., "", 3.6, 76.98, 0.782}, 
 {"LKA", "Asia", "Sri Lanka", "2021-05-14", 138085., 2289., 2392.429, 923., 
  31., 22.714, 6448.577, 106.896, 111.727, 43.104, 1.448, 1.061, 1.25, "", 
  "", "", "", "", "", "", "", 24451., 3.113942*^6, 145.421, 1.142, 25146., 
  1.174, 0.095, 10.5, "tests performed", 1.384079*^6, 1.140122*^6, 243957., 
  74239., 39820., 6.46, 5.32, 1.14, 1860., 86.11, 2.141325*^7, 341.955, 34.1, 
  10.069, 5.331, 11669.077, 0.7, 197.093, 10.68, 0.3, 27., "", 3.6, 76.98, 
  0.782}, {"LKA", "Asia", "Sri Lanka", "2021-05-15", 140471., 2386., 
  2462.429, 941., 18., 22.143, 6560.004, 111.426, 114.996, 43.945, 0.841, 
  1.034, 1.24, "", "", "", "", "", "", "", "", 22247., 3.136189*^6, 146.46, 
  1.039, 24728., 1.155, 0.1, 10., "tests performed", "", "", "", "", 49626., 
  "", "", "", 2318., 86.11, 2.141325*^7, 341.955, 34.1, 10.069, 5.331, 
  11669.077, 0.7, 197.093, 10.68, 0.3, 27., "", 3.6, 76.98, 0.782}, 
 {"LKA", "Asia", "Sri Lanka", "2021-05-16", 142746., 2275., 2405.714, 962., 
  21., 23., 6666.246, 106.243, 112.347, 44.925, 0.981, 1.074, 1.23, "", "", 
  "", "", "", "", "", "", 27183., 3.163372*^6, 147.73, 1.269, 25288., 1.181, 
  0.095, 10.5, "tests performed", 1.541761*^6, 1.273861*^6, 267900., "", 
  59432., 7.2, 5.95, 1.25, 2775., 86.11, 2.141325*^7, 341.955, 34.1, 10.069, 
  5.331, 11669.077, 0.7, 197.093, 10.68, 0.3, 27., "", 3.6, 76.98, 0.782}, 
 {"LKA", "Asia", "Sri Lanka", "2021-05-17", 145202., 2456., 2381.714, 981., 
  19., 22., 6780.942, 114.695, 111.226, 45.813, 0.887, 1.027, 1.22, "", "", 
  "", "", "", "", "", "", 26941., 3.190313*^6, 148.988, 1.258, 25735., 1.202, 
  0.093, 10.8, "tests performed", 1.57007*^6, 1.300558*^6, 269512., 28309., 
  62830., 7.33, 6.07, 1.26, 2934., 90.74, 2.141325*^7, 341.955, 34.1, 10.069, 
  5.331, 11669.077, 0.7, 197.093, 10.68, 0.3, 27., "", 3.6, 76.98, 0.782}, 
 {"LKA", "Asia", "Sri Lanka", "2021-05-18", 147720., 2518., 2374.571, 1015., 
  34., 23.571, 6898.532, 117.591, 110.893, 47.401, 1.588, 1.101, 1.22, "", 
  "", "", "", "", "", "", "", 25590., 3.215903*^6, 150.183, 1.195, 25615., 
  1.196, 0.093, 10.8, "tests performed", 1.644957*^6, 1.350065*^6, 294892., 
  74887., 68884., 7.68, 6.3, 1.38, 3217., 90.74, 2.141325*^7, 341.955, 34.1, 
  10.069, 5.331, 11669.077, 0.7, 197.093, 10.68, 0.3, 27., "", 3.6, 76.98, 
  0.782}, {"LKA", "Asia", "Sri Lanka", "2021-05-19", 151343., 3623., 
  2545.143, 1051., 36., 28.714, 7067.727, 169.194, 118.858, 49.082, 1.681, 
  1.341, 1.22, "", "", "", "", "", "", "", "", 25397., 3.2413*^6, 151.369, 
  1.186, 25494., 1.191, 0.1, 10., "tests performed", 1.683203*^6, 
  1.383082*^6, 300121., 38246., 66136., 7.86, 6.46, 1.4, 3089., 90.74, 
  2.141325*^7, 341.955, 34.1, 10.069, 5.331, 11669.077, 0.7, 197.093, 10.68, 
  0.3, 27., "", 3.6, 76.98, 0.782}, {"LKA", "Asia", "Sri Lanka", 
  "2021-05-20", 154786., 3443., 2712.857, 1051., 0., 22.714, 7228.515, 
  160.788, 126.691, 49.082, 0., 1.061, 1.21, "", "", "", "", "", "", "", "", 
  25713., 3.267013*^6, 152.57, 1.201, 25360., 1.184, 0.107, 9.3, 
  "tests performed", 1.707323*^6, 1.399927*^6, 307396., 24120., 56783., 7.97, 
  6.54, 1.44, 2652., 90.74, 2.141325*^7, 341.955, 34.1, 10.069, 5.331, 
  11669.077, 0.7, 197.093, 10.68, 0.3, 27., "", 3.6, 76.98, 0.782}, 
 {"LKA", "Asia", "Sri Lanka", "2021-05-21", 158333., 3547., 2892.571, 1133., 
  82., 30., 7394.16, 165.645, 135.083, 52.911, 3.829, 1.401, 1.19, "", "", 
  "", "", "", "", "", "", 25680., 3.292693*^6, 153.769, 1.199, 25536., 1.193, 
  0.113, 8.8, "tests performed", 1.726749*^6, 1.410615*^6, 316134., 19426., 
  48953., 8.06, 6.59, 1.48, 2286., 90.74, 2.141325*^7, 341.955, 34.1, 10.069, 
  5.331, 11669.077, 0.7, 197.093, 10.68, 0.3, 27., "", 3.6, 76.98, 0.782}, 
 {"LKA", "Asia", "Sri Lanka", "2021-05-22", 161242., 2909., 2967.286, 1178., 
  45., 33.857, 7530.011, 135.85, 138.572, 55.013, 2.102, 1.581, 1.16, "", "", 
  "", "", "", "", "", "", 22824., 3.315517*^6, 154.835, 1.066, 25618., 1.196, 
  0.116, 8.6, "tests performed", 1.749366*^6, 1.426735*^6, 322631., 22617., 
  40921., 8.17, 6.66, 1.51, 1911., 90.74, 2.141325*^7, 341.955, 34.1, 10.069, 
  5.331, 11669.077, 0.7, 197.093, 10.68, 0.3, 27., "", 3.6, 76.98, 0.782}, 
 {"LKA", "Asia", "Sri Lanka", "2021-05-23", 164201., 2959., 3065., 1210., 
  32., 35.429, 7668.196, 138.185, 143.136, 56.507, 1.494, 1.655, 1.14, "", 
  "", "", "", "", "", "", "", 22824., 3.338341*^6, 155.901, 1.066, 24996., 
  1.167, 0.123, 8.2, "tests performed", 1.765378*^6, 1.437147*^6, 328231., 
  16012., 31945., 8.24, 6.71, 1.53, 1492., 90.74, 2.141325*^7, 341.955, 34.1, 
  10.069, 5.331, 11669.077, 0.7, 197.093, 10.68, 0.3, 27., "", 3.6, 76.98, 
  0.782}, {"LKA", "Asia", "Sri Lanka", "2021-05-24", 167172., 2971., 
  3138.571, 1243., 33., 37.429, 7806.942, 138.746, 146.571, 58.048, 1.541, 
  1.748, 1.12, "", "", "", "", "", "", "", "", 17159., 3.3555*^6, 156.702, 
  0.801, 23598., 1.102, 0.133, 7.5, "tests performed", 1.772924*^6, 
  1.439501*^6, 333423., 7546., 28979., 8.28, 6.72, 1.56, 1353., 90.74, 
  2.141325*^7, 341.955, 34.1, 10.069, 5.331, 11669.077, 0.7, 197.093, 10.68, 
  0.3, 27., "", 3.6, 76.98, 0.782}, {"LKA", "Asia", "Sri Lanka", 
  "2021-05-25", 169900., 2728., 3168.571, 1269., 26., 36.286, 7934.34, 
  127.398, 147.972, 59.262, 1.214, 1.695, 1.1, "", "", "", "", "", "", "", 
  "", 17263., 3.372763*^6, 157.508, 0.806, 22409., 1.047, 0.141, 7.1, 
  "tests performed", 1.782429*^6, 1.441501*^6, 340928., 9505., 19639., 8.32, 
  6.73, 1.59, 917., 85.19, 2.141325*^7, 341.955, 34.1, 10.069, 5.331, 
  11669.077, 0.7, 197.093, 10.68, 0.3, 27., "", 3.6, 76.98, 0.782}, 
 {"LKA", "Asia", "Sri Lanka", "2021-05-26", 172277., 2377., 2990.571, 1298., 
  29., 35.286, 8045.346, 111.006, 139.66, 60.617, 1.354, 1.648, 1.09, "", "", 
  "", "", "", "", "", "", 20193., 3.392956*^6, 158.451, 0.943, 21665., 1.012, 
  0.138, 7.2, "tests performed", 1.786343*^6, 1.443066*^6, 343277., 3914., 
  14734., 8.34, 6.74, 1.6, 688., 85.19, 2.141325*^7, 341.955, 34.1, 10.069, 
  5.331, 11669.077, 0.7, 197.093, 10.68, 0.3, 27., "", 3.6, 76.98, 0.782}, 
 {"LKA", "Asia", "Sri Lanka", "2021-05-27", 174861., 2584., 2867.857, 1298., 
  0., 35.286, 8166.019, 120.673, 133.929, 60.617, 0., 1.648, 1.08, "", "", 
  "", "", "", "", "", "", 18156., 3.411112*^6, 159.299, 0.848, 20586., 0.961, 
  0.139, 7.2, "tests performed", 1.790688*^6, 1.446712*^6, 343976., 4345., 
  11909., 8.36, 6.76, 1.61, 556., 85.19, 2.141325*^7, 341.955, 34.1, 10.069, 
  5.331, 11669.077, 0.7, 197.093, 10.68, 0.3, 27., "", 3.6, 76.98, 0.782}, 
 {"LKA", "Asia", "Sri Lanka", "2021-05-28", 177711., 2850., 2768.286, 1363., 
  65., 32.857, 8299.114, 133.095, 129.279, 63.652, 3.036, 1.534, 1.08, "", 
  "", "", "", "", "", "", "", 20542., 3.431654*^6, 160.258, 0.959, 19852., 
  0.927, 0.139, 7.2, "tests performed", 1.833048*^6, 1.488651*^6, 344397., 
  42360., 15186., 8.56, 6.95, 1.61, 709., 85.19, 2.141325*^7, 341.955, 34.1, 
  10.069, 5.331, 11669.077, 0.7, 197.093, 10.68, 0.3, 27., "", 3.6, 76.98, 
  0.782}, {"LKA", "Asia", "Sri Lanka", "2021-05-29", 180593., 2882., 
  2764.429, 1363., 0., 26.429, 8433.703, 134.59, 129.099, 63.652, 0., 1.234, 
  1.08, "", "", "", "", "", "", "", "", 19873., 3.451527*^6, 161.187, 0.928, 
  19430., 0.907, 0.142, 7., "tests performed", 1.851001*^6, 1.505273*^6, 
  345728., 17953., 14519., 8.64, 7.03, 1.61, 678., 85.19, 2.141325*^7, 
  341.955, 34.1, 10.069, 5.331, 11669.077, 0.7, 197.093, 10.68, 0.3, 27., "", 
  3.6, 76.98, 0.782}, {"LKA", "Asia", "Sri Lanka", "2021-05-30", 183452., 
  2859., 2750.143, 1441., 78., 33., 8567.219, 133.515, 128.432, 67.295, 
  3.643, 1.541, 1.08, "", "", "", "", "", "", "", "", 22758., 3.474285*^6, 
  162.249, 1.063, 19421., 0.907, 0.142, 7.1, "tests performed", 1.87299*^6, 
  1.52675*^6, 346240., 21989., 15373., 8.75, 7.13, 1.62, 718., 85.19, 
  2.141325*^7, 341.955, 34.1, 10.069, 5.331, 11669.077, 0.7, 197.093, 10.68, 
  0.3, 27., "", 3.6, 76.98, 0.782}, {"LKA", "Asia", "Sri Lanka", 
  "2021-05-31", 186364., 2912., 2741.714, 1441., 0., 28.286, 8703.209, 
  135.991, 128.038, 67.295, 0., 1.321, 1.08, "", "", "", "", "", "", "", "", 
  20785., 3.49507*^6, 163.22, 0.971, 19939., 0.931, 0.138, 7.3, 
  "tests performed", 1.956742*^6, 1.608518*^6, 348224., 83752., 26260., 9.14, 
  7.51, 1.63, 1226., 85.19, 2.141325*^7, 341.955, 34.1, 10.069, 5.331, 
  11669.077, 0.7, 197.093, 10.68, 0.3, 27., "", 3.6, 76.98, 0.782}, 
 {"LKA", "Asia", "Sri Lanka", "2021-06-01", 189241., 2877., 2763., 1484., 
  43., 30.714, 8837.566, 134.356, 129.032, 69.303, 2.008, 1.434, 1.09, "", 
  "", "", "", "", "", "", "", 17627., 3.512697*^6, 164.043, 0.823, 19991., 
  0.934, 0.138, 7.2, "tests performed", 2.041307*^6, 1.691562*^6, 349745., 
  84565., 36983., 9.53, 7.9, 1.63, 1727., 85.19, 2.141325*^7, 341.955, 34.1, 
  10.069, 5.331, 11669.077, 0.7, 197.093, 10.68, 0.3, 27., "", 3.6, 76.98, 
  0.782}, {"LKA", "Asia", "Sri Lanka", "2021-06-02", 192547., 3306., 
  2895.714, 1566., 82., 38.286, 8991.956, 154.39, 135.23, 73.132, 3.829, 
  1.788, 1.09, "", "", "", "", "", "", "", "", 19314., 3.532011*^6, 164.945, 
  0.902, 19865., 0.928, 0.146, 6.9, "tests performed", 2.117653*^6, 
  1.766636*^6, 351017., 76346., 47330., 9.89, 8.25, 1.64, 2210., 85.19, 
  2.141325*^7, 341.955, 34.1, 10.069, 5.331, 11669.077, 0.7, 197.093, 10.68, 
  0.3, 27., "", 3.6, 76.98, 0.782}, {"LKA", "Asia", "Sri Lanka", 
  "2021-06-03", 195844., 3297., 2997.571, 1608., 42., 44.286, 9145.926, 
  153.97, 139.987, 75.094, 1.961, 2.068, 1.09, "", "", "", "", "", "", "", 
  "", 21697., 3.553708*^6, 165.958, 1.013, 20371., 0.951, 0.147, 6.8, 
  "tests performed", "", "", "", "", 54072., "", "", "", 2525., 85.19, 
  2.141325*^7, 341.955, 34.1, 10.069, 5.331, 11669.077, 0.7, 197.093, 10.68, 
  0.3, 27., "", 3.6, 76.98, 0.782}, {"LKA", "Asia", "Sri Lanka", 
  "2021-06-04", 199254., 3410., 3077.571, 1656., 48., 41.857, 9305.173, 
  159.247, 143.723, 77.335, 2.242, 1.955, 1.09, "", "", "", "", "", "", "", 
  "", 21754., 3.575462*^6, 166.974, 1.016, 20544., 0.959, 0.15, 6.7, 
  "tests performed", "", "", "", "", 55382., "", "", "", 2586., 85.19, 
  2.141325*^7, 341.955, 34.1, 10.069, 5.331, 11669.077, 0.7, 197.093, 10.68, 
  0.3, 27., "", 3.6, 76.98, 0.782}, {"LKA", "Asia", "Sri Lanka", 
  "2021-06-05", 202357., 3103., 3109.143, 1656., 0., 41.857, 9450.083, 
  144.91, 145.197, 77.335, 0., 1.955, 1.08, "", "", "", "", "", "", "", "", 
  19539., 3.595001*^6, 167.887, 0.912, 20496., 0.957, 0.152, 6.6, 
  "tests performed", 2.27226*^6, 1.920801*^6, 351459., "", 60180., 10.61, 
  8.97, 1.64, 2810., 85.19, 2.141325*^7, 341.955, 34.1, 10.069, 5.331, 
  11669.077, 0.7, 197.093, 10.68, 0.3, 27., "", 3.6, 76.98, 0.782}, 
 {"LKA", "Asia", "Sri Lanka", "2021-06-06", 205333., 2976., 3125.857, 1696., 
  40., 36.429, 9589.063, 138.979, 145.978, 79.203, 1.868, 1.701, 1.08, "", 
  "", "", "", "", "", "", "", 20403., 3.615404*^6, 168.84, 0.953, 20160., 
  0.941, 0.155, 6.4, "tests performed", 2.296864*^6, 1.943708*^6, 353156., 
  24604., 60553., 10.73, 9.08, 1.65, 2828., 85.19, 2.141325*^7, 341.955, 
  34.1, 10.069, 5.331, 11669.077, 0.7, 197.093, 10.68, 0.3, 27., "", 3.6, 
  76.98, 0.782}, {"LKA", "Asia", "Sri Lanka", "2021-06-07", 207979., 2646., 
  3087.857, 1789., 93., 49.714, 9712.631, 123.568, 144.203, 83.546, 4.343, 
  2.322, "", "", "", "", "", "", "", "", "", 19539., 3.634943*^6, 169.752, 
  0.912, 19982., 0.933, 0.155, 6.5, "tests performed", 2.301489*^6, 
  1.948187*^6, 353302., 4625., 49250., 10.75, 9.1, 1.65, 2300., 85.19, 
  2.141325*^7, 341.955, 34.1, 10.069, 5.331, 11669.077, 0.7, 197.093, 10.68, 
  0.3, 27., "", 3.6, 76.98, 0.782}, {"SDN", "Africa", "Sudan", "2020-03-12", 
  "", "", 70.286, "", "", 5., "", "", 1.603, "", "", 0.114, "", "", "", "", 
  "", "", "", "", "", "", "", "", "", "", "", "", "", "", "", "", "", "", "", 
  "", "", "", "", 5.56, 4.3849269*^7, 23.258, 19.7, 3.548, 2.034, 4466.507, 
  "", 431.388, 15.67, "", "", 23.437, 0.8, 65.31, 0.51}, 
 {"SDN", "Africa", "Sudan", "2020-03-13", "", "", "", 1., 1., "", "", "", "", 
  0.023, 0.023, "", "", "", "", "", "", "", "", "", "", "", "", "", "", "", 
  "", "", "", "", "", "", "", "", "", "", "", "", "", 11.11, 4.3849269*^7, 
  23.258, 19.7, 3.548, 2.034, 4466.507, "", 431.388, 15.67, "", "", 23.437, 
  0.8, 65.31, 0.51}, {"SDN", "Africa", "Sudan", "2020-03-14", 1., 1., "", 1., 
  0., "", 0.023, 0.023, "", 0.023, 0., "", "", "", "", "", "", "", "", "", 
  "", "", "", "", "", "", "", "", "", "", "", "", "", "", "", "", "", "", "", 
  45.37, 4.3849269*^7, 23.258, 19.7, 3.548, 2.034, 4466.507, "", 431.388, 
  15.67, "", "", 23.437, 0.8, 65.31, 0.51}, {"SDN", "Africa", "Sudan", 
  "2020-03-15", 1., 0., "", 1., 0., "", 0.023, 0., "", 0.023, 0., "", "", "", 
  "", "", "", "", "", "", "", "", "", "", "", "", "", "", "", "", "", "", "", 
  "", "", "", "", "", "", 45.37, 4.3849269*^7, 23.258, 19.7, 3.548, 2.034, 
  4466.507, "", 431.388, 15.67, "", "", 23.437, 0.8, 65.31, 0.51}, 
 {"SDN", "Africa", "Sudan", "2020-03-16", 1., 0., "", 1., 0., "", 0.023, 0., 
  "", 0.023, 0., "", "", "", "", "", "", "", "", "", "", "", "", "", "", "", 
  "", "", "", "", "", "", "", "", "", "", "", "", "", 56.48, 4.3849269*^7, 
  23.258, 19.7, 3.548, 2.034, 4466.507, "", 431.388, 15.67, "", "", 23.437, 
  0.8, 65.31, 0.51}, {"SDN", "Africa", "Sudan", "2020-03-17", 1., 0., "", 1., 
  0., "", 0.023, 0., "", 0.023, 0., "", "", "", "", "", "", "", "", "", "", 
  "", "", "", "", "", "", "", "", "", "", "", "", "", "", "", "", "", "", 
  56.48, 4.3849269*^7, 23.258, 19.7, 3.548, 2.034, 4466.507, "", 431.388, 
  15.67, "", "", 23.437, 0.8, 65.31, 0.51}, {"SDN", "Africa", "Sudan", 
  "2020-03-18", 1., 0., "", 1., 0., "", 0.023, 0., "", 0.023, 0., "", "", "", 
  "", "", "", "", "", "", "", "", "", "", "", "", "", "", "", "", "", "", "", 
  "", "", "", "", "", "", 56.48, 4.3849269*^7, 23.258, 19.7, 3.548, 2.034, 
  4466.507, "", 431.388, 15.67, "", "", 23.437, 0.8, 65.31, 0.51}, 
 {"SDN", "Africa", "Sudan", "2020-03-19", 1., 0., 0.143, 1., 0., 0.143, 
  0.023, 0., 0.003, 0.023, 0., 0.003, "", "", "", "", "", "", "", "", "", "", 
  "", "", "", "", "", "", "", "", "", "", "", "", "", "", "", "", "", 56.48, 
  4.3849269*^7, 23.258, 19.7, 3.548, 2.034, 4466.507, "", 431.388, 15.67, "", 
  "", 23.437, 0.8, 65.31, 0.51}, {"SDN", "Africa", "Sudan", "2020-03-20", 1., 
  0., 0.143, 1., 0., 0., 0.023, 0., 0.003, 0.023, 0., 0., "", "", "", "", "", 
  "", "", "", "", "", "", "", "", "", "", "", "", "", "", "", "", "", "", "", 
  "", "", "", 56.48, 4.3849269*^7, 23.258, 19.7, 3.548, 2.034, 4466.507, "", 
  431.388, 15.67, "", "", 23.437, 0.8, 65.31, 0.51}, 
 {"SDN", "Africa", "Sudan", "2020-03-21", 2., 1., 0.143, 1., 0., 0., 0.046, 
  0.023, 0.003, 0.023, 0., 0., "", "", "", "", "", "", "", "", "", "", "", 
  "", "", "", "", "", "", "", "", "", "", "", "", "", "", "", "", 56.48, 
  4.3849269*^7, 23.258, 19.7, 3.548, 2.034, 4466.507, "", 431.388, 15.67, "", 
  "", 23.437, 0.8, 65.31, 0.51}, {"SDN", "Africa", "Sudan", "2020-03-22", 2., 
  0., 0.143, 1., 0., 0., 0.046, 0., 0.003, 0.023, 0., 0., "", "", "", "", "", 
  "", "", "", "", "", "", "", "", "", "", "", "", "", "", "", "", "", "", "", 
  "", "", "", 56.48, 4.3849269*^7, 23.258, 19.7, 3.548, 2.034, 4466.507, "", 
  431.388, 15.67, "", "", 23.437, 0.8, 65.31, 0.51}, 
 {"SDN", "Africa", "Sudan", "2020-03-23", 2., 0., 0.143, 1., 0., 0., 0.046, 
  0., 0.003, 0.023, 0., 0., "", "", "", "", "", "", "", "", "", "", "", "", 
  "", "", "", "", "", "", "", "", "", "", "", "", "", "", "", 65.74, 
  4.3849269*^7, 23.258, 19.7, 3.548, 2.034, 4466.507, "", 431.388, 15.67, "", 
  "", 23.437, 0.8, 65.31, 0.51}, {"SDN", "Africa", "Sudan", "2020-03-24", 3., 
  1., 0.286, 1., 0., 0., 0.068, 0.023, 0.007, 0.023, 0., 0., "", "", "", "", 
  "", "", "", "", "", "", "", "", "", "", "", "", "", "", "", "", "", "", "", 
  "", "", "", "", 65.74, 4.3849269*^7, 23.258, 19.7, 3.548, 2.034, 4466.507, 
  "", 431.388, 15.67, "", "", 23.437, 0.8, 65.31, 0.51}, 
 {"SDN", "Africa", "Sudan", "2020-03-25", 3., 0., 0.286, 1., 0., 0., 0.068, 
  0., 0.007, 0.023, 0., 0., "", "", "", "", "", "", "", "", "", "", "", "", 
  "", "", "", "", "", "", "", "", "", "", "", "", "", "", "", 65.74, 
  4.3849269*^7, 23.258, 19.7, 3.548, 2.034, 4466.507, "", 431.388, 15.67, "", 
  "", 23.437, 0.8, 65.31, 0.51}, {"SDN", "Africa", "Sudan", "2020-03-26", 3., 
  0., 0.286, 1., 0., 0., 0.068, 0., 0.007, 0.023, 0., 0., "", "", "", "", "", 
  "", "", "", "", "", "", "", "", "", "", "", "", "", "", "", "", "", "", "", 
  "", "", "", 76.85, 4.3849269*^7, 23.258, 19.7, 3.548, 2.034, 4466.507, "", 
  431.388, 15.67, "", "", 23.437, 0.8, 65.31, 0.51}, 
 {"SDN", "Africa", "Sudan", "2020-03-27", 3., 0., 0.286, 1., 0., 0., 0.068, 
  0., 0.007, 0.023, 0., 0., "", "", "", "", "", "", "", "", "", "", "", "", 
  "", "", "", "", "", "", "", "", "", "", "", "", "", "", "", 76.85, 
  4.3849269*^7, 23.258, 19.7, 3.548, 2.034, 4466.507, "", 431.388, 15.67, "", 
  "", 23.437, 0.8, 65.31, 0.51}, {"SDN", "Africa", "Sudan", "2020-03-28", 5., 
  2., 0.429, 1., 0., 0., 0.114, 0.046, 0.01, 0.023, 0., 0., "", "", "", "", 
  "", "", "", "", "", "", "", "", "", "", "", "", "", "", "", "", "", "", "", 
  "", "", "", "", 76.85, 4.3849269*^7, 23.258, 19.7, 3.548, 2.034, 4466.507, 
  "", 431.388, 15.67, "", "", 23.437, 0.8, 65.31, 0.51}, 
 {"SDN", "Africa", "Sudan", "2020-03-29", 5., 0., 0.429, 1., 0., 0., 0.114, 
  0., 0.01, 0.023, 0., 0., "", "", "", "", "", "", "", "", "", "", "", "", 
  "", "", "", "", "", "", "", "", "", "", "", "", "", "", "", 76.85, 
  4.3849269*^7, 23.258, 19.7, 3.548, 2.034, 4466.507, "", 431.388, 15.67, "", 
  "", 23.437, 0.8, 65.31, 0.51}, {"SDN", "Africa", "Sudan", "2020-03-30", 6., 
  1., 0.571, 2., 1., 0.143, 0.137, 0.023, 0.013, 0.046, 0.023, 0.003, "", "", 
  "", "", "", "", "", "", "", "", "", "", "", "", "", "", "", "", "", "", "", 
  "", "", "", "", "", "", 76.85, 4.3849269*^7, 23.258, 19.7, 3.548, 2.034, 
  4466.507, "", 431.388, 15.67, "", "", 23.437, 0.8, 65.31, 0.51}, 
 {"SDN", "Africa", "Sudan", "2020-03-31", 7., 1., 0.571, 2., 0., 0.143, 0.16, 
  0.023, 0.013, 0.046, 0., 0.003, "", "", "", "", "", "", "", "", "", "", "", 
  "", "", "", "", "", "", "", "", "", "", "", "", "", "", "", "", 76.85, 
  4.3849269*^7, 23.258, 19.7, 3.548, 2.034, 4466.507, "", 431.388, 15.67, "", 
  "", 23.437, 0.8, 65.31, 0.51}, {"SDN", "Africa", "Sudan", "2020-04-01", 7., 
  0., 0.571, 2., 0., 0.143, 0.16, 0., 0.013, 0.046, 0., 0.003, "", "", "", 
  "", "", "", "", "", "", "", "", "", "", "", "", "", "", "", "", "", "", "", 
  "", "", "", "", "", 76.85, 4.3849269*^7, 23.258, 19.7, 3.548, 2.034, 
  4466.507, "", 431.388, 15.67, "", "", 23.437, 0.8, 65.31, 0.51}, 
 {"SDN", "Africa", "Sudan", "2020-04-02", 7., 0., 0.571, 2., 0., 0.143, 0.16, 
  0., 0.013, 0.046, 0., 0.003, "", "", "", "", "", "", "", "", "", "", "", 
  "", "", "", "", "", "", "", "", "", "", "", "", "", "", "", "", 76.85, 
  4.3849269*^7, 23.258, 19.7, 3.548, 2.034, 4466.507, "", 431.388, 15.67, "", 
  "", 23.437, 0.8, 65.31, 0.51}, {"SDN", "Africa", "Sudan", "2020-04-03", 
  10., 3., 1., 2., 0., 0.143, 0.228, 0.068, 0.023, 0.046, 0., 0.003, "", "", 
  "", "", "", "", "", "", "", "", "", "", "", "", "", "", "", "", "", "", "", 
  "", "", "", "", "", "", 76.85, 4.3849269*^7, 23.258, 19.7, 3.548, 2.034, 
  4466.507, "", 431.388, 15.67, "", "", 23.437, 0.8, 65.31, 0.51}, 
 {"SDN", "Africa", "Sudan", "2020-04-04", 10., 0., 0.714, 2., 0., 0.143, 
  0.228, 0., 0.016, 0.046, 0., 0.003, "", "", "", "", "", "", "", "", "", "", 
  "", "", "", "", "", "", "", "", "", "", "", "", "", "", "", "", "", 76.85, 
  4.3849269*^7, 23.258, 19.7, 3.548, 2.034, 4466.507, "", 431.388, 15.67, "", 
  "", 23.437, 0.8, 65.31, 0.51}, {"SDN", "Africa", "Sudan", "2020-04-05", 
  12., 2., 1., 2., 0., 0.143, 0.274, 0.046, 0.023, 0.046, 0., 0.003, "", "", 
  "", "", "", "", "", "", "", "", "", "", "", "", "", "", "", "", "", "", "", 
  "", "", "", "", "", "", 76.85, 4.3849269*^7, 23.258, 19.7, 3.548, 2.034, 
  4466.507, "", 431.388, 15.67, "", "", 23.437, 0.8, 65.31, 0.51}, 
 {"SDN", "Africa", "Sudan", "2020-04-06", 12., 0., 0.857, 2., 0., 0., 0.274, 
  0., 0.02, 0.046, 0., 0., "", "", "", "", "", "", "", "", "", "", "", "", 
  "", "", "", "", "", "", "", "", "", "", "", "", "", "", "", 76.85, 
  4.3849269*^7, 23.258, 19.7, 3.548, 2.034, 4466.507, "", 431.388, 15.67, "", 
  "", 23.437, 0.8, 65.31, 0.51}, {"SDN", "Africa", "Sudan", "2020-04-07", 
  14., 2., 1., 2., 0., 0., 0.319, 0.046, 0.023, 0.046, 0., 0., "", "", "", 
  "", "", "", "", "", "", "", "", "", "", "", "", "", "", "", "", "", "", "", 
  "", "", "", "", "", 76.85, 4.3849269*^7, 23.258, 19.7, 3.548, 2.034, 
  4466.507, "", 431.388, 15.67, "", "", 23.437, 0.8, 65.31, 0.51}, 
 {"SDN", "Africa", "Sudan", "2020-04-08", 14., 0., 1., 2., 0., 0., 0.319, 0., 
  0.023, 0.046, 0., 0., "", "", "", "", "", "", "", "", "", "", "", "", "", 
  "", "", "", "", "", "", "", "", "", "", "", "", "", "", 76.85, 
  4.3849269*^7, 23.258, 19.7, 3.548, 2.034, 4466.507, "", 431.388, 15.67, "", 
  "", 23.437, 0.8, 65.31, 0.51}, {"SDN", "Africa", "Sudan", "2020-04-09", 
  14., 0., 1., 2., 0., 0., 0.319, 0., 0.023, 0.046, 0., 0., "", "", "", "", 
  "", "", "", "", "", "", "", "", "", "", "", "", "", "", "", "", "", "", "", 
  "", "", "", "", 76.85, 4.3849269*^7, 23.258, 19.7, 3.548, 2.034, 4466.507, 
  "", 431.388, 15.67, "", "", 23.437, 0.8, 65.31, 0.51}, 
 {"SDN", "Africa", "Sudan", "2020-04-10", 15., 1., 0.714, 2., 0., 0., 0.342, 
  0.023, 0.016, 0.046, 0., 0., "", "", "", "", "", "", "", "", "", "", "", 
  "", "", "", "", "", "", "", "", "", "", "", "", "", "", "", "", 76.85, 
  4.3849269*^7, 23.258, 19.7, 3.548, 2.034, 4466.507, "", 431.388, 15.67, "", 
  "", 23.437, 0.8, 65.31, 0.51}, {"SDN", "Africa", "Sudan", "2020-04-11", 
  19., 4., 1.286, 2., 0., 0., 0.433, 0.091, 0.029, 0.046, 0., 0., "", "", "", 
  "", "", "", "", "", "", "", "", "", "", "", "", "", "", "", "", "", "", "", 
  "", "", "", "", "", 76.85, 4.3849269*^7, 23.258, 19.7, 3.548, 2.034, 
  4466.507, "", 431.388, 15.67, "", "", 23.437, 0.8, 65.31, 0.51}, 
 {"SDN", "Africa", "Sudan", "2020-04-12", 19., 0., 1., 2., 0., 0., 0.433, 0., 
  0.023, 0.046, 0., 0., "", "", "", "", "", "", "", "", "", "", "", "", "", 
  "", "", "", "", "", "", "", "", "", "", "", "", "", "", 76.85, 
  4.3849269*^7, 23.258, 19.7, 3.548, 2.034, 4466.507, "", 431.388, 15.67, "", 
  "", 23.437, 0.8, 65.31, 0.51}, {"SDN", "Africa", "Sudan", "2020-04-13", 
  19., 0., 1., 4., 2., 0.286, 0.433, 0., 0.023, 0.091, 0.046, 0.007, "", "", 
  "", "", "", "", "", "", "", "", "", "", "", "", "", "", "", "", "", "", "", 
  "", "", "", "", "", "", 79.63, 4.3849269*^7, 23.258, 19.7, 3.548, 2.034, 
  4466.507, "", 431.388, 15.67, "", "", 23.437, 0.8, 65.31, 0.51}, 
 {"SDN", "Africa", "Sudan", "2020-04-14", 29., 10., 2.143, 5., 1., 0.429, 
  0.661, 0.228, 0.049, 0.114, 0.023, 0.01, "", "", "", "", "", "", "", "", 
  "", "", "", "", "", "", "", "", "", "", "", "", "", "", "", "", "", "", "", 
  79.63, 4.3849269*^7, 23.258, 19.7, 3.548, 2.034, 4466.507, "", 431.388, 
  15.67, "", "", 23.437, 0.8, 65.31, 0.51}, {"SDN", "Africa", "Sudan", 
  "2020-04-15", 32., 3., 2.571, 5., 0., 0.429, 0.73, 0.068, 0.059, 0.114, 0., 
  0.01, "", "", "", "", "", "", "", "", "", "", "", "", "", "", "", "", "", 
  "", "", "", "", "", "", "", "", "", "", 79.63, 4.3849269*^7, 23.258, 19.7, 
  3.548, 2.034, 4466.507, "", 431.388, 15.67, "", "", 23.437, 0.8, 65.31, 
  0.51}, {"SDN", "Africa", "Sudan", "2020-04-16", 32., 0., 2.571, 5., 0., 
  0.429, 0.73, 0., 0.059, 0.114, 0., 0.01, "", "", "", "", "", "", "", "", 
  "", "", "", "", "", "", "", "", "", "", "", "", "", "", "", "", "", "", "", 
  79.63, 4.3849269*^7, 23.258, 19.7, 3.548, 2.034, 4466.507, "", 431.388, 
  15.67, "", "", 23.437, 0.8, 65.31, 0.51}, {"SDN", "Africa", "Sudan", 
  "2020-04-17", 32., 0., 2.429, 6., 1., 0.571, 0.73, 0., 0.055, 0.137, 0.023, 
  0.013, "", "", "", "", "", "", "", "", "", "", "", "", "", "", "", "", "", 
  "", "", "", "", "", "", "", "", "", "", 79.63, 4.3849269*^7, 23.258, 19.7, 
  3.548, 2.034, 4466.507, "", 431.388, 15.67, "", "", 23.437, 0.8, 65.31, 
  0.51}, {"SDN", "Africa", "Sudan", "2020-04-18", 66., 34., 6.714, 10., 4., 
  1.143, 1.505, 0.775, 0.153, 0.228, 0.091, 0.026, "", "", "", "", "", "", 
  "", "", "", "", "", "", "", "", "", "", "", "", "", "", "", "", "", "", "", 
  "", "", 87.04, 4.3849269*^7, 23.258, 19.7, 3.548, 2.034, 4466.507, "", 
  431.388, 15.67, "", "", 23.437, 0.8, 65.31, 0.51}, 
 {"SDN", "Africa", "Sudan", "2020-04-19", 66., 0., 6.714, 10., 0., 1.143, 
  1.505, 0., 0.153, 0.228, 0., 0.026, "", "", "", "", "", "", "", "", "", "", 
  "", "", "", "", "", "", "", "", "", "", "", "", "", "", "", "", "", 87.04, 
  4.3849269*^7, 23.258, 19.7, 3.548, 2.034, 4466.507, "", 431.388, 15.67, "", 
  "", 23.437, 0.8, 65.31, 0.51}, {"SDN", "Africa", "Sudan", "2020-04-20", 
  92., 26., 10.429, 12., 2., 1.143, 2.098, 0.593, 0.238, 0.274, 0.046, 0.026, 
  "", "", "", "", "", "", "", "", "", "", "", "", "", "", "", "", "", "", "", 
  "", "", "", "", "", "", "", "", 87.04, 4.3849269*^7, 23.258, 19.7, 3.548, 
  2.034, 4466.507, "", 431.388, 15.67, "", "", 23.437, 0.8, 65.31, 0.51}, 
 {"SDN", "Africa", "Sudan", "2020-04-21", 107., 15., 11.143, 12., 0., 1., 
  2.44, 0.342, 0.254, 0.274, 0., 0.023, "", "", "", "", "", "", "", "", "", 
  "", "", "", "", "", "", "", "", "", "", "", "", "", "", "", "", "", "", 
  87.04, 4.3849269*^7, 23.258, 19.7, 3.548, 2.034, 4466.507, "", 431.388, 
  15.67, "", "", 23.437, 0.8, 65.31, 0.51}, {"SDN", "Africa", "Sudan", 
  "2020-04-22", 140., 33., 15.429, 13., 1., 1.143, 3.193, 0.753, 0.352, 
  0.296, 0.023, 0.026, 1.65, "", "", "", "", "", "", "", "", "", "", "", "", 
  "", "", "", "", "", "", "", "", "", "", "", "", "", "", 87.04, 
  4.3849269*^7, 23.258, 19.7, 3.548, 2.034, 4466.507, "", 431.388, 15.67, "", 
  "", 23.437, 0.8, 65.31, 0.51}, {"SDN", "Africa", "Sudan", "2020-04-23", 
  162., 22., 18.571, 16., 3., 1.571, 3.694, 0.502, 0.424, 0.365, 0.068, 
  0.036, 1.64, "", "", "", "", "", "", "", "", "", "", "", "", "", "", "", 
  "", "", "", "", "", "", "", "", "", "", "", 87.04, 4.3849269*^7, 23.258, 
  19.7, 3.548, 2.034, 4466.507, "", 431.388, 15.67, "", "", 23.437, 0.8, 
  65.31, 0.51}, {"SDN", "Africa", "Sudan", "2020-04-24", 174., 12., 20.286, 
  16., 0., 1.429, 3.968, 0.274, 0.463, 0.365, 0., 0.033, 1.64, "", "", "", 
  "", "", "", "", "", "", "", "", "", "", "", "", "", "", "", "", "", "", "", 
  "", "", "", "", 87.04, 4.3849269*^7, 23.258, 19.7, 3.548, 2.034, 4466.507, 
  "", 431.388, 15.67, "", "", 23.437, 0.8, 65.31, 0.51}, 
 {"SDN", "Africa", "Sudan", "2020-04-25", 213., 39., 21., 17., 1., 1., 4.858, 
  0.889, 0.479, 0.388, 0.023, 0.023, 1.63, "", "", "", "", "", "", "", "", 
  "", "", "", "", "", "", "", "", "", "", "", "", "", "", "", "", "", "", 
  87.04, 4.3849269*^7, 23.258, 19.7, 3.548, 2.034, 4466.507, "", 431.388, 
  15.67, "", "", 23.437, 0.8, 65.31, 0.51}, {"SDN", "Africa", "Sudan", 
  "2020-04-26", 237., 24., 24.429, 21., 4., 1.571, 5.405, 0.547, 0.557, 
  0.479, 0.091, 0.036, 1.62, "", "", "", "", "", "", "", "", "", "", "", "", 
  "", "", "", "", "", "", "", "", "", "", "", "", "", "", 87.04, 
  4.3849269*^7, 23.258, 19.7, 3.548, 2.034, 4466.507, "", 431.388, 15.67, "", 
  "", 23.437, 0.8, 65.31, 0.51}, {"SDN", "Africa", "Sudan", "2020-04-27", 
  275., 38., 26.143, 22., 1., 1.429, 6.271, 0.867, 0.596, 0.502, 0.023, 
  0.033, 1.62, "", "", "", "", "", "", "", "", "", "", "", "", "", "", "", 
  "", "", "", "", "", "", "", "", "", "", "", 87.04, 4.3849269*^7, 23.258, 
  19.7, 3.548, 2.034, 4466.507, "", 431.388, 15.67, "", "", 23.437, 0.8, 
  65.31, 0.51}, {"SDN", "Africa", "Sudan", "2020-04-28", 318., 43., 30.143, 
  25., 3., 1.857, 7.252, 0.981, 0.687, 0.57, 0.068, 0.042, 1.62, "", "", "", 
  "", "", "", "", "", "", "", "", "", "", "", "", "", "", "", "", "", "", "", 
  "", "", "", "", 87.04, 4.3849269*^7, 23.258, 19.7, 3.548, 2.034, 4466.507, 
  "", 431.388, 15.67, "", "", 23.437, 0.8, 65.31, 0.51}, 
 {"SDN", "Africa", "Sudan", "2020-04-29", 375., 57., 33.571, 28., 3., 2.143, 
  8.552, 1.3, 0.766, 0.639, 0.068, 0.049, 1.61, "", "", "", "", "", "", "", 
  "", "", "", "", "", "", "", "", "", "", "", "", "", "", "", "", "", "", "", 
  87.04, 4.3849269*^7, 23.258, 19.7, 3.548, 2.034, 4466.507, "", 431.388, 
  15.67, "", "", 23.437, 0.8, 65.31, 0.51}, {"SDN", "Africa", "Sudan", 
  "2020-04-30", 375., 0., 30.429, 31., 3., 2.143, 8.552, 0., 0.694, 0.707, 
  0.068, 0.049, 1.61, "", "", "", "", "", "", "", "", "", "", "", "", "", "", 
  "", "", "", "", "", "", "", "", "", "", "", "", 87.04, 4.3849269*^7, 
  23.258, 19.7, 3.548, 2.034, 4466.507, "", 431.388, 15.67, "", "", 23.437, 
  0.8, 65.31, 0.51}, {"SDN", "Africa", "Sudan", "2020-05-01", 442., 67., 
  38.286, 36., 5., 2.857, 10.08, 1.528, 0.873, 0.821, 0.114, 0.065, 1.61, "", 
  "", "", "", "", "", "", "", "", "", "", "", "", "", "", "", "", "", "", "", 
  "", "", "", "", "", "", 87.04, 4.3849269*^7, 23.258, 19.7, 3.548, 2.034, 
  4466.507, "", 431.388, 15.67, "", "", 23.437, 0.8, 65.31, 0.51}, 
 {"SDN", "Africa", "Sudan", "2020-05-02", 533., 91., 45.714, 41., 5., 3.429, 
  12.155, 2.075, 1.043, 0.935, 0.114, 0.078, 1.6, "", "", "", "", "", "", "", 
  "", "", "", "", "", "", "", "", "", "", "", "", "", "", "", "", "", "", "", 
  87.04, 4.3849269*^7, 23.258, 19.7, 3.548, 2.034, 4466.507, "", 431.388, 
  15.67, "", "", 23.437, 0.8, 65.31, 0.51}, {"SDN", "Africa", "Sudan", 
  "2020-05-03", 592., 59., 50.714, 41., 0., 2.857, 13.501, 1.346, 1.157, 
  0.935, 0., 0.065, 1.59, "", "", "", "", "", "", "", "", "", "", "", "", "", 
  "", "", "", "", "", "", "", "", "", "", "", "", "", 87.04, 4.3849269*^7, 
  23.258, 19.7, 3.548, 2.034, 4466.507, "", 431.388, 15.67, "", "", 23.437, 
  0.8, 65.31, 0.51}, {"SDN", "Africa", "Sudan", "2020-05-04", 678., 86., 
  57.571, 41., 0., 2.714, 15.462, 1.961, 1.313, 0.935, 0., 0.062, 1.58, "", 
  "", "", "", "", "", "", "", "", "", "", "", "", "", "", "", "", "", "", "", 
  "", "", "", "", "", "", 87.04, 4.3849269*^7, 23.258, 19.7, 3.548, 2.034, 
  4466.507, "", 431.388, 15.67, "", "", 23.437, 0.8, 65.31, 0.51}, 
 {"SDN", "Africa", "Sudan", "2020-05-05", 778., 100., 65.714, 45., 4., 2.857, 
  17.743, 2.281, 1.499, 1.026, 0.091, 0.065, 1.57, "", "", "", "", "", "", 
  "", "", "", "", "", "", "", "", "", "", "", "", "", "", "", "", "", "", "", 
  "", 87.04, 4.3849269*^7, 23.258, 19.7, 3.548, 2.034, 4466.507, "", 431.388, 
  15.67, "", "", 23.437, 0.8, 65.31, 0.51}, {"SDN", "Africa", "Sudan", 
  "2020-05-06", 852., 74., 68.143, 49., 4., 3., 19.43, 1.688, 1.554, 1.117, 
  0.091, 0.068, 1.55, "", "", "", "", "", "", "", "", "", "", "", "", "", "", 
  "", "", "", "", "", "", "", "", "", "", "", "", 87.04, 4.3849269*^7, 
  23.258, 19.7, 3.548, 2.034, 4466.507, "", 431.388, 15.67, "", "", 23.437, 
  0.8, 65.31, 0.51}, {"SDN", "Africa", "Sudan", "2020-05-07", 930., 78., 
  79.286, 52., 3., 3., 21.209, 1.779, 1.808, 1.186, 0.068, 0.068, 1.54, "", 
  "", "", "", "", "", "", "", "", "", "", "", "", "", "", "", "", "", "", "", 
  "", "", "", "", "", "", 87.04, 4.3849269*^7, 23.258, 19.7, 3.548, 2.034, 
  4466.507, "", 431.388, 15.67, "", "", 23.437, 0.8, 65.31, 0.51}, 
 {"SDN", "Africa", "Sudan", "2020-05-08", 930., 0., 69.714, 59., 7., 3.286, 
  21.209, 0., 1.59, 1.346, 0.16, 0.075, 1.53, "", "", "", "", "", "", "", "", 
  "", "", "", "", "", "", "", "", "", "", "", "", "", "", "", "", "", "", 
  87.04, 4.3849269*^7, 23.258, 19.7, 3.548, 2.034, 4466.507, "", 431.388, 
  15.67, "", "", 23.437, 0.8, 65.31, 0.51}, {"SDN", "Africa", "Sudan", 
  "2020-05-09", 1111., 181., 82.571, 64., 5., 3.286, 25.337, 4.128, 1.883, 
  1.46, 0.114, 0.075, 1.53, "", "", "", "", "", "", "", "", "", "", "", "", 
  "", "", "", "", "", "", "", "", "", "", "", "", "", "", 87.04, 
  4.3849269*^7, 23.258, 19.7, 3.548, 2.034, 4466.507, "", 431.388, 15.67, "", 
  "", 23.437, 0.8, 65.31, 0.51}, {"SDN", "Africa", "Sudan", "2020-05-10", 
  1164., 53., 81.714, 70., 6., 4.143, 26.545, 1.209, 1.864, 1.596, 0.137, 
  0.094, 1.51, "", "", "", "", "", "", "", "", "", "", "", "", "", "", "", 
  "", "", "", "", "", "", "", "", "", "", "", 87.04, 4.3849269*^7, 23.258, 
  19.7, 3.548, 2.034, 4466.507, "", 431.388, 15.67, "", "", 23.437, 0.8, 
  65.31, 0.51}, {"SDN", "Africa", "Sudan", "2020-05-11", 1365., 201., 98.143, 
  74., 4., 4.714, 31.129, 4.584, 2.238, 1.688, 0.091, 0.108, 1.51, "", "", 
  "", "", "", "", "", "", "", "", "", "", "", "", "", "", "", "", "", "", "", 
  "", "", "", "", "", 87.04, 4.3849269*^7, 23.258, 19.7, 3.548, 2.034, 
  4466.507, "", 431.388, 15.67, "", "", 23.437, 0.8, 65.31, 0.51}, 
 {"SDN", "Africa", "Sudan", "2020-05-12", 1526., 161., 106.857, 80., 6., 5., 
  34.801, 3.672, 2.437, 1.824, 0.137, 0.114, 1.49, "", "", "", "", "", "", 
  "", "", "", "", "", "", "", "", "", "", "", "", "", "", "", "", "", "", "", 
  "", 87.04, 4.3849269*^7, 23.258, 19.7, 3.548, 2.034, 4466.507, "", 431.388, 
  15.67, "", "", 23.437, 0.8, 65.31, 0.51}, {"SDN", "Africa", "Sudan", 
  "2020-05-13", 1660., 134., 115.429, 90., 10., 5.857, 37.857, 3.056, 2.632, 
  2.052, 0.228, 0.134, 1.47, "", "", "", "", "", "", "", "", "", "", "", "", 
  "", "", "", "", "", "", "", "", "", "", "", "", "", "", 87.04, 
  4.3849269*^7, 23.258, 19.7, 3.548, 2.034, 4466.507, "", 431.388, 15.67, "", 
  "", 23.437, 0.8, 65.31, 0.51}, {"SDN", "Africa", "Sudan", "2020-05-14", 
  1818., 158., 126.857, 90., 0., 5.429, 41.46, 3.603, 2.893, 2.052, 0., 
  0.124, 1.46, "", "", "", "", "", "", "", "", "", "", "", "", "", "", "", 
  "", "", "", "", "", "", "", "", "", "", "", 87.04, 4.3849269*^7, 23.258, 
  19.7, 3.548, 2.034, 4466.507, "", 431.388, 15.67, "", "", 23.437, 0.8, 
  65.31, 0.51}, {"SDN", "Africa", "Sudan", "2020-05-15", 1964., 146., 
  147.714, 91., 1., 4.571, 44.79, 3.33, 3.369, 2.075, 0.023, 0.104, 1.44, "", 
  "", "", "", "", "", "", "", "", "", "", "", "", "", "", "", "", "", "", "", 
  "", "", "", "", "", "", 87.04, 4.3849269*^7, 23.258, 19.7, 3.548, 2.034, 
  4466.507, "", 431.388, 15.67, "", "", 23.437, 0.8, 65.31, 0.51}, 
 {"SDN", "Africa", "Sudan", "2020-05-16", 1964., 0., 121.857, 97., 6., 4.714, 
  44.79, 0., 2.779, 2.212, 0.137, 0.108, 1.42, "", "", "", "", "", "", "", 
  "", "", "", "", "", "", "", "", "", "", "", "", "", "", "", "", "", "", "", 
  87.04, 4.3849269*^7, 23.258, 19.7, 3.548, 2.034, 4466.507, "", 431.388, 
  15.67, "", "", 23.437, 0.8, 65.31, 0.51}, {"SDN", "Africa", "Sudan", 
  "2020-05-17", 2289., 325., 160.714, 97., 0., 3.857, 52.202, 7.412, 3.665, 
  2.212, 0., 0.088, 1.41, "", "", "", "", "", "", "", "", "", "", "", "", "", 
  "", "", "", "", "", "", "", "", "", "", "", "", "", 87.04, 4.3849269*^7, 
  23.258, 19.7, 3.548, 2.034, 4466.507, "", 431.388, 15.67, "", "", 23.437, 
  0.8, 65.31, 0.51}, {"SDN", "Africa", "Sudan", "2020-05-18", 2591., 302., 
  175.143, 105., 8., 4.429, 59.089, 6.887, 3.994, 2.395, 0.182, 0.101, 1.39, 
  "", "", "", "", "", "", "", "", "", "", "", "", "", "", "", "", "", "", "", 
  "", "", "", "", "", "", "", 87.04, 4.3849269*^7, 23.258, 19.7, 3.548, 
  2.034, 4466.507, "", 431.388, 15.67, "", "", 23.437, 0.8, 65.31, 0.51}, 
 {"SDN", "Africa", "Sudan", "2020-05-19", 2591., 0., 152.143, 111., 6., 
  4.429, 59.089, 0., 3.47, 2.531, 0.137, 0.101, 1.37, "", "", "", "", "", "", 
  "", "", "", "", "", "", "", "", "", "", "", "", "", "", "", "", "", "", "", 
  "", 87.04, 4.3849269*^7, 23.258, 19.7, 3.548, 2.034, 4466.507, "", 431.388, 
  15.67, "", "", 23.437, 0.8, 65.31, 0.51}, {"SDN", "Africa", "Sudan", 
  "2020-05-20", 2728., 137., 152.571, 111., 0., 3., 62.213, 3.124, 3.479, 
  2.531, 0., 0.068, 1.35, "", "", "", "", "", "", "", "", "", "", "", "", "", 
  "", "", "", "", "", "", "", "", "", "", "", "", "", 87.04, 4.3849269*^7, 
  23.258, 19.7, 3.548, 2.034, 4466.507, "", 431.388, 15.67, "", "", 23.437, 
  0.8, 65.31, 0.51}, {"SDN", "Africa", "Sudan", "2020-05-21", 3138., 410., 
  188.571, 121., 10., 4.429, 71.563, 9.35, 4.3, 2.759, 0.228, 0.101, 1.34, 
  "", "", "", "", "", "", "", "", "", "", "", "", "", "", "", "", "", "", "", 
  "", "", "", "", "", "", "", 87.04, 4.3849269*^7, 23.258, 19.7, 3.548, 
  2.034, 4466.507, "", 431.388, 15.67, "", "", 23.437, 0.8, 65.31, 0.51}, 
 {"SDN", "Africa", "Sudan", "2020-05-22", 3138., 0., 167.714, 137., 16., 
  6.571, 71.563, 0., 3.825, 3.124, 0.365, 0.15, 1.31, "", "", "", "", "", "", 
  "", "", "", "", "", "", "", "", "", "", "", "", "", "", "", "", "", "", "", 
  "", 87.04, 4.3849269*^7, 23.258, 19.7, 3.548, 2.034, 4466.507, "", 431.388, 
  15.67, "", "", 23.437, 0.8, 65.31, 0.51}, {"SDN", "Africa", "Sudan", 
  "2020-05-23", 3378., 240., 202., 146., 9., 7., 77.037, 5.473, 4.607, 3.33, 
  0.205, 0.16, 1.29, "", "", "", "", "", "", "", "", "", "", "", "", "", "", 
  "", "", "", "", "", "", "", "", "", "", "", "", 87.04, 4.3849269*^7, 
  23.258, 19.7, 3.548, 2.034, 4466.507, "", 431.388, 15.67, "", "", 23.437, 
  0.8, 65.31, 0.51}, {"SDN", "Africa", "Sudan", "2020-05-24", 3634., 256., 
  192.143, 165., 19., 9.714, 82.875, 5.838, 4.382, 3.763, 0.433, 0.222, 1.27, 
  "", "", "", "", "", "", "", "", "", "", "", "", "", "", "", "", "", "", "", 
  "", "", "", "", "", "", "", 87.04, 4.3849269*^7, 23.258, 19.7, 3.548, 
  2.034, 4466.507, "", 431.388, 15.67, "", "", 23.437, 0.8, 65.31, 0.51}, 
 {"SDN", "Africa", "Sudan", "2020-05-25", 3826., 192., 176.429, 170., 5., 
  9.286, 87.253, 4.379, 4.024, 3.877, 0.114, 0.212, 1.25, "", "", "", "", "", 
  "", "", "", "", "", "", "", "", "", "", "", "", "", "", "", "", "", "", "", 
  "", "", 87.04, 4.3849269*^7, 23.258, 19.7, 3.548, 2.034, 4466.507, "", 
  431.388, 15.67, "", "", 23.437, 0.8, 65.31, 0.51}, 
 {"SDN", "Africa", "Sudan", "2020-05-26", 3976., 150., 197.857, 170., 0., 
  8.429, 90.674, 3.421, 4.512, 3.877, 0., 0.192, 1.24, "", "", "", "", "", 
  "", "", "", "", "", "", "", "", "", "", "", "", "", "", "", "", "", "", "", 
  "", "", 87.04, 4.3849269*^7, 23.258, 19.7, 3.548, 2.034, 4466.507, "", 
  431.388, 15.67, "", "", 23.437, 0.8, 65.31, 0.51}, 
 {"SDN", "Africa", "Sudan", "2020-05-27", 4146., 170., 202.571, 195., 25., 
  12., 94.551, 3.877, 4.62, 4.447, 0.57, 0.274, 1.22, "", "", "", "", "", "", 
  "", "", "", "", "", "", "", "", "", "", "", "", "", "", "", "", "", "", "", 
  "", 87.04, 4.3849269*^7, 23.258, 19.7, 3.548, 2.034, 4466.507, "", 431.388, 
  15.67, "", "", 23.437, 0.8, 65.31, 0.51}, {"SDN", "Africa", "Sudan", 
  "2020-05-28", 4346., 200., 172.571, 195., 0., 10.571, 99.112, 4.561, 3.936, 
  4.447, 0., 0.241, 1.2, "", "", "", "", "", "", "", "", "", "", "", "", "", 
  "", "", "", "", "", "", "", "", "", "", "", "", "", 87.04, 4.3849269*^7, 
  23.258, 19.7, 3.548, 2.034, 4466.507, "", 431.388, 15.67, "", "", 23.437, 
  0.8, 65.31, 0.51}, {"SDN", "Africa", "Sudan", "2020-05-29", 4346., 0., 
  172.571, 233., 38., 13.714, 99.112, 0., 3.936, 5.314, 0.867, 0.313, 1.19, 
  "", "", "", "", "", "", "", "", "", "", "", "", "", "", "", "", "", "", "", 
  "", "", "", "", "", "", "", 91.67, 4.3849269*^7, 23.258, 19.7, 3.548, 
  2.034, 4466.507, "", 431.388, 15.67, "", "", 23.437, 0.8, 65.31, 0.51}, 
 {"SDN", "Africa", "Sudan", "2020-05-30", 4521., 175., 163.286, 262., 29., 
  16.571, 103.103, 3.991, 3.724, 5.975, 0.661, 0.378, 1.17, "", "", "", "", 
  "", "", "", "", "", "", "", "", "", "", "", "", "", "", "", "", "", "", "", 
  "", "", "", 91.67, 4.3849269*^7, 23.258, 19.7, 3.548, 2.034, 4466.507, "", 
  431.388, 15.67, "", "", 23.437, 0.8, 65.31, 0.51}, 
 {"SDN", "Africa", "Sudan", "2020-05-31", 4800., 279., 166.571, 286., 24., 
  17.286, 109.466, 6.363, 3.799, 6.522, 0.547, 0.394, 1.16, "", "", "", "", 
  "", "", "", "", "", "", "", "", "", "", "", "", "", "", "", "", "", "", "", 
  "", "", "", 91.67, 4.3849269*^7, 23.258, 19.7, 3.548, 2.034, 4466.507, "", 
  431.388, 15.67, "", "", 23.437, 0.8, 65.31, 0.51}, 
 {"SDN", "Africa", "Sudan", "2020-06-01", 5026., 226., 171.429, 298., 12., 
  18.286, 114.62, 5.154, 3.909, 6.796, 0.274, 0.417, 1.15, "", "", "", "", 
  "", "", "", "", "", "", "", "", "", "", "", "", "", "", "", "", "", "", "", 
  "", "", "", 91.67, 4.3849269*^7, 23.258, 19.7, 3.548, 2.034, 4466.507, "", 
  431.388, 15.67, "", "", 23.437, 0.8, 65.31, 0.51}, 
 {"SDN", "Africa", "Sudan", "2020-06-02", 5173., 147., 171., 307., 9., 
  19.571, 117.972, 3.352, 3.9, 7.001, 0.205, 0.446, 1.14, "", "", "", "", "", 
  "", "", "", "", "", "", "", "", "", "", "", "", "", "", "", "", "", "", "", 
  "", "", 91.67, 4.3849269*^7, 23.258, 19.7, 3.548, 2.034, 4466.507, "", 
  431.388, 15.67, "", "", 23.437, 0.8, 65.31, 0.51}, 
 {"SDN", "Africa", "Sudan", "2020-06-03", 5310., 137., 166.286, 314., 7., 
  17., 121.097, 3.124, 3.792, 7.161, 0.16, 0.388, 1.13, "", "", "", "", "", 
  "", "", "", "", "", "", "", "", "", "", "", "", "", "", "", "", "", "", "", 
  "", "", 91.67, 4.3849269*^7, 23.258, 19.7, 3.548, 2.034, 4466.507, "", 
  431.388, 15.67, "", "", 23.437, 0.8, 65.31, 0.51}, 
 {"SDN", "Africa", "Sudan", "2020-06-04", 5499., 189., 164.714, 333., 19., 
  19.714, 125.407, 4.31, 3.756, 7.594, 0.433, 0.45, 1.12, "", "", "", "", "", 
  "", "", "", "", "", "", "", "", "", "", "", "", "", "", "", "", "", "", "", 
  "", "", 91.67, 4.3849269*^7, 23.258, 19.7, 3.548, 2.034, 4466.507, "", 
  431.388, 15.67, "", "", 23.437, 0.8, 65.31, 0.51}, 
 {"SDN", "Africa", "Sudan", "2020-06-05", 5714., 215., 195.429, 347., 14., 
  16.286, 130.31, 4.903, 4.457, 7.913, 0.319, 0.371, 1.11, "", "", "", "", 
  "", "", "", "", "", "", "", "", "", "", "", "", "", "", "", "", "", "", "", 
  "", "", "", 91.67, 4.3849269*^7, 23.258, 19.7, 3.548, 2.034, 4466.507, "", 
  431.388, 15.67, "", "", 23.437, 0.8, 65.31, 0.51}, 
 {"SDN", "Africa", "Sudan", "2020-06-06", 5866., 152., 192.143, 359., 12., 
  13.857, 133.776, 3.466, 4.382, 8.187, 0.274, 0.316, 1.09, "", "", "", "", 
  "", "", "", "", "", "", "", "", "", "", "", "", "", "", "", "", "", "", "", 
  "", "", "", 91.67, 4.3849269*^7, 23.258, 19.7, 3.548, 2.034, 4466.507, "", 
  431.388, 15.67, "", "", 23.437, 0.8, 65.31, 0.51}, 
 {"SDN", "Africa", "Sudan", "2020-06-07", 6081., 215., 183., 359., 0., 
  10.429, 138.68, 4.903, 4.173, 8.187, 0., 0.238, 1.08, "", "", "", "", "", 
  "", "", "", "", "", "", "", "", "", "", "", "", "", "", "", "", "", "", "", 
  "", "", 91.67, 4.3849269*^7, 23.258, 19.7, 3.548, 2.034, 4466.507, "", 
  431.388, 15.67, "", "", 23.437, 0.8, 65.31, 0.51}, 
 {"SDN", "Africa", "Sudan", "2020-06-08", 6081., 0., 150.714, 372., 13., 
  10.571, 138.68, 0., 3.437, 8.484, 0.296, 0.241, 1.07, "", "", "", "", "", 
  "", "", "", "", "", "", "", "", "", "", "", "", "", "", "", "", "", "", "", 
  "", "", 91.67, 4.3849269*^7, 23.258, 19.7, 3.548, 2.034, 4466.507, "", 
  431.388, 15.67, "", "", 23.437, 0.8, 65.31, 0.51}, 
 {"SDN", "Africa", "Sudan", "2020-06-09", 6242., 161., 152.714, 389., 17., 
  11.714, 142.351, 3.672, 3.483, 8.871, 0.388, 0.267, 1.07, "", "", "", "", 
  "", "", "", "", "", "", "", "", "", "", "", "", "", "", "", "", "", "", "", 
  "", "", "", 91.67, 4.3849269*^7, 23.258, 19.7, 3.548, 2.034, 4466.507, "", 
  431.388, 15.67, "", "", 23.437, 0.8, 65.31, 0.51}, 
 {"SDN", "Africa", "Sudan", "2020-06-10", 6427., 185., 159.571, 401., 12., 
  12.429, 146.57, 4.219, 3.639, 9.145, 0.274, 0.283, 1.06, "", "", "", "", 
  "", "", "", "", "", "", "", "", "", "", "", "", "", "", "", "", "", "", "", 
  "", "", "", 91.67, 4.3849269*^7, 23.258, 19.7, 3.548, 2.034, 4466.507, "", 
  431.388, 15.67, "", "", 23.437, 0.8, 65.31, 0.51}, 
 {"SDN", "Africa", "Sudan", "2020-06-11", 6582., 155., 154.714, 413., 12., 
  11.429, 150.105, 3.535, 3.528, 9.419, 0.274, 0.261, 1.06, "", "", "", "", 
  "", "", "", "", "", "", "", "", "", "", "", "", "", "", "", "", "", "", "", 
  "", "", "", 91.67, 4.3849269*^7, 23.258, 19.7, 3.548, 2.034, 4466.507, "", 
  431.388, 15.67, "", "", 23.437, 0.8, 65.31, 0.51}, 
 {"SDN", "Africa", "Sudan", "2020-06-12", 6730., 148., 145.143, 433., 20., 
  12.286, 153.48, 3.375, 3.31, 9.875, 0.456, 0.28, 1.05, "", "", "", "", "", 
  "", "", "", "", "", "", "", "", "", "", "", "", "", "", "", "", "", "", "", 
  "", "", 84.26, 4.3849269*^7, 23.258, 19.7, 3.548, 2.034, 4466.507, "", 
  431.388, 15.67, "", "", 23.437, 0.8, 65.31, 0.51}, 
 {"SDN", "Africa", "Sudan", "2020-06-13", 6879., 149., 144.714, 447., 14., 
  12.571, 156.878, 3.398, 3.3, 10.194, 0.319, 0.287, 1.04, "", "", "", "", 
  "", "", "", "", "", "", "", "", "", "", "", "", "", "", "", "", "", "", "", 
  "", "", "", 84.26, 4.3849269*^7, 23.258, 19.7, 3.548, 2.034, 4466.507, "", 
  431.388, 15.67, "", "", 23.437, 0.8, 65.31, 0.51}, 
 {"SDN", "Africa", "Sudan", "2020-06-14", 7007., 128., 132.286, 459., 12., 
  14.286, 159.797, 2.919, 3.017, 10.468, 0.274, 0.326, 1.04, "", "", "", "", 
  "", "", "", "", "", "", "", "", "", "", "", "", "", "", "", "", "", "", "", 
  "", "", "", 84.26, 4.3849269*^7, 23.258, 19.7, 3.548, 2.034, 4466.507, "", 
  431.388, 15.67, "", "", 23.437, 0.8, 65.31, 0.51}, 
 {"SDN", "Africa", "Sudan", "2020-06-15", 7220., 213., 162.714, 468., 9., 
  13.714, 164.655, 4.858, 3.711, 10.673, 0.205, 0.313, 1.04, "", "", "", "", 
  "", "", "", "", "", "", "", "", "", "", "", "", "", "", "", "", "", "", "", 
  "", "", "", 84.26, 4.3849269*^7, 23.258, 19.7, 3.548, 2.034, 4466.507, "", 
  431.388, 15.67, "", "", 23.437, 0.8, 65.31, 0.51}, 
 {"SDN", "Africa", "Sudan", "2020-06-16", 7435., 215., 170.429, 477., 9., 
  12.571, 169.558, 4.903, 3.887, 10.878, 0.205, 0.287, 1.03, "", "", "", "", 
  "", "", "", "", "", "", "", "", "", "", "", "", "", "", "", "", "", "", "", 
  "", "", "", 84.26, 4.3849269*^7, 23.258, 19.7, 3.548, 2.034, 4466.507, "", 
  431.388, 15.67, "", "", 23.437, 0.8, 65.31, 0.51}, 
 {"SDN", "Africa", "Sudan", "2020-06-17", 7740., 305., 187.571, 487., 10., 
  12.286, 176.514, 6.956, 4.278, 11.106, 0.228, 0.28, 1.03, "", "", "", "", 
  "", "", "", "", "", "", "", "", "", "", "", "", "", "", "", "", "", "", "", 
  "", "", "", 84.26, 4.3849269*^7, 23.258, 19.7, 3.548, 2.034, 4466.507, "", 
  431.388, 15.67, "", "", 23.437, 0.8, 65.31, 0.51}, 
 {"SDN", "Africa", "Sudan", "2020-06-18", 8020., 280., 205.429, 487., 0., 
  10.571, 182.899, 6.386, 4.685, 11.106, 0., 0.241, 1.02, "", "", "", "", "", 
  "", "", "", "", "", "", "", "", "", "", "", "", "", "", "", "", "", "", "", 
  "", "", 84.26, 4.3849269*^7, 23.258, 19.7, 3.548, 2.034, 4466.507, "", 
  431.388, 15.67, "", "", 23.437, 0.8, 65.31, 0.51}, 
 {"SDN", "Africa", "Sudan", "2020-06-19", 8020., 0., 184.286, 506., 19., 
  10.429, 182.899, 0., 4.203, 11.54, 0.433, 0.238, 1., "", "", "", "", "", 
  "", "", "", "", "", "", "", "", "", "", "", "", "", "", "", "", "", "", "", 
  "", "", 84.26, 4.3849269*^7, 23.258, 19.7, 3.548, 2.034, 4466.507, "", 
  431.388, 15.67, "", "", 23.437, 0.8, 65.31, 0.51}, 
 {"SDN", "Africa", "Sudan", "2020-06-20", 8416., 396., 219.571, 521., 15., 
  10.571, 191.93, 9.031, 5.007, 11.882, 0.342, 0.241, 0.99, "", "", "", "", 
  "", "", "", "", "", "", "", "", "", "", "", "", "", "", "", "", "", "", "", 
  "", "", "", 84.26, 4.3849269*^7, 23.258, 19.7, 3.548, 2.034, 4466.507, "", 
  431.388, 15.67, "", "", 23.437, 0.8, 65.31, 0.51}, 
 {"SDN", "Africa", "Sudan", "2020-06-21", 8580., 164., 224.714, 521., 0., 
  8.857, 195.67, 3.74, 5.125, 11.882, 0., 0.202, 0.97, "", "", "", "", "", 
  "", "", "", "", "", "", "", "", "", "", "", "", "", "", "", "", "", "", "", 
  "", "", 84.26, 4.3849269*^7, 23.258, 19.7, 3.548, 2.034, 4466.507, "", 
  431.388, 15.67, "", "", 23.437, 0.8, 65.31, 0.51}, 
 {"SDN", "Africa", "Sudan", "2020-06-22", 8698., 118., 211.143, 533., 12., 
  9.286, 198.361, 2.691, 4.815, 12.155, 0.274, 0.212, 0.96, "", "", "", "", 
  "", "", "", "", "", "", "", "", "", "", "", "", "", "", "", "", "", "", "", 
  "", "", "", 84.26, 4.3849269*^7, 23.258, 19.7, 3.548, 2.034, 4466.507, "", 
  431.388, 15.67, "", "", 23.437, 0.8, 65.31, 0.51}, 
 {"SDN", "Africa", "Sudan", "2020-06-23", 8796., 98., 194.429, 548., 15., 
  10.143, 200.596, 2.235, 4.434, 12.497, 0.342, 0.231, 0.95, "", "", "", "", 
  "", "", "", "", "", "", "", "", "", "", "", "", "", "", "", "", "", "", "", 
  "", "", "", 84.26, 4.3849269*^7, 23.258, 19.7, 3.548, 2.034, 4466.507, "", 
  431.388, 15.67, "", "", 23.437, 0.8, 65.31, 0.51}, 
 {"SDN", "Africa", "Sudan", "2020-06-24", 8887., 91., 163.857, 548., 0., 
  8.714, 202.672, 2.075, 3.737, 12.497, 0., 0.199, 0.93, "", "", "", "", "", 
  "", "", "", "", "", "", "", "", "", "", "", "", "", "", "", "", "", "", "", 
  "", "", 84.26, 4.3849269*^7, 23.258, 19.7, 3.548, 2.034, 4466.507, "", 
  431.388, 15.67, "", "", 23.437, 0.8, 65.31, 0.51}, 
 {"SDN", "Africa", "Sudan", "2020-06-25", 8887., 0., 123.857, 556., 8., 
  9.857, 202.672, 0., 2.825, 12.68, 0.182, 0.225, 0.92, "", "", "", "", "", 
  "", "", "", "", "", "", "", "", "", "", "", "", "", "", "", "", "", "", "", 
  "", "", 84.26, 4.3849269*^7, 23.258, 19.7, 3.548, 2.034, 4466.507, "", 
  431.388, 15.67, "", "", 23.437, 0.8, 65.31, 0.51}, 
 {"SDN", "Africa", "Sudan", "2020-06-26", 8982., 95., 137.429, 572., 16., 
  9.429, 204.838, 2.167, 3.134, 13.045, 0.365, 0.215, 0.92, "", "", "", "", 
  "", "", "", "", "", "", "", "", "", "", "", "", "", "", "", "", "", "", "", 
  "", "", "", 84.26, 4.3849269*^7, 23.258, 19.7, 3.548, 2.034, 4466.507, "", 
  431.388, 15.67, "", "", 23.437, 0.8, 65.31, 0.51}, 
 {"SDN", "Africa", "Sudan", "2020-06-27", 9257., 275., 120.143, 572., 0., 
  7.286, 211.11, 6.271, 2.74, 13.045, 0., 0.166, 0.92, "", "", "", "", "", 
  "", "", "", "", "", "", "", "", "", "", "", "", "", "", "", "", "", "", "", 
  "", "", 84.26, 4.3849269*^7, 23.258, 19.7, 3.548, 2.034, 4466.507, "", 
  431.388, 15.67, "", "", 23.437, 0.8, 65.31, 0.51}, 
 {"SDN", "Africa", "Sudan", "2020-06-28", 9314., 57., 104.857, 572., 0., 
  7.286, 212.409, 1.3, 2.391, 13.045, 0., 0.166, 0.9, "", "", "", "", "", "", 
  "", "", "", "", "", "", "", "", "", "", "", "", "", "", "", "", "", "", "", 
  "", 84.26, 4.3849269*^7, 23.258, 19.7, 3.548, 2.034, 4466.507, "", 431.388, 
  15.67, "", "", 23.437, 0.8, 65.31, 0.51}, {"SDN", "Africa", "Sudan", 
  "2020-06-29", 9320., 6., 88.857, 572., 0., 5.571, 212.546, 0.137, 2.026, 
  13.045, 0., 0.127, 0.9, "", "", "", "", "", "", "", "", "", "", "", "", "", 
  "", "", "", "", "", "", "", "", "", "", "", "", "", 84.26, 4.3849269*^7, 
  23.258, 19.7, 3.548, 2.034, 4466.507, "", 431.388, 15.67, "", "", 23.437, 
  0.8, 65.31, 0.51}, {"SDN", "Africa", "Sudan", "2020-06-30", 9372., 52., 
  82.286, 572., 0., 3.429, 213.732, 1.186, 1.877, 13.045, 0., 0.078, 0.9, "", 
  "", "", "", "", "", "", "", "", "", "", "", "", "", "", "", "", "", "", "", 
  "", "", "", "", "", "", 84.26, 4.3849269*^7, 23.258, 19.7, 3.548, 2.034, 
  4466.507, "", 431.388, 15.67, "", "", 23.437, 0.8, 65.31, 0.51}, 
 {"SDN", "Africa", "Sudan", "2020-07-01", 9500., 128., 87.571, 602., 30., 
  7.714, 216.651, 2.919, 1.997, 13.729, 0.684, 0.176, 0.9, "", "", "", "", 
  "", "", "", "", "", "", "", "", "", "", "", "", "", "", "", "", "", "", "", 
  "", "", "", 84.26, 4.3849269*^7, 23.258, 19.7, 3.548, 2.034, 4466.507, "", 
  431.388, 15.67, "", "", 23.437, 0.8, 65.31, 0.51}, 
 {"SDN", "Africa", "Sudan", "2020-07-02", 9573., 73., 98., 602., 0., 6.571, 
  218.316, 1.665, 2.235, 13.729, 0., 0.15, 0.9, "", "", "", "", "", "", "", 
  "", "", "", "", "", "", "", "", "", "", "", "", "", "", "", "", "", "", "", 
  84.26, 4.3849269*^7, 23.258, 19.7, 3.548, 2.034, 4466.507, "", 431.388, 
  15.67, "", "", 23.437, 0.8, 65.31, 0.51}, {"SDN", "Africa", "Sudan", 
  "2020-07-03", 9689., 116., 101., 604., 2., 4.571, 220.961, 2.645, 2.303, 
  13.774, 0.046, 0.104, 0.9, "", "", "", "", "", "", "", "", "", "", "", "", 
  "", "", "", "", "", "", "", "", "", "", "", "", "", "", 84.26, 
  4.3849269*^7, 23.258, 19.7, 3.548, 2.034, 4466.507, "", 431.388, 15.67, "", 
  "", 23.437, 0.8, 65.31, 0.51}, {"SDN", "Africa", "Sudan", "2020-07-04", 
  9689., 0., 61.714, 608., 4., 5.143, 220.961, 0., 1.407, 13.866, 0.091, 
  0.117, 0.89, "", "", "", "", "", "", "", "", "", "", "", "", "", "", "", 
  "", "", "", "", "", "", "", "", "", "", "", 84.26, 4.3849269*^7, 23.258, 
  19.7, 3.548, 2.034, 4466.507, "", 431.388, 15.67, "", "", 23.437, 0.8, 
  65.31, 0.51}, {"SDN", "Africa", "Sudan", "2020-07-05", 9767., 78., 64.714, 
  608., 0., 5.143, 222.74, 1.779, 1.476, 13.866, 0., 0.117, 0.9, "", "", "", 
  "", "", "", "", "", "", "", "", "", "", "", "", "", "", "", "", "", "", "", 
  "", "", "", "", 84.26, 4.3849269*^7, 23.258, 19.7, 3.548, 2.034, 4466.507, 
  "", 431.388, 15.67, "", "", 23.437, 0.8, 65.31, 0.51}, 
 {"SDN", "Africa", "Sudan", "2020-07-06", 9767., 0., 63.857, 616., 8., 6.286, 
  222.74, 0., 1.456, 14.048, 0.182, 0.143, 0.9, "", "", "", "", "", "", "", 
  "", "", "", "", "", "", "", "", "", "", "", "", "", "", "", "", "", "", "", 
  84.26, 4.3849269*^7, 23.258, 19.7, 3.548, 2.034, 4466.507, "", 431.388, 
  15.67, "", "", 23.437, 0.8, 65.31, 0.51}, {"SDN", "Africa", "Sudan", 
  "2020-07-07", 9894., 127., 74.571, 622., 6., 7.143, 225.637, 2.896, 1.701, 
  14.185, 0.137, 0.163, 0.91, "", "", "", "", "", "", "", "", "", "", "", "", 
  "", "", "", "", "", "", "", "", "", "", "", "", "", "", 84.26, 
  4.3849269*^7, 23.258, 19.7, 3.548, 2.034, 4466.507, "", 431.388, 15.67, "", 
  "", 23.437, 0.8, 65.31, 0.51}, {"SDN", "Africa", "Sudan", "2020-07-08", 
  9997., 103., 71., 636., 14., 4.857, 227.986, 2.349, 1.619, 14.504, 0.319, 
  0.111, 0.92, "", "", "", "", "", "", "", "", "", "", "", "", "", "", "", 
  "", "", "", "", "", "", "", "", "", "", "", 74.07, 4.3849269*^7, 23.258, 
  19.7, 3.548, 2.034, 4466.507, "", 431.388, 15.67, "", "", 23.437, 0.8, 
  65.31, 0.51}, {"SDN", "Africa", "Sudan", "2020-07-09", 10084., 87., 73., 
  641., 5., 5.571, 229.97, 1.984, 1.665, 14.618, 0.114, 0.127, 0.92, "", "", 
  "", "", "", "", "", "", "", "", "", "", "", "", "", "", "", "", "", "", "", 
  "", "", "", "", "", 74.07, 4.3849269*^7, 23.258, 19.7, 3.548, 2.034, 
  4466.507, "", 431.388, 15.67, "", "", 23.437, 0.8, 65.31, 0.51}, 
 {"SDN", "Africa", "Sudan", "2020-07-10", 10204., 120., 73.571, 649., 8., 
  6.429, 232.706, 2.737, 1.678, 14.801, 0.182, 0.147, 0.92, "", "", "", "", 
  "", "", "", "", "", "", "", "", "", "", "", "", "", "", "", "", "", "", "", 
  "", "", "", 74.07, 4.3849269*^7, 23.258, 19.7, 3.548, 2.034, 4466.507, "", 
  431.388, 15.67, "", "", 23.437, 0.8, 65.31, 0.51}, 
 {"SDN", "Africa", "Sudan", "2020-07-11", 10204., 0., 73.571, 650., 1., 6., 
  232.706, 0., 1.678, 14.824, 0.023, 0.137, 0.92, "", "", "", "", "", "", "", 
  "", "", "", "", "", "", "", "", "", "", "", "", "", "", "", "", "", "", "", 
  74.07, 4.3849269*^7, 23.258, 19.7, 3.548, 2.034, 4466.507, "", 431.388, 
  15.67, "", "", 23.437, 0.8, 65.31, 0.51}, {"SDN", "Africa", "Sudan", 
  "2020-07-12", 10250., 46., 69., 650., 0., 6., 233.755, 1.049, 1.574, 
  14.824, 0., 0.137, 0.92, "", "", "", "", "", "", "", "", "", "", "", "", 
  "", "", "", "", "", "", "", "", "", "", "", "", "", "", 74.07, 
  4.3849269*^7, 23.258, 19.7, 3.548, 2.034, 4466.507, "", 431.388, 15.67, "", 
  "", 23.437, 0.8, 65.31, 0.51}, {"SDN", "Africa", "Sudan", "2020-07-13", 
  10250., 0., 69., 657., 7., 5.857, 233.755, 0., 1.574, 14.983, 0.16, 0.134, 
  0.93, "", "", "", "", "", "", "", "", "", "", "", "", "", "", "", "", "", 
  "", "", "", "", "", "", "", "", "", 71.3, 4.3849269*^7, 23.258, 19.7, 
  3.548, 2.034, 4466.507, "", 431.388, 15.67, "", "", 23.437, 0.8, 65.31, 
  0.51}, {"SDN", "Africa", "Sudan", "2020-07-14", 10316., 66., 60.286, 659., 
  2., 5.286, 235.26, 1.505, 1.375, 15.029, 0.046, 0.121, 0.95, "", "", "", 
  "", "", "", "", "", "", "", "", "", "", "", "", "", "", "", "", "", "", "", 
  "", "", "", "", 71.3, 4.3849269*^7, 23.258, 19.7, 3.548, 2.034, 4466.507, 
  "", 431.388, 15.67, "", "", 23.437, 0.8, 65.31, 0.51}, 
 {"SDN", "Africa", "Sudan", "2020-07-15", 10417., 101., 60., 668., 9., 4.571, 
  237.564, 2.303, 1.368, 15.234, 0.205, 0.104, 0.96, "", "", "", "", "", "", 
  "", "", "", "", "", "", "", "", "", "", "", "", "", "", "", "", "", "", "", 
  "", 71.3, 4.3849269*^7, 23.258, 19.7, 3.548, 2.034, 4466.507, "", 431.388, 
  15.67, "", "", 23.437, 0.8, 65.31, 0.51}, {"SDN", "Africa", "Sudan", 
  "2020-07-16", 10527., 110., 63.286, 668., 0., 3.857, 240.072, 2.509, 1.443, 
  15.234, 0., 0.088, 0.97, "", "", "", "", "", "", "", "", "", "", "", "", 
  "", "", "", "", "", "", "", "", "", "", "", "", "", "", 71.3, 4.3849269*^7, 
  23.258, 19.7, 3.548, 2.034, 4466.507, "", 431.388, 15.67, "", "", 23.437, 
  0.8, 65.31, 0.51}, {"SDN", "Africa", "Sudan", "2020-07-17", 10527., 0., 
  46.143, 668., 0., 2.714, 240.072, 0., 1.052, 15.234, 0., 0.062, 0.97, "", 
  "", "", "", "", "", "", "", "", "", "", "", "", "", "", "", "", "", "", "", 
  "", "", "", "", "", "", 71.3, 4.3849269*^7, 23.258, 19.7, 3.548, 2.034, 
  4466.507, "", 431.388, 15.67, "", "", 23.437, 0.8, 65.31, 0.51}, 
 {"SDN", "Africa", "Sudan", "2020-07-18", 10527., 0., 46.143, 673., 5., 
  3.286, 240.072, 0., 1.052, 15.348, 0.114, 0.075, 0.98, "", "", "", "", "", 
  "", "", "", "", "", "", "", "", "", "", "", "", "", "", "", "", "", "", "", 
  "", "", 71.3, 4.3849269*^7, 23.258, 19.7, 3.548, 2.034, 4466.507, "", 
  431.388, 15.67, "", "", 23.437, 0.8, 65.31, 0.51}, 
 {"SDN", "Africa", "Sudan", "2020-07-19", 10762., 235., 73.143, 693., 20., 
  6.143, 245.432, 5.359, 1.668, 15.804, 0.456, 0.14, 0.99, "", "", "", "", 
  "", "", "", "", "", "", "", "", "", "", "", "", "", "", "", "", "", "", "", 
  "", "", "", 71.3, 4.3849269*^7, 23.258, 19.7, 3.548, 2.034, 4466.507, "", 
  431.388, 15.67, "", "", 23.437, 0.8, 65.31, 0.51}, 
 {"SDN", "Africa", "Sudan", "2020-07-20", 10992., 230., 106., 693., 0., 
  5.143, 250.677, 5.245, 2.417, 15.804, 0., 0.117, 0.99, "", "", "", "", "", 
  "", "", "", "", "", "", "", "", "", "", "", "", "", "", "", "", "", "", "", 
  "", "", 71.3, 4.3849269*^7, 23.258, 19.7, 3.548, 2.034, 4466.507, "", 
  431.388, 15.67, "", "", 23.437, 0.8, 65.31, 0.51}, 
 {"SDN", "Africa", "Sudan", "2020-07-21", 10992., 0., 96.571, 693., 0., 
  4.857, 250.677, 0., 2.202, 15.804, 0., 0.111, 0.98, "", "", "", "", "", "", 
  "", "", "", "", "", "", "", "", "", "", "", "", "", "", "", "", "", "", "", 
  "", 71.3, 4.3849269*^7, 23.258, 19.7, 3.548, 2.034, 4466.507, "", 431.388, 
  15.67, "", "", 23.437, 0.8, 65.31, 0.51}, {"SDN", "Africa", "Sudan", 
  "2020-07-22", 11127., 135., 101.429, 708., 15., 5.714, 253.756, 3.079, 
  2.313, 16.146, 0.342, 0.13, 0.97, "", "", "", "", "", "", "", "", "", "", 
  "", "", "", "", "", "", "", "", "", "", "", "", "", "", "", "", 71.3, 
  4.3849269*^7, 23.258, 19.7, 3.548, 2.034, 4466.507, "", 431.388, 15.67, "", 
  "", 23.437, 0.8, 65.31, 0.51}, {"SDN", "Africa", "Sudan", "2020-07-23", 
  11237., 110., 101.429, 708., 0., 5.714, 256.264, 2.509, 2.313, 16.146, 0., 
  0.13, 0.96, "", "", "", "", "", "", "", "", "", "", "", "", "", "", "", "", 
  "", "", "", "", "", "", "", "", "", "", 71.3, 4.3849269*^7, 23.258, 19.7, 
  3.548, 2.034, 4466.507, "", 431.388, 15.67, "", "", 23.437, 0.8, 65.31, 
  0.51}, {"SDN", "Africa", "Sudan", "2020-07-24", 11302., 65., 110.714, 715., 
  7., 6.714, 257.747, 1.482, 2.525, 16.306, 0.16, 0.153, 0.95, "", "", "", 
  "", "", "", "", "", "", "", "", "", "", "", "", "", "", "", "", "", "", "", 
  "", "", "", "", 71.3, 4.3849269*^7, 23.258, 19.7, 3.548, 2.034, 4466.507, 
  "", 431.388, 15.67, "", "", 23.437, 0.8, 65.31, 0.51}, 
 {"SDN", "Africa", "Sudan", "2020-07-25", 11302., 0., 110.714, 717., 2., 
  6.286, 257.747, 0., 2.525, 16.351, 0.046, 0.143, 0.94, "", "", "", "", "", 
  "", "", "", "", "", "", "", "", "", "", "", "", "", "", "", "", "", "", "", 
  "", "", 71.3, 4.3849269*^7, 23.258, 19.7, 3.548, 2.034, 4466.507, "", 
  431.388, 15.67, "", "", 23.437, 0.8, 65.31, 0.51}, 
 {"SDN", "Africa", "Sudan", "2020-07-26", 11385., 83., 89., 717., 0., 3.429, 
  259.639, 1.893, 2.03, 16.351, 0., 0.078, 0.93, "", "", "", "", "", "", "", 
  "", "", "", "", "", "", "", "", "", "", "", "", "", "", "", "", "", "", "", 
  71.3, 4.3849269*^7, 23.258, 19.7, 3.548, 2.034, 4466.507, "", 431.388, 
  15.67, "", "", 23.437, 0.8, 65.31, 0.51}, {"SDN", "Africa", "Sudan", 
  "2020-07-27", 11424., 39., 61.714, 720., 3., 3.857, 260.529, 0.889, 1.407, 
  16.42, 0.068, 0.088, 0.93, "", "", "", "", "", "", "", "", "", "", "", "", 
  "", "", "", "", "", "", "", "", "", "", "", "", "", "", 71.3, 4.3849269*^7, 
  23.258, 19.7, 3.548, 2.034, 4466.507, "", 431.388, 15.67, "", "", 23.437, 
  0.8, 65.31, 0.51}, {"SDN", "Africa", "Sudan", "2020-07-28", 11496., 72., 
  72., 725., 5., 4.571, 262.171, 1.642, 1.642, 16.534, 0.114, 0.104, 0.93, 
  "", "", "", "", "", "", "", "", "", "", "", "", "", "", "", "", "", "", "", 
  "", "", "", "", "", "", "", 71.3, 4.3849269*^7, 23.258, 19.7, 3.548, 2.034, 
  4466.507, "", 431.388, 15.67, "", "", 23.437, 0.8, 65.31, 0.51}, 
 {"SDN", "Africa", "Sudan", "2020-07-29", 11579., 83., 64.571, 725., 0., 
  2.429, 264.064, 1.893, 1.473, 16.534, 0., 0.055, 0.92, "", "", "", "", "", 
  "", "", "", "", "", "", "", "", "", "", "", "", "", "", "", "", "", "", "", 
  "", "", 71.3, 4.3849269*^7, 23.258, 19.7, 3.548, 2.034, 4466.507, "", 
  431.388, 15.67, "", "", 23.437, 0.8, 65.31, 0.51}, 
 {"SDN", "Africa", "Sudan", "2020-07-30", 11579., 0., 48.857, 725., 0., 
  2.429, 264.064, 0., 1.114, 16.534, 0., 0.055, 0.92, "", "", "", "", "", "", 
  "", "", "", "", "", "", "", "", "", "", "", "", "", "", "", "", "", "", "", 
  "", 71.3, 4.3849269*^7, 23.258, 19.7, 3.548, 2.034, 4466.507, "", 431.388, 
  15.67, "", "", 23.437, 0.8, 65.31, 0.51}, {"SDN", "Africa", "Sudan", 
  "2020-07-31", 11579., 0., 39.571, 746., 21., 4.429, 264.064, 0., 0.902, 
  17.013, 0.479, 0.101, 0.92, "", "", "", "", "", "", "", "", "", "", "", "", 
  "", "", "", "", "", "", "", "", "", "", "", "", "", "", 71.3, 4.3849269*^7, 
  23.258, 19.7, 3.548, 2.034, 4466.507, "", 431.388, 15.67, "", "", 23.437, 
  0.8, 65.31, 0.51}, {"SDN", "Africa", "Sudan", "2020-08-01", 11644., 65., 
  48.857, 752., 6., 5., 265.546, 1.482, 1.114, 17.15, 0.137, 0.114, 0.92, "", 
  "", "", "", "", "", "", "", "", "", "", "", "", "", "", "", "", "", "", "", 
  "", "", "", "", "", "", 71.3, 4.3849269*^7, 23.258, 19.7, 3.548, 2.034, 
  4466.507, "", 431.388, 15.67, "", "", 23.437, 0.8, 65.31, 0.51}, 
 {"SDN", "Africa", "Sudan", "2020-08-02", 11738., 94., 50.429, 752., 0., 5., 
  267.69, 2.144, 1.15, 17.15, 0., 0.114, 0.92, "", "", "", "", "", "", "", 
  "", "", "", "", "", "", "", "", "", "", "", "", "", "", "", "", "", "", "", 
  71.3, 4.3849269*^7, 23.258, 19.7, 3.548, 2.034, 4466.507, "", 431.388, 
  15.67, "", "", 23.437, 0.8, 65.31, 0.51}, {"SDN", "Africa", "Sudan", 
  "2020-08-03", 11738., 0., 44.857, 752., 0., 4.571, 267.69, 0., 1.023, 
  17.15, 0., 0.104, 0.92, "", "", "", "", "", "", "", "", "", "", "", "", "", 
  "", "", "", "", "", "", "", "", "", "", "", "", "", 71.3, 4.3849269*^7, 
  23.258, 19.7, 3.548, 2.034, 4466.507, "", 431.388, 15.67, "", "", 23.437, 
  0.8, 65.31, 0.51}, {"SDN", "Africa", "Sudan", "2020-08-04", 11780., 42., 
  40.571, 763., 11., 5.429, 268.648, 0.958, 0.925, 17.401, 0.251, 0.124, 
  0.93, "", "", "", "", "", "", "", "", "", "", "", "", "", "", "", "", "", 
  "", "", "", "", "", "", "", "", "", 71.3, 4.3849269*^7, 23.258, 19.7, 
  3.548, 2.034, 4466.507, "", 431.388, 15.67, "", "", 23.437, 0.8, 65.31, 
  0.51}, {"SDN", "Africa", "Sudan", "2020-08-05", 11780., 0., 28.714, 763., 
  0., 5.429, 268.648, 0., 0.655, 17.401, 0., 0.124, 0.93, "", "", "", "", "", 
  "", "", "", "", "", "", "", "", "", "", "", "", "", "", "", "", "", "", "", 
  "", "", 69.91, 4.3849269*^7, 23.258, 19.7, 3.548, 2.034, 4466.507, "", 
  431.388, 15.67, "", "", 23.437, 0.8, 65.31, 0.51}, 
 {"SDN", "Africa", "Sudan", "2020-08-06", 11850., 70., 38.714, 763., 0., 
  5.429, 270.244, 1.596, 0.883, 17.401, 0., 0.124, 0.94, "", "", "", "", "", 
  "", "", "", "", "", "", "", "", "", "", "", "", "", "", "", "", "", "", "", 
  "", "", 69.91, 4.3849269*^7, 23.258, 19.7, 3.548, 2.034, 4466.507, "", 
  431.388, 15.67, "", "", 23.437, 0.8, 65.31, 0.51}, 
 {"SDN", "Africa", "Sudan", "2020-08-07", 11894., 44., 45., 773., 10., 3.857, 
  271.247, 1.003, 1.026, 17.629, 0.228, 0.088, 0.95, "", "", "", "", "", "", 
  "", "", "", "", "", "", "", "", "", "", "", "", "", "", "", "", "", "", "", 
  "", 69.91, 4.3849269*^7, 23.258, 19.7, 3.548, 2.034, 4466.507, "", 431.388, 
  15.67, "", "", 23.437, 0.8, 65.31, 0.51}, {"SDN", "Africa", "Sudan", 
  "2020-08-08", 11894., 0., 35.714, 773., 0., 3., 271.247, 0., 0.814, 17.629, 
  0., 0.068, 0.96, "", "", "", "", "", "", "", "", "", "", "", "", "", "", 
  "", "", "", "", "", "", "", "", "", "", "", "", 69.91, 4.3849269*^7, 
  23.258, 19.7, 3.548, 2.034, 4466.507, "", 431.388, 15.67, "", "", 23.437, 
  0.8, 65.31, 0.51}, {"SDN", "Africa", "Sudan", "2020-08-09", 11956., 62., 
  31.143, 781., 8., 4.143, 272.661, 1.414, 0.71, 17.811, 0.182, 0.094, 0.97, 
  "", "", "", "", "", "", "", "", "", "", "", "", "", "", "", "", "", "", "", 
  "", "", "", "", "", "", "", 69.91, 4.3849269*^7, 23.258, 19.7, 3.548, 
  2.034, 4466.507, "", 431.388, 15.67, "", "", 23.437, 0.8, 65.31, 0.51}, 
 {"SDN", "Africa", "Sudan", "2020-08-10", 12033., 77., 42.143, 781., 0., 
  4.143, 274.417, 1.756, 0.961, 17.811, 0., 0.094, 0.98, "", "", "", "", "", 
  "", "", "", "", "", "", "", "", "", "", "", "", "", "", "", "", "", "", "", 
  "", "", 69.91, 4.3849269*^7, 23.258, 19.7, 3.548, 2.034, 4466.507, "", 
  431.388, 15.67, "", "", 23.437, 0.8, 65.31, 0.51}, 
 {"SDN", "Africa", "Sudan", "2020-08-11", 12033., 0., 36.143, 786., 5., 
  3.286, 274.417, 0., 0.824, 17.925, 0.114, 0.075, 0.98, "", "", "", "", "", 
  "", "", "", "", "", "", "", "", "", "", "", "", "", "", "", "", "", "", "", 
  "", "", 69.91, 4.3849269*^7, 23.258, 19.7, 3.548, 2.034, 4466.507, "", 
  431.388, 15.67, "", "", 23.437, 0.8, 65.31, 0.51}, 
 {"SDN", "Africa", "Sudan", "2020-08-12", 12115., 82., 47.857, 786., 0., 
  3.286, 276.287, 1.87, 1.091, 17.925, 0., 0.075, 0.99, "", "", "", "", "", 
  "", "", "", "", "", "", "", "", "", "", "", "", "", "", "", "", "", "", "", 
  "", "", 69.91, 4.3849269*^7, 23.258, 19.7, 3.548, 2.034, 4466.507, "", 
  431.388, 15.67, "", "", 23.437, 0.8, 65.31, 0.51}, 
 {"SDN", "Africa", "Sudan", "2020-08-13", 12162., 47., 44.571, 792., 6., 
  4.143, 277.359, 1.072, 1.016, 18.062, 0.137, 0.094, 1., "", "", "", "", "", 
  "", "", "", "", "", "", "", "", "", "", "", "", "", "", "", "", "", "", "", 
  "", "", 69.91, 4.3849269*^7, 23.258, 19.7, 3.548, 2.034, 4466.507, "", 
  431.388, 15.67, "", "", 23.437, 0.8, 65.31, 0.51}, 
 {"SDN", "Africa", "Sudan", "2020-08-14", 12211., 49., 45.286, 793., 1., 
  2.857, 278.477, 1.117, 1.033, 18.085, 0.023, 0.065, 1., "", "", "", "", "", 
  "", "", "", "", "", "", "", "", "", "", "", "", "", "", "", "", "", "", "", 
  "", "", 69.91, 4.3849269*^7, 23.258, 19.7, 3.548, 2.034, 4466.507, "", 
  431.388, 15.67, "", "", 23.437, 0.8, 65.31, 0.51}, 
 {"SDN", "Africa", "Sudan", "2020-08-15", 12314., 103., 60., 796., 3., 3.286, 
  280.826, 2.349, 1.368, 18.153, 0.068, 0.075, 1.01, "", "", "", "", "", "", 
  "", "", "", "", "", "", "", "", "", "", "", "", "", "", "", "", "", "", "", 
  "", 69.91, 4.3849269*^7, 23.258, 19.7, 3.548, 2.034, 4466.507, "", 431.388, 
  15.67, "", "", 23.437, 0.8, 65.31, 0.51}, {"SDN", "Africa", "Sudan", 
  "2020-08-16", 12410., 96., 64.857, 798., 2., 2.429, 283.015, 2.189, 1.479, 
  18.199, 0.046, 0.055, 1., "", "", "", "", "", "", "", "", "", "", "", "", 
  "", "", "", "", "", "", "", "", "", "", "", "", "", "", 69.91, 
  4.3849269*^7, 23.258, 19.7, 3.548, 2.034, 4466.507, "", 431.388, 15.67, "", 
  "", 23.437, 0.8, 65.31, 0.51}, {"SDN", "Africa", "Sudan", "2020-08-17", 
  12485., 75., 64.571, 803., 5., 3.143, 284.725, 1.71, 1.473, 18.313, 0.114, 
  0.072, 1., "", "", "", "", "", "", "", "", "", "", "", "", "", "", "", "", 
  "", "", "", "", "", "", "", "", "", "", 69.91, 4.3849269*^7, 23.258, 19.7, 
  3.548, 2.034, 4466.507, "", 431.388, 15.67, "", "", 23.437, 0.8, 65.31, 
  0.51}, {"SDN", "Africa", "Sudan", "2020-08-18", 12546., 61., 73.286, 805., 
  2., 2.714, 286.117, 1.391, 1.671, 18.358, 0.046, 0.062, 0.99, "", "", "", 
  "", "", "", "", "", "", "", "", "", "", "", "", "", "", "", "", "", "", "", 
  "", "", "", "", 69.91, 4.3849269*^7, 23.258, 19.7, 3.548, 2.034, 4466.507, 
  "", 431.388, 15.67, "", "", 23.437, 0.8, 65.31, 0.51}, 
 {"SDN", "Africa", "Sudan", "2020-08-19", 12582., 36., 66.714, 808., 3., 
  3.143, 286.938, 0.821, 1.521, 18.427, 0.068, 0.072, 0.99, "", "", "", "", 
  "", "", "", "", "", "", "", "", "", "", "", "", "", "", "", "", "", "", "", 
  "", "", "", 75.46, 4.3849269*^7, 23.258, 19.7, 3.548, 2.034, 4466.507, "", 
  431.388, 15.67, "", "", 23.437, 0.8, 65.31, 0.51}, 
 {"SDN", "Africa", "Sudan", "2020-08-20", 12623., 41., 65.857, 812., 4., 
  2.857, 287.873, 0.935, 1.502, 18.518, 0.091, 0.065, 0.98, "", "", "", "", 
  "", "", "", "", "", "", "", "", "", "", "", "", "", "", "", "", "", "", "", 
  "", "", "", 75.46, 4.3849269*^7, 23.258, 19.7, 3.548, 2.034, 4466.507, "", 
  431.388, 15.67, "", "", 23.437, 0.8, 65.31, 0.51}, 
 {"SDN", "Africa", "Sudan", "2020-08-21", 12682., 59., 67.286, 812., 0., 
  2.714, 289.218, 1.346, 1.534, 18.518, 0., 0.062, 0.98, "", "", "", "", "", 
  "", "", "", "", "", "", "", "", "", "", "", "", "", "", "", "", "", "", "", 
  "", "", 75.46, 4.3849269*^7, 23.258, 19.7, 3.548, 2.034, 4466.507, "", 
  431.388, 15.67, "", "", 23.437, 0.8, 65.31, 0.51}, 
 {"SDN", "Africa", "Sudan", "2020-08-22", 12836., 154., 74.571, 815., 3., 
  2.714, 292.73, 3.512, 1.701, 18.586, 0.068, 0.062, 0.98, "", "", "", "", 
  "", "", "", "", "", "", "", "", "", "", "", "", "", "", "", "", "", "", "", 
  "", "", "", 75.46, 4.3849269*^7, 23.258, 19.7, 3.548, 2.034, 4466.507, "", 
  431.388, 15.67, "", "", 23.437, 0.8, 65.31, 0.51}, 
 {"SDN", "Africa", "Sudan", "2020-08-23", 12903., 67., 70.429, 815., 0., 
  2.429, 294.258, 1.528, 1.606, 18.586, 0., 0.055, 0.96, "", "", "", "", "", 
  "", "", "", "", "", "", "", "", "", "", "", "", "", "", "", "", "", "", "", 
  "", "", 75.46, 4.3849269*^7, 23.258, 19.7, 3.548, 2.034, 4466.507, "", 
  431.388, 15.67, "", "", 23.437, 0.8, 65.31, 0.51}, 
 {"SDN", "Africa", "Sudan", "2020-08-24", 12974., 71., 69.857, 818., 3., 
  2.143, 295.877, 1.619, 1.593, 18.655, 0.068, 0.049, 0.95, "", "", "", "", 
  "", "", "", "", "", "", "", "", "", "", "", "", "", "", "", "", "", "", "", 
  "", "", "", 75.46, 4.3849269*^7, 23.258, 19.7, 3.548, 2.034, 4466.507, "", 
  431.388, 15.67, "", "", 23.437, 0.8, 65.31, 0.51}, 
 {"SDN", "Africa", "Sudan", "2020-08-25", 12974., 0., 61.143, 819., 1., 2., 
  295.877, 0., 1.394, 18.678, 0.023, 0.046, 0.94, "", "", "", "", "", "", "", 
  "", "", "", "", "", "", "", "", "", "", "", "", "", "", "", "", "", "", "", 
  75.46, 4.3849269*^7, 23.258, 19.7, 3.548, 2.034, 4466.507, "", 431.388, 
  15.67, "", "", 23.437, 0.8, 65.31, 0.51}, {"SDN", "Africa", "Sudan", 
  "2020-08-26", 13045., 71., 66.143, 819., 0., 1.571, 297.496, 1.619, 1.508, 
  18.678, 0., 0.036, 0.93, "", "", "", "", "", "", "", "", "", "", "", "", 
  "", "", "", "", "", "", "", "", "", "", "", "", "", "", 75.46, 
  4.3849269*^7, 23.258, 19.7, 3.548, 2.034, 4466.507, "", 431.388, 15.67, "", 
  "", 23.437, 0.8, 65.31, 0.51}, {"SDN", "Africa", "Sudan", "2020-08-27", 
  13082., 37., 65.571, 823., 4., 1.571, 298.34, 0.844, 1.495, 18.769, 0.091, 
  0.036, 0.92, "", "", "", "", "", "", "", "", "", "", "", "", "", "", "", 
  "", "", "", "", "", "", "", "", "", "", "", 75.46, 4.3849269*^7, 23.258, 
  19.7, 3.548, 2.034, 4466.507, "", 431.388, 15.67, "", "", 23.437, 0.8, 
  65.31, 0.51}, {"SDN", "Africa", "Sudan", "2020-08-28", 13189., 107., 
  72.429, 823., 0., 1.571, 300.78, 2.44, 1.652, 18.769, 0., 0.036, 0.91, "", 
  "", "", "", "", "", "", "", "", "", "", "", "", "", "", "", "", "", "", "", 
  "", "", "", "", "", "", 75.46, 4.3849269*^7, 23.258, 19.7, 3.548, 2.034, 
  4466.507, "", 431.388, 15.67, "", "", 23.437, 0.8, 65.31, 0.51}, 
 {"SDN", "Africa", "Sudan", "2020-08-29", 13189., 0., 50.429, 823., 0., 
  1.143, 300.78, 0., 1.15, 18.769, 0., 0.026, 0.9, "", "", "", "", "", "", 
  "", "", "", "", "", "", "", "", "", "", "", "", "", "", "", "", "", "", "", 
  "", 75.46, 4.3849269*^7, 23.258, 19.7, 3.548, 2.034, 4466.507, "", 431.388, 
  15.67, "", "", 23.437, 0.8, 65.31, 0.51}, {"SDN", "Africa", "Sudan", 
  "2020-08-30", 13189., 0., 40.857, 823., 0., 1.143, 300.78, 0., 0.932, 
  18.769, 0., 0.026, 0.89, "", "", "", "", "", "", "", "", "", "", "", "", 
  "", "", "", "", "", "", "", "", "", "", "", "", "", "", 75.46, 
  4.3849269*^7, 23.258, 19.7, 3.548, 2.034, 4466.507, "", 431.388, 15.67, "", 
  "", 23.437, 0.8, 65.31, 0.51}, {"SDN", "Africa", "Sudan", "2020-08-31", 
  13189., 0., 30.714, 823., 0., 0.714, 300.78, 0., 0.7, 18.769, 0., 0.016, 
  0.89, "", "", "", "", "", "", "", "", "", "", "", "", "", "", "", "", "", 
  "", "", "", "", "", "", "", "", "", 75.46, 4.3849269*^7, 23.258, 19.7, 
  3.548, 2.034, 4466.507, "", 431.388, 15.67, "", "", 23.437, 0.8, 65.31, 
  0.51}, {"SDN", "Africa", "Sudan", "2020-09-01", 13189., 0., 30.714, 823., 
  0., 0.571, 300.78, 0., 0.7, 18.769, 0., 0.013, 0.89, "", "", "", "", "", 
  "", "", "", "", "", "", "", "", "", "", "", "", "", "", "", "", "", "", "", 
  "", "", 62.96, 4.3849269*^7, 23.258, 19.7, 3.548, 2.034, 4466.507, "", 
  431.388, 15.67, "", "", 23.437, 0.8, 65.31, 0.51}, 
 {"SDN", "Africa", "Sudan", "2020-09-02", 13189., 0., 20.571, 823., 0., 
  0.571, 300.78, 0., 0.469, 18.769, 0., 0.013, 0.9, "", "", "", "", "", "", 
  "", "", "", "", "", "", "", "", "", "", "", "", "", "", "", "", "", "", "", 
  "", 62.96, 4.3849269*^7, 23.258, 19.7, 3.548, 2.034, 4466.507, "", 431.388, 
  15.67, "", "", 23.437, 0.8, 65.31, 0.51}, {"SDN", "Africa", "Sudan", 
  "2020-09-03", 13189., 0., 15.286, 823., 0., 0., 300.78, 0., 0.349, 18.769, 
  0., 0., 0.91, "", "", "", "", "", "", "", "", "", "", "", "", "", "", "", 
  "", "", "", "", "", "", "", "", "", "", "", 62.96, 4.3849269*^7, 23.258, 
  19.7, 3.548, 2.034, 4466.507, "", 431.388, 15.67, "", "", 23.437, 0.8, 
  65.31, 0.51}, {"SDN", "Africa", "Sudan", "2020-09-04", 13189., 0., 0., 
  823., 0., 0., 300.78, 0., 0., 18.769, 0., 0., 0.93, "", "", "", "", "", "", 
  "", "", "", "", "", "", "", "", "", "", "", "", "", "", "", "", "", "", "", 
  "", 62.96, 4.3849269*^7, 23.258, 19.7, 3.548, 2.034, 4466.507, "", 431.388, 
  15.67, "", "", 23.437, 0.8, 65.31, 0.51}, {"SDN", "Africa", "Sudan", 
  "2020-09-05", 13407., 218., 31.143, 832., 9., 1.286, 305.752, 4.972, 0.71, 
  18.974, 0.205, 0.029, 0.95, "", "", "", "", "", "", "", "", "", "", "", "", 
  "", "", "", "", "", "", "", "", "", "", "", "", "", "", 62.96, 
  4.3849269*^7, 23.258, 19.7, 3.548, 2.034, 4466.507, "", 431.388, 15.67, "", 
  "", 23.437, 0.8, 65.31, 0.51}, {"SDN", "Africa", "Sudan", "2020-09-06", 
  13437., 30., 35.429, 833., 1., 1.429, 306.436, 0.684, 0.808, 18.997, 0.023, 
  0.033, 0.92, "", "", "", "", "", "", "", "", "", "", "", "", "", "", "", 
  "", "", "", "", "", "", "", "", "", "", "", 62.96, 4.3849269*^7, 23.258, 
  19.7, 3.548, 2.034, 4466.507, "", 431.388, 15.67, "", "", 23.437, 0.8, 
  65.31, 0.51}, {"SDN", "Africa", "Sudan", "2020-09-07", 13437., 0., 35.429, 
  833., 0., 1.429, 306.436, 0., 0.808, 18.997, 0., 0.033, 0.9, "", "", "", 
  "", "", "", "", "", "", "", "", "", "", "", "", "", "", "", "", "", "", "", 
  "", "", "", "", 62.96, 4.3849269*^7, 23.258, 19.7, 3.548, 2.034, 4466.507, 
  "", 431.388, 15.67, "", "", 23.437, 0.8, 65.31, 0.51}, 
 {"SDN", "Africa", "Sudan", "2020-09-08", 13470., 33., 40.143, 833., 0., 
  1.429, 307.189, 0.753, 0.915, 18.997, 0., 0.033, 0.88, "", "", "", "", "", 
  "", "", "", "", "", "", "", "", "", "", "", "", "", "", "", "", "", "", "", 
  "", "", 68.52, 4.3849269*^7, 23.258, 19.7, 3.548, 2.034, 4466.507, "", 
  431.388, 15.67, "", "", 23.437, 0.8, 65.31, 0.51}, 
 {"SDN", "Africa", "Sudan", "2020-09-09", 13470., 0., 40.143, 833., 0., 
  1.429, 307.189, 0., 0.915, 18.997, 0., 0.033, 0.86, "", "", "", "", "", "", 
  "", "", "", "", "", "", "", "", "", "", "", "", "", "", "", "", "", "", "", 
  "", 68.52, 4.3849269*^7, 23.258, 19.7, 3.548, 2.034, 4466.507, "", 431.388, 
  15.67, "", "", 23.437, 0.8, 65.31, 0.51}, {"SDN", "Africa", "Sudan", 
  "2020-09-10", 13470., 0., 40.143, 833., 0., 1.429, 307.189, 0., 0.915, 
  18.997, 0., 0.033, 0.84, "", "", "", "", "", "", "", "", "", "", "", "", 
  "", "", "", "", "", "", "", "", "", "", "", "", "", "", 68.52, 
  4.3849269*^7, 23.258, 19.7, 3.548, 2.034, 4466.507, "", 431.388, 15.67, "", 
  "", 23.437, 0.8, 65.31, 0.51}, {"SDN", "Africa", "Sudan", "2020-09-11", 
  13516., 46., 46.714, 834., 1., 1.571, 308.238, 1.049, 1.065, 19.02, 0.023, 
  0.036, 0.83, "", "", "", "", "", "", "", "", "", "", "", "", "", "", "", 
  "", "", "", "", "", "", "", "", "", "", "", 62.96, 4.3849269*^7, 23.258, 
  19.7, 3.548, 2.034, 4466.507, "", 431.388, 15.67, "", "", 23.437, 0.8, 
  65.31, 0.51}, {"SDN", "Africa", "Sudan", "2020-09-12", 13532., 16., 17.857, 
  834., 0., 0.286, 308.603, 0.365, 0.407, 19.02, 0., 0.007, 0.81, "", "", "", 
  "", "", "", "", "", "", "", "", "", "", "", "", "", "", "", "", "", "", "", 
  "", "", "", "", 62.96, 4.3849269*^7, 23.258, 19.7, 3.548, 2.034, 4466.507, 
  "", 431.388, 15.67, "", "", 23.437, 0.8, 65.31, 0.51}, 
 {"SDN", "Africa", "Sudan", "2020-09-13", 13532., 0., 13.571, 835., 1., 
  0.286, 308.603, 0., 0.31, 19.043, 0.023, 0.007, 0.8, "", "", "", "", "", 
  "", "", "", "", "", "", "", "", "", "", "", "", "", "", "", "", "", "", "", 
  "", "", 62.96, 4.3849269*^7, 23.258, 19.7, 3.548, 2.034, 4466.507, "", 
  431.388, 15.67, "", "", 23.437, 0.8, 65.31, 0.51}, 
 {"SDN", "Africa", "Sudan", "2020-09-14", 13532., 0., 13.571, 836., 1., 
  0.429, 308.603, 0., 0.31, 19.065, 0.023, 0.01, 0.79, "", "", "", "", "", 
  "", "", "", "", "", "", "", "", "", "", "", "", "", "", "", "", "", "", "", 
  "", "", 62.96, 4.3849269*^7, 23.258, 19.7, 3.548, 2.034, 4466.507, "", 
  431.388, 15.67, "", "", 23.437, 0.8, 65.31, 0.51}, 
 {"SDN", "Africa", "Sudan", "2020-09-15", 13535., 3., 9.286, 836., 0., 0.429, 
  308.671, 0.068, 0.212, 19.065, 0., 0.01, 0.79, "", "", "", "", "", "", "", 
  "", "", "", "", "", "", "", "", "", "", "", "", "", "", "", "", "", "", "", 
  62.96, 4.3849269*^7, 23.258, 19.7, 3.548, 2.034, 4466.507, "", 431.388, 
  15.67, "", "", 23.437, 0.8, 65.31, 0.51}, {"SDN", "Africa", "Sudan", 
  "2020-09-16", 13535., 0., 9.286, 836., 0., 0.429, 308.671, 0., 0.212, 
  19.065, 0., 0.01, 0.79, "", "", "", "", "", "", "", "", "", "", "", "", "", 
  "", "", "", "", "", "", "", "", "", "", "", "", "", 62.96, 4.3849269*^7, 
  23.258, 19.7, 3.548, 2.034, 4466.507, "", 431.388, 15.67, "", "", 23.437, 
  0.8, 65.31, 0.51}, {"SDN", "Africa", "Sudan", "2020-09-17", 13535., 0., 
  9.286, 836., 0., 0.429, 308.671, 0., 0.212, 19.065, 0., 0.01, 0.79, "", "", 
  "", "", "", "", "", "", "", "", "", "", "", "", "", "", "", "", "", "", "", 
  "", "", "", "", "", 62.96, 4.3849269*^7, 23.258, 19.7, 3.548, 2.034, 
  4466.507, "", 431.388, 15.67, "", "", 23.437, 0.8, 65.31, 0.51}, 
 {"SDN", "Africa", "Sudan", "2020-09-18", 13555., 20., 5.571, 836., 0., 
  0.286, 309.127, 0.456, 0.127, 19.065, 0., 0.007, 0.79, "", "", "", "", "", 
  "", "", "", "", "", "", "", "", "", "", "", "", "", "", "", "", "", "", "", 
  "", "", 62.96, 4.3849269*^7, 23.258, 19.7, 3.548, 2.034, 4466.507, "", 
  431.388, 15.67, "", "", 23.437, 0.8, 65.31, 0.51}, 
 {"SDN", "Africa", "Sudan", "2020-09-19", 13555., 0., 3.286, 836., 0., 0.286, 
  309.127, 0., 0.075, 19.065, 0., 0.007, 0.8, "", "", "", "", "", "", "", "", 
  "", "", "", "", "", "", "", "", "", "", "", "", "", "", "", "", "", "", 
  57.41, 4.3849269*^7, 23.258, 19.7, 3.548, 2.034, 4466.507, "", 431.388, 
  15.67, "", "", 23.437, 0.8, 65.31, 0.51}, {"SDN", "Africa", "Sudan", 
  "2020-09-20", 13555., 0., 3.286, 836., 0., 0.143, 309.127, 0., 0.075, 
  19.065, 0., 0.003, 0.81, "", "", "", "", "", "", "", "", "", "", "", "", 
  "", "", "", "", "", "", "", "", "", "", "", "", "", "", 57.41, 
  4.3849269*^7, 23.258, 19.7, 3.548, 2.034, 4466.507, "", 431.388, 15.67, "", 
  "", 23.437, 0.8, 65.31, 0.51}, {"SDN", "Africa", "Sudan", "2020-09-21", 
  13576., 21., 6.286, 836., 0., 0., 309.606, 0.479, 0.143, 19.065, 0., 0., 
  0.82, "", "", "", "", "", "", "", "", "", "", "", "", "", "", "", "", "", 
  "", "", "", "", "", "", "", "", "", 57.41, 4.3849269*^7, 23.258, 19.7, 
  3.548, 2.034, 4466.507, "", 431.388, 15.67, "", "", 23.437, 0.8, 65.31, 
  0.51}, {"SDN", "Africa", "Sudan", "2020-09-22", 13578., 2., 6.143, 836., 
  0., 0., 309.652, 0.046, 0.14, 19.065, 0., 0., 0.82, "", "", "", "", "", "", 
  "", "", "", "", "", "", "", "", "", "", "", "", "", "", "", "", "", "", "", 
  "", 57.41, 4.3849269*^7, 23.258, 19.7, 3.548, 2.034, 4466.507, "", 431.388, 
  15.67, "", "", 23.437, 0.8, 65.31, 0.51}, {"SDN", "Africa", "Sudan", 
  "2020-09-23", 13578., 0., 6.143, 836., 0., 0., 309.652, 0., 0.14, 19.065, 
  0., 0., 0.83, "", "", "", "", "", "", "", "", "", "", "", "", "", "", "", 
  "", "", "", "", "", "", "", "", "", "", "", 57.41, 4.3849269*^7, 23.258, 
  19.7, 3.548, 2.034, 4466.507, "", 431.388, 15.67, "", "", 23.437, 0.8, 
  65.31, 0.51}, {"SDN", "Africa", "Sudan", "2020-09-24", 13592., 14., 8.143, 
  836., 0., 0., 309.971, 0.319, 0.186, 19.065, 0., 0., 0.84, "", "", "", "", 
  "", "", "", "", "", "", "", "", "", "", "", "", "", "", "", "", "", "", "", 
  "", "", "", 57.41, 4.3849269*^7, 23.258, 19.7, 3.548, 2.034, 4466.507, "", 
  431.388, 15.67, "", "", 23.437, 0.8, 65.31, 0.51}, 
 {"SDN", "Africa", "Sudan", "2020-09-25", 13604., 12., 7., 836., 0., 0., 
  310.245, 0.274, 0.16, 19.065, 0., 0., 0.85, "", "", "", "", "", "", "", "", 
  "", "", "", "", "", "", "", "", "", "", "", "", "", "", "", "", "", "", 
  53.7, 4.3849269*^7, 23.258, 19.7, 3.548, 2.034, 4466.507, "", 431.388, 
  15.67, "", "", 23.437, 0.8, 65.31, 0.51}, {"SDN", "Africa", "Sudan", 
  "2020-09-26", 13606., 2., 7.286, 836., 0., 0., 310.29, 0.046, 0.166, 
  19.065, 0., 0., 0.86, "", "", "", "", "", "", "", "", "", "", "", "", "", 
  "", "", "", "", "", "", "", "", "", "", "", "", "", 51.85, 4.3849269*^7, 
  23.258, 19.7, 3.548, 2.034, 4466.507, "", 431.388, 15.67, "", "", 23.437, 
  0.8, 65.31, 0.51}, {"SDN", "Africa", "Sudan", "2020-09-27", 13610., 4., 
  7.857, 836., 0., 0., 310.381, 0.091, 0.179, 19.065, 0., 0., 0.87, "", "", 
  "", "", "", "", "", "", "", "", "", "", "", "", "", "", "", "", "", "", "", 
  "", "", "", "", "", 51.85, 4.3849269*^7, 23.258, 19.7, 3.548, 2.034, 
  4466.507, "", 431.388, 15.67, "", "", 23.437, 0.8, 65.31, 0.51}, 
 {"SDN", "Africa", "Sudan", "2020-09-28", 13613., 3., 5.286, 836., 0., 0., 
  310.45, 0.068, 0.121, 19.065, 0., 0., 0.88, "", "", "", "", "", "", "", "", 
  "", "", "", "", "", "", "", "", "", "", "", "", "", "", "", "", "", "", 
  51.85, 4.3849269*^7, 23.258, 19.7, 3.548, 2.034, 4466.507, "", 431.388, 
  15.67, "", "", 23.437, 0.8, 65.31, 0.51}, {"SDN", "Africa", "Sudan", 
  "2020-09-29", 13640., 27., 8.857, 836., 0., 0., 311.066, 0.616, 0.202, 
  19.065, 0., 0., 0.89, "", "", "", "", "", "", "", "", "", "", "", "", "", 
  "", "", "", "", "", "", "", "", "", "", "", "", "", 51.85, 4.3849269*^7, 
  23.258, 19.7, 3.548, 2.034, 4466.507, "", 431.388, 15.67, "", "", 23.437, 
  0.8, 65.31, 0.51}, {"SDN", "Africa", "Sudan", "2020-09-30", 13646., 6., 
  9.714, 836., 0., 0., 311.202, 0.137, 0.222, 19.065, 0., 0., 0.89, "", "", 
  "", "", "", "", "", "", "", "", "", "", "", "", "", "", "", "", "", "", "", 
  "", "", "", "", "", 51.85, 4.3849269*^7, 23.258, 19.7, 3.548, 2.034, 
  4466.507, "", 431.388, 15.67, "", "", 23.437, 0.8, 65.31, 0.51}, 
 {"SDN", "Africa", "Sudan", "2020-10-01", 13653., 7., 8.714, 836., 0., 0., 
  311.362, 0.16, 0.199, 19.065, 0., 0., 0.89, "", "", "", "", "", "", "", "", 
  "", "", "", "", "", "", "", "", "", "", "", "", "", "", "", "", "", "", 
  51.85, 4.3849269*^7, 23.258, 19.7, 3.548, 2.034, 4466.507, "", 431.388, 
  15.67, "", "", 23.437, 0.8, 65.31, 0.51}, {"SDN", "Africa", "Sudan", 
  "2020-10-02", 13657., 4., 7.571, 836., 0., 0., 311.453, 0.091, 0.173, 
  19.065, 0., 0., 0.9, "", "", "", "", "", "", "", "", "", "", "", "", "", 
  "", "", "", "", "", "", "", "", "", "", "", "", "", 51.85, 4.3849269*^7, 
  23.258, 19.7, 3.548, 2.034, 4466.507, "", 431.388, 15.67, "", "", 23.437, 
  0.8, 65.31, 0.51}, {"SDN", "Africa", "Sudan", "2020-10-03", 13658., 1., 
  7.429, 836., 0., 0., 311.476, 0.023, 0.169, 19.065, 0., 0., 0.9, "", "", 
  "", "", "", "", "", "", "", "", "", "", "", "", "", "", "", "", "", "", "", 
  "", "", "", "", "", 51.85, 4.3849269*^7, 23.258, 19.7, 3.548, 2.034, 
  4466.507, "", 431.388, 15.67, "", "", 23.437, 0.8, 65.31, 0.51}, 
 {"SDN", "Africa", "Sudan", "2020-10-04", 13660., 2., 7.143, 836., 0., 0., 
  311.522, 0.046, 0.163, 19.065, 0., 0., 0.91, "", "", "", "", "", "", "", 
  "", "", "", "", "", "", "", "", "", "", "", "", "", "", "", "", "", "", "", 
  51.85, 4.3849269*^7, 23.258, 19.7, 3.548, 2.034, 4466.507, "", 431.388, 
  15.67, "", "", 23.437, 0.8, 65.31, 0.51}, {"SDN", "Africa", "Sudan", 
  "2020-10-05", 13660., 0., 6.714, 836., 0., 0., 311.522, 0., 0.153, 19.065, 
  0., 0., 0.92, "", "", "", "", "", "", "", "", "", "", "", "", "", "", "", 
  "", "", "", "", "", "", "", "", "", "", "", 51.85, 4.3849269*^7, 23.258, 
  19.7, 3.548, 2.034, 4466.507, "", 431.388, 15.67, "", "", 23.437, 0.8, 
  65.31, 0.51}, {"SDN", "Africa", "Sudan", "2020-10-06", 13668., 8., 4., 
  836., 0., 0., 311.704, 0.182, 0.091, 19.065, 0., 0., 0.94, "", "", "", "", 
  "", "", "", "", "", "", "", "", "", "", "", "", "", "", "", "", "", "", "", 
  "", "", "", 51.85, 4.3849269*^7, 23.258, 19.7, 3.548, 2.034, 4466.507, "", 
  431.388, 15.67, "", "", 23.437, 0.8, 65.31, 0.51}, 
 {"SDN", "Africa", "Sudan", "2020-10-07", 13668., 0., 3.143, 836., 0., 0., 
  311.704, 0., 0.072, 19.065, 0., 0., 0.95, "", "", "", "", "", "", "", "", 
  "", "", "", "", "", "", "", "", "", "", "", "", "", "", "", "", "", "", 
  51.85, 4.3849269*^7, 23.258, 19.7, 3.548, 2.034, 4466.507, "", 431.388, 
  15.67, "", "", 23.437, 0.8, 65.31, 0.51}, {"SDN", "Africa", "Sudan", 
  "2020-10-08", 13670., 2., 2.429, 836., 0., 0., 311.75, 0.046, 0.055, 
  19.065, 0., 0., 0.97, "", "", "", "", "", "", "", "", "", "", "", "", "", 
  "", "", "", "", "", "", "", "", "", "", "", "", "", 51.85, 4.3849269*^7, 
  23.258, 19.7, 3.548, 2.034, 4466.507, "", 431.388, 15.67, "", "", 23.437, 
  0.8, 65.31, 0.51}, {"SDN", "Africa", "Sudan", "2020-10-09", 13673., 3., 
  2.286, 836., 0., 0., 311.818, 0.068, 0.052, 19.065, 0., 0., 0.99, "", "", 
  "", "", "", "", "", "", "", "", "", "", "", "", "", "", "", "", "", "", "", 
  "", "", "", "", "", 46.3, 4.3849269*^7, 23.258, 19.7, 3.548, 2.034, 
  4466.507, "", 431.388, 15.67, "", "", 23.437, 0.8, 65.31, 0.51}, 
 {"SDN", "Africa", "Sudan", "2020-10-10", 13682., 9., 3.429, 836., 0., 0., 
  312.023, 0.205, 0.078, 19.065, 0., 0., 1.02, "", "", "", "", "", "", "", 
  "", "", "", "", "", "", "", "", "", "", "", "", "", "", "", "", "", "", "", 
  46.3, 4.3849269*^7, 23.258, 19.7, 3.548, 2.034, 4466.507, "", 431.388, 
  15.67, "", "", 23.437, 0.8, 65.31, 0.51}, {"SDN", "Africa", "Sudan", 
  "2020-10-11", 13685., 3., 3.571, 836., 0., 0., 312.092, 0.068, 0.081, 
  19.065, 0., 0., 1.04, "", "", "", "", "", "", "", "", "", "", "", "", "", 
  "", "", "", "", "", "", "", "", "", "", "", "", "", 42.59, 4.3849269*^7, 
  23.258, 19.7, 3.548, 2.034, 4466.507, "", 431.388, 15.67, "", "", 23.437, 
  0.8, 65.31, 0.51}, {"SDN", "Africa", "Sudan", "2020-10-12", 13691., 6., 
  4.429, 836., 0., 0., 312.229, 0.137, 0.101, 19.065, 0., 0., 1.06, "", "", 
  "", "", "", "", "", "", "", "", "", "", "", "", "", "", "", "", "", "", "", 
  "", "", "", "", "", 42.59, 4.3849269*^7, 23.258, 19.7, 3.548, 2.034, 
  4466.507, "", 431.388, 15.67, "", "", 23.437, 0.8, 65.31, 0.51}, 
 {"SDN", "Africa", "Sudan", "2020-10-13", 13691., 0., 3.286, 836., 0., 0., 
  312.229, 0., 0.075, 19.065, 0., 0., 1.08, "", "", "", "", "", "", "", "", 
  "", "", "", "", "", "", "", "", "", "", "", "", "", "", "", "", "", "", 
  42.59, 4.3849269*^7, 23.258, 19.7, 3.548, 2.034, 4466.507, "", 431.388, 
  15.67, "", "", 23.437, 0.8, 65.31, 0.51}, {"SDN", "Africa", "Sudan", 
  "2020-10-14", 13697., 6., 4.143, 836., 0., 0., 312.366, 0.137, 0.094, 
  19.065, 0., 0., 1.1, "", "", "", "", "", "", "", "", "", "", "", "", "", 
  "", "", "", "", "", "", "", "", "", "", "", "", "", 42.59, 4.3849269*^7, 
  23.258, 19.7, 3.548, 2.034, 4466.507, "", 431.388, 15.67, "", "", 23.437, 
  0.8, 65.31, 0.51}, {"SDN", "Africa", "Sudan", "2020-10-15", 13697., 0., 
  3.857, 836., 0., 0., 312.366, 0., 0.088, 19.065, 0., 0., 1.13, "", "", "", 
  "", "", "", "", "", "", "", "", "", "", "", "", "", "", "", "", "", "", "", 
  "", "", "", "", 42.59, 4.3849269*^7, 23.258, 19.7, 3.548, 2.034, 4466.507, 
  "", 431.388, 15.67, "", "", 23.437, 0.8, 65.31, 0.51}, 
 {"SDN", "Africa", "Sudan", "2020-10-16", 13700., 3., 3.857, 836., 0., 0., 
  312.434, 0.068, 0.088, 19.065, 0., 0., 1.16, "", "", "", "", "", "", "", 
  "", "", "", "", "", "", "", "", "", "", "", "", "", "", "", "", "", "", "", 
  42.59, 4.3849269*^7, 23.258, 19.7, 3.548, 2.034, 4466.507, "", 431.388, 
  15.67, "", "", 23.437, 0.8, 65.31, 0.51}, {"SDN", "Africa", "Sudan", 
  "2020-10-17", 13700., 0., 2.571, 836., 0., 0., 312.434, 0., 0.059, 19.065, 
  0., 0., 1.19, "", "", "", "", "", "", "", "", "", "", "", "", "", "", "", 
  "", "", "", "", "", "", "", "", "", "", "", 42.59, 4.3849269*^7, 23.258, 
  19.7, 3.548, 2.034, 4466.507, "", 431.388, 15.67, "", "", 23.437, 0.8, 
  65.31, 0.51}, {"SDN", "Africa", "Sudan", "2020-10-18", 13711., 11., 3.714, 
  836., 0., 0., 312.685, 0.251, 0.085, 19.065, 0., 0., 1.23, "", "", "", "", 
  "", "", "", "", "", "", "", "", "", "", "", "", "", "", "", "", "", "", "", 
  "", "", "", 42.59, 4.3849269*^7, 23.258, 19.7, 3.548, 2.034, 4466.507, "", 
  431.388, 15.67, "", "", 23.437, 0.8, 65.31, 0.51}, 
 {"SDN", "Africa", "Sudan", "2020-10-19", 13724., 13., 4.714, 836., 0., 0., 
  312.981, 0.296, 0.108, 19.065, 0., 0., 1.25, "", "", "", "", "", "", "", 
  "", "", "", "", "", "", "", "", "", "", "", "", "", "", "", "", "", "", "", 
  34.26, 4.3849269*^7, 23.258, 19.7, 3.548, 2.034, 4466.507, "", 431.388, 
  15.67, "", "", 23.437, 0.8, 65.31, 0.51}, {"SDN", "Africa", "Sudan", 
  "2020-10-20", 13724., 0., 4.714, 836., 0., 0., 312.981, 0., 0.108, 19.065, 
  0., 0., 1.27, "", "", "", "", "", "", "", "", "", "", "", "", "", "", "", 
  "", "", "", "", "", "", "", "", "", "", "", 34.26, 4.3849269*^7, 23.258, 
  19.7, 3.548, 2.034, 4466.507, "", 431.388, 15.67, "", "", 23.437, 0.8, 
  65.31, 0.51}, {"SDN", "Africa", "Sudan", "2020-10-21", 13728., 4., 4.429, 
  836., 0., 0., 313.072, 0.091, 0.101, 19.065, 0., 0., 1.29, "", "", "", "", 
  "", "", "", "", "", "", "", "", "", "", "", "", "", "", "", "", "", "", "", 
  "", "", "", 34.26, 4.3849269*^7, 23.258, 19.7, 3.548, 2.034, 4466.507, "", 
  431.388, 15.67, "", "", 23.437, 0.8, 65.31, 0.51}, 
 {"SDN", "Africa", "Sudan", "2020-10-22", 13728., 0., 4.429, 836., 0., 0., 
  313.072, 0., 0.101, 19.065, 0., 0., 1.32, "", "", "", "", "", "", "", "", 
  "", "", "", "", "", "", "", "", "", "", "", "", "", "", "", "", "", "", 
  34.26, 4.3849269*^7, 23.258, 19.7, 3.548, 2.034, 4466.507, "", 431.388, 
  15.67, "", "", 23.437, 0.8, 65.31, 0.51}, {"SDN", "Africa", "Sudan", 
  "2020-10-23", 13733., 5., 4.714, 836., 0., 0., 313.187, 0.114, 0.108, 
  19.065, 0., 0., 1.36, "", "", "", "", "", "", "", "", "", "", "", "", "", 
  "", "", "", "", "", "", "", "", "", "", "", "", "", 34.26, 4.3849269*^7, 
  23.258, 19.7, 3.548, 2.034, 4466.507, "", 431.388, 15.67, "", "", 23.437, 
  0.8, 65.31, 0.51}, {"SDN", "Africa", "Sudan", "2020-10-24", 13733., 0., 
  4.714, 837., 1., 0.143, 313.187, 0., 0.108, 19.088, 0.023, 0.003, 1.39, "", 
  "", "", "", "", "", "", "", "", "", "", "", "", "", "", "", "", "", "", "", 
  "", "", "", "", "", "", 34.26, 4.3849269*^7, 23.258, 19.7, 3.548, 2.034, 
  4466.507, "", 431.388, 15.67, "", "", 23.437, 0.8, 65.31, 0.51}, 
 {"SDN", "Africa", "Sudan", "2020-10-25", 13742., 9., 4.429, 837., 0., 0.143, 
  313.392, 0.205, 0.101, 19.088, 0., 0.003, 1.44, "", "", "", "", "", "", "", 
  "", "", "", "", "", "", "", "", "", "", "", "", "", "", "", "", "", "", "", 
  34.26, 4.3849269*^7, 23.258, 19.7, 3.548, 2.034, 4466.507, "", 431.388, 
  15.67, "", "", 23.437, 0.8, 65.31, 0.51}, {"SDN", "Africa", "Sudan", 
  "2020-10-26", 13742., 0., 2.571, 837., 0., 0.143, 313.392, 0., 0.059, 
  19.088, 0., 0.003, 1.47, "", "", "", "", "", "", "", "", "", "", "", "", 
  "", "", "", "", "", "", "", "", "", "", "", "", "", "", 34.26, 
  4.3849269*^7, 23.258, 19.7, 3.548, 2.034, 4466.507, "", 431.388, 15.67, "", 
  "", 23.437, 0.8, 65.31, 0.51}, {"SDN", "Africa", "Sudan", "2020-10-27", 
  13747., 5., 3.286, 837., 0., 0.143, 313.506, 0.114, 0.075, 19.088, 0., 
  0.003, 1.52, "", "", "", "", "", "", "", "", "", "", "", "", "", "", "", 
  "", "", "", "", "", "", "", "", "", "", "", 34.26, 4.3849269*^7, 23.258, 
  19.7, 3.548, 2.034, 4466.507, "", 431.388, 15.67, "", "", 23.437, 0.8, 
  65.31, 0.51}, {"SDN", "Africa", "Sudan", "2020-10-28", 13765., 18., 5.286, 
  837., 0., 0.143, 313.916, 0.41, 0.121, 19.088, 0., 0.003, 1.56, "", "", "", 
  "", "", "", "", "", "", "", "", "", "", "", "", "", "", "", "", "", "", "", 
  "", "", "", "", 34.26, 4.3849269*^7, 23.258, 19.7, 3.548, 2.034, 4466.507, 
  "", 431.388, 15.67, "", "", 23.437, 0.8, 65.31, 0.51}, 
 {"SDN", "Africa", "Sudan", "2020-10-29", 13777., 12., 7., 837., 0., 0.143, 
  314.19, 0.274, 0.16, 19.088, 0., 0.003, 1.59, "", "", "", "", "", "", "", 
  "", "", "", "", "", "", "", "", "", "", "", "", "", "", "", "", "", "", "", 
  34.26, 4.3849269*^7, 23.258, 19.7, 3.548, 2.034, 4466.507, "", 431.388, 
  15.67, "", "", 23.437, 0.8, 65.31, 0.51}, {"SDN", "Africa", "Sudan", 
  "2020-10-30", 13804., 27., 10.143, 837., 0., 0.143, 314.806, 0.616, 0.231, 
  19.088, 0., 0.003, 1.62, "", "", "", "", "", "", "", "", "", "", "", "", 
  "", "", "", "", "", "", "", "", "", "", "", "", "", "", 34.26, 
  4.3849269*^7, 23.258, 19.7, 3.548, 2.034, 4466.507, "", 431.388, 15.67, "", 
  "", 23.437, 0.8, 65.31, 0.51}, {"SDN", "Africa", "Sudan", "2020-10-31", 
  13804., 0., 10.143, 837., 0., 0., 314.806, 0., 0.231, 19.088, 0., 0., 1.64, 
  "", "", "", "", "", "", "", "", "", "", "", "", "", "", "", "", "", "", "", 
  "", "", "", "", "", "", "", 34.26, 4.3849269*^7, 23.258, 19.7, 3.548, 
  2.034, 4466.507, "", 431.388, 15.67, "", "", 23.437, 0.8, 65.31, 0.51}, 
 {"SDN", "Africa", "Sudan", "2020-11-01", 13804., 0., 8.857, 837., 0., 0., 
  314.806, 0., 0.202, 19.088, 0., 0., 1.66, "", "", "", "", "", "", "", "", 
  "", "", "", "", "", "", "", "", "", "", "", "", "", "", "", "", "", "", 
  34.26, 4.3849269*^7, 23.258, 19.7, 3.548, 2.034, 4466.507, "", 431.388, 
  15.67, "", "", 23.437, 0.8, 65.31, 0.51}, {"SDN", "Africa", "Sudan", 
  "2020-11-02", 13819., 15., 11., 837., 0., 0., 315.148, 0.342, 0.251, 
  19.088, 0., 0., 1.7, "", "", "", "", "", "", "", "", "", "", "", "", "", 
  "", "", "", "", "", "", "", "", "", "", "", "", "", 34.26, 4.3849269*^7, 
  23.258, 19.7, 3.548, 2.034, 4466.507, "", 431.388, 15.67, "", "", 23.437, 
  0.8, 65.31, 0.51}, {"SDN", "Africa", "Sudan", "2020-11-03", 13866., 47., 
  17., 837., 0., 0., 316.22, 1.072, 0.388, 19.088, 0., 0., 1.73, "", "", "", 
  "", "", "", "", "", "", "", "", "", "", "", "", "", "", "", "", "", "", "", 
  "", "", "", "", 28.7, 4.3849269*^7, 23.258, 19.7, 3.548, 2.034, 4466.507, 
  "", 431.388, 15.67, "", "", 23.437, 0.8, 65.31, 0.51}, 
 {"SDN", "Africa", "Sudan", "2020-11-04", 13905., 39., 20., 837., 0., 0., 
  317.109, 0.889, 0.456, 19.088, 0., 0., 1.74, "", "", "", "", "", "", "", 
  "", "", "", "", "", "", "", "", "", "", "", "", "", "", "", "", "", "", "", 
  28.7, 4.3849269*^7, 23.258, 19.7, 3.548, 2.034, 4466.507, "", 431.388, 
  15.67, "", "", 23.437, 0.8, 65.31, 0.51}, {"SDN", "Africa", "Sudan", 
  "2020-11-05", 13996., 91., 31.286, 837., 0., 0., 319.184, 2.075, 0.713, 
  19.088, 0., 0., 1.75, "", "", "", "", "", "", "", "", "", "", "", "", "", 
  "", "", "", "", "", "", "", "", "", "", "", "", "", 28.7, 4.3849269*^7, 
  23.258, 19.7, 3.548, 2.034, 4466.507, "", 431.388, 15.67, "", "", 23.437, 
  0.8, 65.31, 0.51}, {"SDN", "Africa", "Sudan", "2020-11-06", 14033., 37., 
  32.714, 837., 0., 0., 320.028, 0.844, 0.746, 19.088, 0., 0., 1.73, "", "", 
  "", "", "", "", "", "", "", "", "", "", "", "", "", "", "", "", "", "", "", 
  "", "", "", "", "", 28.7, 4.3849269*^7, 23.258, 19.7, 3.548, 2.034, 
  4466.507, "", 431.388, 15.67, "", "", 23.437, 0.8, 65.31, 0.51}, 
 {"SDN", "Africa", "Sudan", "2020-11-07", 14090., 57., 40.857, 837., 0., 0., 
  321.328, 1.3, 0.932, 19.088, 0., 0., 1.72, "", "", "", "", "", "", "", "", 
  "", "", "", "", "", "", "", "", "", "", "", "", "", "", "", "", "", "", 
  28.7, 4.3849269*^7, 23.258, 19.7, 3.548, 2.034, 4466.507, "", 431.388, 
  15.67, "", "", 23.437, 0.8, 65.31, 0.51}, {"SDN", "Africa", "Sudan", 
  "2020-11-08", 14155., 65., 50.143, 1115., 278., 39.714, 322.81, 1.482, 
  1.144, 25.428, 6.34, 0.906, 1.71, "", "", "", "", "", "", "", "", "", "", 
  "", "", "", "", "", "", "", "", "", "", "", "", "", "", "", "", 28.7, 
  4.3849269*^7, 23.258, 19.7, 3.548, 2.034, 4466.507, "", 431.388, 15.67, "", 
  "", 23.437, 0.8, 65.31, 0.51}, {"SDN", "Africa", "Sudan", "2020-11-09", 
  14205., 50., 55.143, 1116., 1., 39.857, 323.951, 1.14, 1.258, 25.451, 
  0.023, 0.909, 1.69, "", "", "", "", "", "", "", "", "", "", "", "", "", "", 
  "", "", "", "", "", "", "", "", "", "", "", "", 28.7, 4.3849269*^7, 23.258, 
  19.7, 3.548, 2.034, 4466.507, "", 431.388, 15.67, "", "", 23.437, 0.8, 
  65.31, 0.51}, {"SDN", "Africa", "Sudan", "2020-11-10", 14301., 96., 62.143, 
  1116., 0., 39.857, 326.14, 2.189, 1.417, 25.451, 0., 0.909, 1.68, "", "", 
  "", "", "", "", "", "", "", "", "", "", "", "", "", "", "", "", "", "", "", 
  "", "", "", "", "", 28.7, 4.3849269*^7, 23.258, 19.7, 3.548, 2.034, 
  4466.507, "", 431.388, 15.67, "", "", 23.437, 0.8, 65.31, 0.51}, 
 {"SDN", "Africa", "Sudan", "2020-11-11", 14346., 45., 63., 1116., 0., 
  39.857, 327.166, 1.026, 1.437, 25.451, 0., 0.909, 1.67, "", "", "", "", "", 
  "", "", "", "", "", "", "", "", "", "", "", "", "", "", "", "", "", "", "", 
  "", "", 28.7, 4.3849269*^7, 23.258, 19.7, 3.548, 2.034, 4466.507, "", 
  431.388, 15.67, "", "", 23.437, 0.8, 65.31, 0.51}, 
 {"SDN", "Africa", "Sudan", "2020-11-12", 14401., 55., 57.857, 1116., 0., 
  39.857, 328.421, 1.254, 1.319, 25.451, 0., 0.909, 1.66, "", "", "", "", "", 
  "", "", "", "", "", "", "", "", "", "", "", "", "", "", "", "", "", "", "", 
  "", "", 28.7, 4.3849269*^7, 23.258, 19.7, 3.548, 2.034, 4466.507, "", 
  431.388, 15.67, "", "", 23.437, 0.8, 65.31, 0.51}, 
 {"SDN", "Africa", "Sudan", "2020-11-13", 14498., 97., 66.429, 1116., 0., 
  39.857, 330.633, 2.212, 1.515, 25.451, 0., 0.909, 1.65, "", "", "", "", "", 
  "", "", "", "", "", "", "", "", "", "", "", "", "", "", "", "", "", "", "", 
  "", "", 28.7, 4.3849269*^7, 23.258, 19.7, 3.548, 2.034, 4466.507, "", 
  431.388, 15.67, "", "", 23.437, 0.8, 65.31, 0.51}, 
 {"SDN", "Africa", "Sudan", "2020-11-14", 14626., 128., 76.571, 1116., 0., 
  39.857, 333.552, 2.919, 1.746, 25.451, 0., 0.909, 1.64, "", "", "", "", "", 
  "", "", "", "", "", "", "", "", "", "", "", "", "", "", "", "", "", "", "", 
  "", "", 28.7, 4.3849269*^7, 23.258, 19.7, 3.548, 2.034, 4466.507, "", 
  431.388, 15.67, "", "", 23.437, 0.8, 65.31, 0.51}, 
 {"SDN", "Africa", "Sudan", "2020-11-15", 14728., 102., 81.857, 1116., 0., 
  0.143, 335.878, 2.326, 1.867, 25.451, 0., 0.003, 1.63, "", "", "", "", "", 
  "", "", "", "", "", "", "", "", "", "", "", "", "", "", "", "", "", "", "", 
  "", "", 28.7, 4.3849269*^7, 23.258, 19.7, 3.548, 2.034, 4466.507, "", 
  431.388, 15.67, "", "", 23.437, 0.8, 65.31, 0.51}, 
 {"SDN", "Africa", "Sudan", "2020-11-16", 15047., 319., 120.286, 1119., 3., 
  0.429, 343.153, 7.275, 2.743, 25.519, 0.068, 0.01, 1.62, "", "", "", "", 
  "", "", "", "", "", "", "", "", "", "", "", "", "", "", "", "", "", "", "", 
  "", "", "", 28.7, 4.3849269*^7, 23.258, 19.7, 3.548, 2.034, 4466.507, "", 
  431.388, 15.67, "", "", 23.437, 0.8, 65.31, 0.51}, 
 {"SDN", "Africa", "Sudan", "2020-11-17", 15153., 106., 121.714, 1175., 56., 
  8.429, 345.57, 2.417, 2.776, 26.796, 1.277, 0.192, 1.59, "", "", "", "", 
  "", "", "", "", "", "", "", "", "", "", "", "", "", "", "", "", "", "", "", 
  "", "", "", 28.7, 4.3849269*^7, 23.258, 19.7, 3.548, 2.034, 4466.507, "", 
  431.388, 15.67, "", "", 23.437, 0.8, 65.31, 0.51}, 
 {"SDN", "Africa", "Sudan", "2020-11-18", 15299., 146., 136.143, 1175., 0., 
  8.429, 348.9, 3.33, 3.105, 26.796, 0., 0.192, 1.57, "", "", "", "", "", "", 
  "", "", "", "", "", "", "", "", "", "", "", "", "", "", "", "", "", "", "", 
  "", 28.7, 4.3849269*^7, 23.258, 19.7, 3.548, 2.034, 4466.507, "", 431.388, 
  15.67, "", "", 23.437, 0.8, 65.31, 0.51}, {"SDN", "Africa", "Sudan", 
  "2020-11-19", 15530., 231., 161.286, 1179., 4., 9., 354.168, 5.268, 3.678, 
  26.888, 0.091, 0.205, 1.55, "", "", "", "", "", "", "", "", "", "", "", "", 
  "", "", "", "", "", "", "", "", "", "", "", "", "", "", 28.7, 4.3849269*^7, 
  23.258, 19.7, 3.548, 2.034, 4466.507, "", 431.388, 15.67, "", "", 23.437, 
  0.8, 65.31, 0.51}, {"SDN", "Africa", "Sudan", "2020-11-20", 15839., 309., 
  191.571, 1185., 6., 9.857, 361.215, 7.047, 4.369, 27.024, 0.137, 0.225, 
  1.52, "", "", "", "", "", "", "", "", "", "", "", "", "", "", "", "", "", 
  "", "", "", "", "", "", "", "", "", 28.7, 4.3849269*^7, 23.258, 19.7, 
  3.548, 2.034, 4466.507, "", 431.388, 15.67, "", "", 23.437, 0.8, 65.31, 
  0.51}, {"SDN", "Africa", "Sudan", "2020-11-21", 16052., 213., 203.714, 
  1193., 8., 11., 366.072, 4.858, 4.646, 27.207, 0.182, 0.251, 1.5, "", "", 
  "", "", "", "", "", "", "", "", "", "", "", "", "", "", "", "", "", "", "", 
  "", "", "", "", "", 28.7, 4.3849269*^7, 23.258, 19.7, 3.548, 2.034, 
  4466.507, "", 431.388, 15.67, "", "", 23.437, 0.8, 65.31, 0.51}, 
 {"SDN", "Africa", "Sudan", "2020-11-22", 16187., 135., 208.429, 1197., 4., 
  11.571, 369.151, 3.079, 4.753, 27.298, 0.091, 0.264, 1.47, "", "", "", "", 
  "", "", "", "", "", "", "", "", "", "", "", "", "", "", "", "", "", "", "", 
  "", "", "", 28.7, 4.3849269*^7, 23.258, 19.7, 3.548, 2.034, 4466.507, "", 
  431.388, 15.67, "", "", 23.437, 0.8, 65.31, 0.51}, 
 {"SDN", "Africa", "Sudan", "2020-11-23", 16431., 244., 197.714, 1197., 0., 
  11.143, 374.715, 5.565, 4.509, 27.298, 0., 0.254, 1.44, "", "", "", "", "", 
  "", "", "", "", "", "", "", "", "", "", "", "", "", "", "", "", "", "", "", 
  "", "", 28.7, 4.3849269*^7, 23.258, 19.7, 3.548, 2.034, 4466.507, "", 
  431.388, 15.67, "", "", 23.437, 0.8, 65.31, 0.51}, 
 {"SDN", "Africa", "Sudan", "2020-11-24", 16649., 218., 213.714, 1202., 5., 
  3.857, 379.687, 4.972, 4.874, 27.412, 0.114, 0.088, 1.42, "", "", "", "", 
  "", "", "", "", "", "", "", "", "", "", "", "", "", "", "", "", "", "", "", 
  "", "", "", "", 4.3849269*^7, 23.258, 19.7, 3.548, 2.034, 4466.507, "", 
  431.388, 15.67, "", "", 23.437, 0.8, 65.31, 0.51}, 
 {"SDN", "Africa", "Sudan", "2020-11-25", 16864., 215., 223.571, 1210., 8., 
  5., 384.59, 4.903, 5.099, 27.595, 0.182, 0.114, 1.39, "", "", "", "", "", 
  "", "", "", "", "", "", "", "", "", "", "", "", "", "", "", "", "", "", "", 
  "", "", 28.7, 4.3849269*^7, 23.258, 19.7, 3.548, 2.034, 4466.507, "", 
  431.388, 15.67, "", "", 23.437, 0.8, 65.31, 0.51}, 
 {"SDN", "Africa", "Sudan", "2020-11-26", 17068., 204., 219.714, 1215., 5., 
  5.143, 389.243, 4.652, 5.011, 27.709, 0.114, 0.117, 1.37, "", "", "", "", 
  "", "", "", "", "", "", "", "", "", "", "", "", "", "", "", "", "", "", "", 
  "", "", "", 28.7, 4.3849269*^7, 23.258, 19.7, 3.548, 2.034, 4466.507, "", 
  431.388, 15.67, "", "", 23.437, 0.8, 65.31, 0.51}, 
 {"SDN", "Africa", "Sudan", "2020-11-27", 17404., 336., 223.571, 1215., 0., 
  4.286, 396.905, 7.663, 5.099, 27.709, 0., 0.098, 1.35, "", "", "", "", "", 
  "", "", "", "", "", "", "", "", "", "", "", "", "", "", "", "", "", "", "", 
  "", "", 28.7, 4.3849269*^7, 23.258, 19.7, 3.548, 2.034, 4466.507, "", 
  431.388, 15.67, "", "", 23.437, 0.8, 65.31, 0.51}, 
 {"SDN", "Africa", "Sudan", "2020-11-28", 17627., 223., 225., 1235., 20., 6., 
  401.991, 5.086, 5.131, 28.165, 0.456, 0.137, 1.33, "", "", "", "", "", "", 
  "", "", "", "", "", "", "", "", "", "", "", "", "", "", "", "", "", "", "", 
  "", 28.7, 4.3849269*^7, 23.258, 19.7, 3.548, 2.034, 4466.507, "", 431.388, 
  15.67, "", "", 23.437, 0.8, 65.31, 0.51}, {"SDN", "Africa", "Sudan", 
  "2020-11-29", 17810., 183., 231.857, 1235., 0., 5.429, 406.164, 4.173, 
  5.288, 28.165, 0., 0.124, 1.31, "", "", "", "", "", "", "", "", "", "", "", 
  "", "", "", "", "", "", "", "", "", "", "", "", "", "", "", 28.7, 
  4.3849269*^7, 23.258, 19.7, 3.548, 2.034, 4466.507, "", 431.388, 15.67, "", 
  "", 23.437, 0.8, 65.31, 0.51}, {"SDN", "Africa", "Sudan", "2020-11-30", 
  18045., 235., 230.571, 1249., 14., 7.429, 411.523, 5.359, 5.258, 28.484, 
  0.319, 0.169, 1.29, "", "", "", "", "", "", "", "", "", "", "", "", "", "", 
  "", "", "", "", "", "", "", "", "", "", "", "", 28.7, 4.3849269*^7, 23.258, 
  19.7, 3.548, 2.034, 4466.507, "", 431.388, 15.67, "", "", 23.437, 0.8, 
  65.31, 0.51}, {"SDN", "Africa", "Sudan", "2020-12-01", 18254., 209., 
  229.286, 1255., 6., 7.571, 416.29, 4.766, 5.229, 28.621, 0.137, 0.173, 
  1.27, "", "", "", "", "", "", "", "", "", "", "", "", "", "", "", "", "", 
  "", "", "", "", "", "", "", "", "", 28.7, 4.3849269*^7, 23.258, 19.7, 
  3.548, 2.034, 4466.507, "", 431.388, 15.67, "", "", 23.437, 0.8, 65.31, 
  0.51}, {"SDN", "Africa", "Sudan", "2020-12-02", 18535., 281., 238.714, 
  1265., 10., 7.857, 422.698, 6.408, 5.444, 28.849, 0.228, 0.179, 1.25, "", 
  "", "", "", "", "", "", "", "", "", "", "", "", "", "", "", "", "", "", "", 
  "", "", "", "", "", "", 28.7, 4.3849269*^7, 23.258, 19.7, 3.548, 2.034, 
  4466.507, "", 431.388, 15.67, "", "", 23.437, 0.8, 65.31, 0.51}, 
 {"SDN", "Africa", "Sudan", "2020-12-03", 18884., 349., 259.429, 1271., 6., 
  8., 430.657, 7.959, 5.916, 28.986, 0.137, 0.182, 1.24, "", "", "", "", "", 
  "", "", "", "", "", "", "", "", "", "", "", "", "", "", "", "", "", "", "", 
  "", "", 28.7, 4.3849269*^7, 23.258, 19.7, 3.548, 2.034, 4466.507, "", 
  431.388, 15.67, "", "", 23.437, 0.8, 65.31, 0.51}, 
 {"SDN", "Africa", "Sudan", "2020-12-04", 19196., 312., 256., 1271., 0., 8., 
  437.772, 7.115, 5.838, 28.986, 0., 0.182, 1.22, "", "", "", "", "", "", "", 
  "", "", "", "", "", "", "", "", "", "", "", "", "", "", "", "", "", "", "", 
  28.7, 4.3849269*^7, 23.258, 19.7, 3.548, 2.034, 4466.507, "", 431.388, 
  15.67, "", "", 23.437, 0.8, 65.31, 0.51}, {"SDN", "Africa", "Sudan", 
  "2020-12-05", 19468., 272., 263., 1290., 19., 7.857, 443.975, 6.203, 5.998, 
  29.419, 0.433, 0.179, 1.2, "", "", "", "", "", "", "", "", "", "", "", "", 
  "", "", "", "", "", "", "", "", "", "", "", "", "", "", 28.7, 4.3849269*^7, 
  23.258, 19.7, 3.548, 2.034, 4466.507, "", 431.388, 15.67, "", "", 23.437, 
  0.8, 65.31, 0.51}, {"SDN", "Africa", "Sudan", "2020-12-06", 19747., 279., 
  276.714, 1295., 5., 8.571, 450.338, 6.363, 6.311, 29.533, 0.114, 0.195, 
  1.18, "", "", "", "", "", "", "", "", "", "", "", "", "", "", "", "", "", 
  "", "", "", "", "", "", "", "", "", 28.7, 4.3849269*^7, 23.258, 19.7, 
  3.548, 2.034, 4466.507, "", 431.388, 15.67, "", "", 23.437, 0.8, 65.31, 
  0.51}, {"SDN", "Africa", "Sudan", "2020-12-07", 20084., 337., 291.286, 
  1301., 6., 7.429, 458.024, 7.685, 6.643, 29.67, 0.137, 0.169, 1.16, "", "", 
  "", "", "", "", "", "", "", "", "", "", "", "", "", "", "", "", "", "", "", 
  "", "", "", "", "", 28.7, 4.3849269*^7, 23.258, 19.7, 3.548, 2.034, 
  4466.507, "", 431.388, 15.67, "", "", 23.437, 0.8, 65.31, 0.51}, 
 {"SDN", "Africa", "Sudan", "2020-12-08", 20296., 212., 291.714, 1301., 0., 
  6.571, 462.858, 4.835, 6.653, 29.67, 0., 0.15, 1.14, "", "", "", "", "", 
  "", "", "", "", "", "", "", "", "", "", "", "", "", "", "", "", "", "", "", 
  "", "", 26.85, 4.3849269*^7, 23.258, 19.7, 3.548, 2.034, 4466.507, "", 
  431.388, 15.67, "", "", 23.437, 0.8, 65.31, 0.51}, 
 {"SDN", "Africa", "Sudan", "2020-12-09", 20468., 172., 276.143, 1307., 6., 
  6., 466.781, 3.923, 6.298, 29.807, 0.137, 0.137, 1.13, "", "", "", "", "", 
  "", "", "", "", "", "", "", "", "", "", "", "", "", "", "", "", "", "", "", 
  "", "", 26.85, 4.3849269*^7, 23.258, 19.7, 3.548, 2.034, 4466.507, "", 
  431.388, 15.67, "", "", 23.437, 0.8, 65.31, 0.51}, 
 {"SDN", "Africa", "Sudan", "2020-12-10", 20844., 376., 280., 1319., 12., 
  6.857, 475.356, 8.575, 6.386, 30.08, 0.274, 0.156, 1.11, "", "", "", "", 
  "", "", "", "", "", "", "", "", "", "", "", "", "", "", "", "", "", "", "", 
  "", "", "", 26.85, 4.3849269*^7, 23.258, 19.7, 3.548, 2.034, 4466.507, "", 
  431.388, 15.67, "", "", 23.437, 0.8, 65.31, 0.51}, 
 {"SDN", "Africa", "Sudan", "2020-12-11", 21147., 303., 278.714, 1340., 21., 
  9.857, 482.266, 6.91, 6.356, 30.559, 0.479, 0.225, 1.1, "", "", "", "", "", 
  "", "", "", "", "", "", "", "", "", "", "", "", "", "", "", "", "", "", "", 
  "", "", 26.85, 4.3849269*^7, 23.258, 19.7, 3.548, 2.034, 4466.507, "", 
  431.388, 15.67, "", "", 23.437, 0.8, 65.31, 0.51}, 
 {"SDN", "Africa", "Sudan", "2020-12-12", 21386., 239., 274., 1344., 4., 
  7.714, 487.716, 5.45, 6.249, 30.65, 0.091, 0.176, 1.08, "", "", "", "", "", 
  "", "", "", "", "", "", "", "", "", "", "", "", "", "", "", "", "", "", "", 
  "", "", 26.85, 4.3849269*^7, 23.258, 19.7, 3.548, 2.034, 4466.507, "", 
  431.388, 15.67, "", "", 23.437, 0.8, 65.31, 0.51}, 
 {"SDN", "Africa", "Sudan", "2020-12-13", 21591., 205., 263.429, 1347., 3., 
  7.429, 492.391, 4.675, 6.008, 30.719, 0.068, 0.169, 1.06, "", "", "", "", 
  "", "", "", "", "", "", "", "", "", "", "", "", "", "", "", "", "", "", "", 
  "", "", "", 26.85, 4.3849269*^7, 23.258, 19.7, 3.548, 2.034, 4466.507, "", 
  431.388, 15.67, "", "", 23.437, 0.8, 65.31, 0.51}, 
 {"SDN", "Africa", "Sudan", "2020-12-14", 21864., 273., 254.286, 1355., 8., 
  7.714, 498.617, 6.226, 5.799, 30.901, 0.182, 0.176, 1.05, "", "", "", "", 
  "", "", "", "", "", "", "", "", "", "", "", "", "", "", "", "", "", "", "", 
  "", "", "", 26.85, 4.3849269*^7, 23.258, 19.7, 3.548, 2.034, 4466.507, "", 
  431.388, 15.67, "", "", 23.437, 0.8, 65.31, 0.51}, 
 {"SDN", "Africa", "Sudan", "2020-12-15", 22082., 218., 255.143, 1372., 17., 
  10.143, 503.589, 4.972, 5.819, 31.289, 0.388, 0.231, 1.03, "", "", "", "", 
  "", "", "", "", "", "", "", "", "", "", "", "", "", "", "", "", "", "", "", 
  "", "", "", 21.3, 4.3849269*^7, 23.258, 19.7, 3.548, 2.034, 4466.507, "", 
  431.388, 15.67, "", "", 23.437, 0.8, 65.31, 0.51}, 
 {"SDN", "Africa", "Sudan", "2020-12-16", 22265., 183., 256.714, 1384., 12., 
  11., 507.762, 4.173, 5.854, 31.563, 0.274, 0.251, 1.02, "", "", "", "", "", 
  "", "", "", "", "", "", "", "", "", "", "", "", "", "", "", "", "", "", "", 
  "", "", 21.3, 4.3849269*^7, 23.258, 19.7, 3.548, 2.034, 4466.507, "", 
  431.388, 15.67, "", "", 23.437, 0.8, 65.31, 0.51}, 
 {"SDN", "Africa", "Sudan", "2020-12-17", 22621., 356., 253.857, 1408., 24., 
  12.714, 515.881, 8.119, 5.789, 32.11, 0.547, 0.29, 1.01, "", "", "", "", 
  "", "", "", "", "", "", "", "", "", "", "", "", "", "", "", "", "", "", "", 
  "", "", "", 21.3, 4.3849269*^7, 23.258, 19.7, 3.548, 2.034, 4466.507, "", 
  431.388, 15.67, "", "", 23.437, 0.8, 65.31, 0.51}, 
 {"SDN", "Africa", "Sudan", "2020-12-18", 22823., 202., 239.429, 1408., 0., 
  9.714, 520.488, 4.607, 5.46, 32.11, 0., 0.222, 0.99, "", "", "", "", "", 
  "", "", "", "", "", "", "", "", "", "", "", "", "", "", "", "", "", "", "", 
  "", "", 21.3, 4.3849269*^7, 23.258, 19.7, 3.548, 2.034, 4466.507, "", 
  431.388, 15.67, "", "", 23.437, 0.8, 65.31, 0.51}, 
 {"SDN", "Africa", "Sudan", "2020-12-19", 22990., 167., 229.143, 1425., 17., 
  11.571, 524.296, 3.809, 5.226, 32.498, 0.388, 0.264, 0.98, "", "", "", "", 
  "", "", "", "", "", "", "", "", "", "", "", "", "", "", "", "", "", "", "", 
  "", "", "", 21.3, 4.3849269*^7, 23.258, 19.7, 3.548, 2.034, 4466.507, "", 
  431.388, 15.67, "", "", 23.437, 0.8, 65.31, 0.51}, 
 {"SDN", "Africa", "Sudan", "2020-12-20", 23100., 110., 215.571, 1434., 9., 
  12.429, 526.805, 2.509, 4.916, 32.703, 0.205, 0.283, 0.97, "", "", "", "", 
  "", "", "", "", "", "", "", "", "", "", "", "", "", "", "", "", "", "", "", 
  "", "", "", 21.3, 4.3849269*^7, 23.258, 19.7, 3.548, 2.034, 4466.507, "", 
  431.388, 15.67, "", "", 23.437, 0.8, 65.31, 0.51}, 
 {"SDN", "Africa", "Sudan", "2020-12-21", 23316., 216., 207.429, 1450., 16., 
  13.571, 531.731, 4.926, 4.73, 33.068, 0.365, 0.31, 0.96, "", "", "", "", 
  "", "", "", "", "", "", "", "", "", "", "", "", "", "", "", "", "", "", "", 
  "", "", "", 21.3, 4.3849269*^7, 23.258, 19.7, 3.548, 2.034, 4466.507, "", 
  431.388, 15.67, "", "", 23.437, 0.8, 65.31, 0.51}, 
 {"SDN", "Africa", "Sudan", "2020-12-22", 23572., 256., 212.857, 1468., 18., 
  13.714, 537.569, 5.838, 4.854, 33.478, 0.41, 0.313, 0.95, "", "", "", "", 
  "", "", "", "", "", "", "", "", "", "", "", "", "", "", "", "", "", "", "", 
  "", "", "", 23.15, 4.3849269*^7, 23.258, 19.7, 3.548, 2.034, 4466.507, "", 
  431.388, 15.67, "", "", 23.437, 0.8, 65.31, 0.51}, 
 {"SDN", "Africa", "Sudan", "2020-12-23", 23846., 274., 225.857, 1468., 0., 
  12., 543.818, 6.249, 5.151, 33.478, 0., 0.274, 0.94, "", "", "", "", "", 
  "", "", "", "", "", "", "", "", "", "", "", "", "", "", "", "", "", "", "", 
  "", "", 28.7, 4.3849269*^7, 23.258, 19.7, 3.548, 2.034, 4466.507, "", 
  431.388, 15.67, "", "", 23.437, 0.8, 65.31, 0.51}, 
 {"SDN", "Africa", "Sudan", "2020-12-24", 24058., 212., 205.286, 1468., 0., 
  8.571, 548.652, 4.835, 4.682, 33.478, 0., 0.195, 0.93, "", "", "", "", "", 
  "", "", "", "", "", "", "", "", "", "", "", "", "", "", "", "", "", "", "", 
  "", "", 28.7, 4.3849269*^7, 23.258, 19.7, 3.548, 2.034, 4466.507, "", 
  431.388, 15.67, "", "", 23.437, 0.8, 65.31, 0.51}, 
 {"SDN", "Africa", "Sudan", "2020-12-25", 24341., 283., 216.857, 1468., 0., 
  8.571, 555.106, 6.454, 4.946, 33.478, 0., 0.195, 0.91, "", "", "", "", "", 
  "", "", "", "", "", "", "", "", "", "", "", "", "", "", "", "", "", "", "", 
  "", "", 28.7, 4.3849269*^7, 23.258, 19.7, 3.548, 2.034, 4466.507, "", 
  431.388, 15.67, "", "", 23.437, 0.8, 65.31, 0.51}, 
 {"SDN", "Africa", "Sudan", "2020-12-26", 24588., 247., 228.286, 1468., 0., 
  6.143, 560.739, 5.633, 5.206, 33.478, 0., 0.14, 0.9, "", "", "", "", "", 
  "", "", "", "", "", "", "", "", "", "", "", "", "", "", "", "", "", "", "", 
  "", "", 28.7, 4.3849269*^7, 23.258, 19.7, 3.548, 2.034, 4466.507, "", 
  431.388, 15.67, "", "", 23.437, 0.8, 65.31, 0.51}, 
 {"SDN", "Africa", "Sudan", "2020-12-27", 24694., 106., 227.714, 1468., 0., 
  4.857, 563.156, 2.417, 5.193, 33.478, 0., 0.111, 0.89, "", "", "", "", "", 
  "", "", "", "", "", "", "", "", "", "", "", "", "", "", "", "", "", "", "", 
  "", "", 28.7, 4.3849269*^7, 23.258, 19.7, 3.548, 2.034, 4466.507, "", 
  431.388, 15.67, "", "", 23.437, 0.8, 65.31, 0.51}, 
 {"SDN", "Africa", "Sudan", "2020-12-28", 24888., 194., 224.571, 1468., 0., 
  2.571, 567.581, 4.424, 5.121, 33.478, 0., 0.059, 0.87, "", "", "", "", "", 
  "", "", "", "", "", "", "", "", "", "", "", "", "", "", "", "", "", "", "", 
  "", "", 28.7, 4.3849269*^7, 23.258, 19.7, 3.548, 2.034, 4466.507, "", 
  431.388, 15.67, "", "", 23.437, 0.8, 65.31, 0.51}, 
 {"SDN", "Africa", "Sudan", "2020-12-29", 25060., 172., 212.571, 1468., 0., 
  0., 571.503, 3.923, 4.848, 33.478, 0., 0., 0.86, "", "", "", "", "", "", 
  "", "", "", "", "", "", "", "", "", "", "", "", "", "", "", "", "", "", "", 
  "", 28.7, 4.3849269*^7, 23.258, 19.7, 3.548, 2.034, 4466.507, "", 431.388, 
  15.67, "", "", 23.437, 0.8, 65.31, 0.51}, {"SDN", "Africa", "Sudan", 
  "2020-12-30", 25238., 178., 198.857, 1468., 0., 0., 575.563, 4.059, 4.535, 
  33.478, 0., 0., 0.84, "", "", "", "", "", "", "", "", "", "", "", "", "", 
  "", "", "", "", "", "", "", "", "", "", "", "", "", 28.7, 4.3849269*^7, 
  23.258, 19.7, 3.548, 2.034, 4466.507, "", 431.388, 15.67, "", "", 23.437, 
  0.8, 65.31, 0.51}, {"SDN", "Africa", "Sudan", "2020-12-31", 25500., 262., 
  206., 1468., 0., 0., 581.538, 5.975, 4.698, 33.478, 0., 0., 0.83, "", "", 
  "", "", "", "", "", "", "", "", "", "", "", "", "", "", "", "", "", "", "", 
  "", "", "", "", "", 28.7, 4.3849269*^7, 23.258, 19.7, 3.548, 2.034, 
  4466.507, "", 431.388, 15.67, "", "", 23.437, 0.8, 65.31, 0.51}, 
 {"SDN", "Africa", "Sudan", "2021-01-01", 25730., 230., 198.429, 1468., 0., 
  0., 586.783, 5.245, 4.525, 33.478, 0., 0., 0.82, "", "", "", "", "", "", 
  "", "", "", "", "", "", "", "", "", "", "", "", "", "", "", "", "", "", "", 
  "", 28.7, 4.3849269*^7, 23.258, 19.7, 3.548, 2.034, 4466.507, "", 431.388, 
  15.67, "", "", 23.437, 0.8, 65.31, 0.51}, {"SDN", "Africa", "Sudan", 
  "2021-01-02", 25882., 152., 184.857, 1468., 0., 0., 590.249, 3.466, 4.216, 
  33.478, 0., 0., 0.8, "", "", "", "", "", "", "", "", "", "", "", "", "", 
  "", "", "", "", "", "", "", "", "", "", "", "", "", 28.7, 4.3849269*^7, 
  23.258, 19.7, 3.548, 2.034, 4466.507, "", 431.388, 15.67, "", "", 23.437, 
  0.8, 65.31, 0.51}, {"SDN", "Africa", "Sudan", "2021-01-03", 26039., 157., 
  192.143, 1468., 0., 0., 593.83, 3.58, 4.382, 33.478, 0., 0., 0.79, "", "", 
  "", "", "", "", "", "", "", "", "", "", "", "", "", "", "", "", "", "", "", 
  "", "", "", "", "", 28.7, 4.3849269*^7, 23.258, 19.7, 3.548, 2.034, 
  4466.507, "", 431.388, 15.67, "", "", 23.437, 0.8, 65.31, 0.51}, 
 {"SDN", "Africa", "Sudan", "2021-01-04", 26279., 240., 198.714, 1468., 0., 
  0., 599.303, 5.473, 4.532, 33.478, 0., 0., 0.77, "", "", "", "", "", "", 
  "", "", "", "", "", "", "", "", "", "", "", "", "", "", "", "", "", "", "", 
  "", 28.7, 4.3849269*^7, 23.258, 19.7, 3.548, 2.034, 4466.507, "", 431.388, 
  15.67, "", "", 23.437, 0.8, 65.31, 0.51}, {"SDN", "Africa", "Sudan", 
  "2021-01-05", 26279., 0., 174.143, 1468., 0., 0., 599.303, 0., 3.971, 
  33.478, 0., 0., 0.75, "", "", "", "", "", "", "", "", "", "", "", "", "", 
  "", "", "", "", "", "", "", "", "", "", "", "", "", 23.15, 4.3849269*^7, 
  23.258, 19.7, 3.548, 2.034, 4466.507, "", 431.388, 15.67, "", "", 23.437, 
  0.8, 65.31, 0.51}, {"SDN", "Africa", "Sudan", "2021-01-06", 26279., 0., 
  148.714, 1468., 0., 0., 599.303, 0., 3.391, 33.478, 0., 0., 0.73, "", "", 
  "", "", "", "", "", "", "", "", "", "", "", "", "", "", "", "", "", "", "", 
  "", "", "", "", "", 23.15, 4.3849269*^7, 23.258, 19.7, 3.548, 2.034, 
  4466.507, "", 431.388, 15.67, "", "", 23.437, 0.8, 65.31, 0.51}, 
 {"SDN", "Africa", "Sudan", "2021-01-07", 26279., 0., 111.286, 1468., 0., 0., 
  599.303, 0., 2.538, 33.478, 0., 0., 0.72, "", "", "", "", "", "", "", "", 
  "", "", "", "", "", "", "", "", "", "", "", "", "", "", "", "", "", "", 
  23.15, 4.3849269*^7, 23.258, 19.7, 3.548, 2.034, 4466.507, "", 431.388, 
  15.67, "", "", 23.437, 0.8, 65.31, 0.51}, {"SDN", "Africa", "Sudan", 
  "2021-01-08", 26279., 0., 78.429, 1468., 0., 0., 599.303, 0., 1.789, 
  33.478, 0., 0., 0.71, "", "", "", "", "", "", "", "", "", "", "", "", "", 
  "", "", "", "", "", "", "", "", "", "", "", "", "", 23.15, 4.3849269*^7, 
  23.258, 19.7, 3.548, 2.034, 4466.507, "", 431.388, 15.67, "", "", 23.437, 
  0.8, 65.31, 0.51}, {"SDN", "Africa", "Sudan", "2021-01-09", 26279., 0., 
  56.714, 1468., 0., 0., 599.303, 0., 1.293, 33.478, 0., 0., 0.71, "", "", 
  "", "", "", "", "", "", "", "", "", "", "", "", "", "", "", "", "", "", "", 
  "", "", "", "", "", 23.15, 4.3849269*^7, 23.258, 19.7, 3.548, 2.034, 
  4466.507, "", 431.388, 15.67, "", "", 23.437, 0.8, 65.31, 0.51}, 
 {"SDN", "Africa", "Sudan", "2021-01-10", 27494., 1215., 207.857, 1468., 0., 
  0., 627.012, 27.709, 4.74, 33.478, 0., 0., 0.71, "", "", "", "", "", "", 
  "", "", "", "", "", "", "", "", "", "", "", "", "", "", "", "", "", "", "", 
  "", 23.15, 4.3849269*^7, 23.258, 19.7, 3.548, 2.034, 4466.507, "", 431.388, 
  15.67, "", "", 23.437, 0.8, 65.31, 0.51}, {"SDN", "Africa", "Sudan", 
  "2021-01-11", 27619., 125., 191.429, 1468., 0., 0., 629.862, 2.851, 4.366, 
  33.478, 0., 0., 0.71, "", "", "", "", "", "", "", "", "", "", "", "", "", 
  "", "", "", "", "", "", "", "", "", "", "", "", "", 23.15, 4.3849269*^7, 
  23.258, 19.7, 3.548, 2.034, 4466.507, "", 431.388, 15.67, "", "", 23.437, 
  0.8, 65.31, 0.51}, {"SDN", "Africa", "Sudan", "2021-01-12", 27768., 149., 
  212.714, 1468., 0., 0., 633.26, 3.398, 4.851, 33.478, 0., 0., 0.71, "", "", 
  "", "", "", "", "", "", "", "", "", "", "", "", "", "", "", "", "", "", "", 
  "", "", "", "", "", 28.7, 4.3849269*^7, 23.258, 19.7, 3.548, 2.034, 
  4466.507, "", 431.388, 15.67, "", "", 23.437, 0.8, 65.31, 0.51}, 
 {"SDN", "Africa", "Sudan", "2021-01-13", 27827., 59., 221.143, 1576., 108., 
  15.429, 634.606, 1.346, 5.043, 35.941, 2.463, 0.352, 0.71, "", "", "", "", 
  "", "", "", "", "", "", "", "", "", "", "", "", "", "", "", "", "", "", "", 
  "", "", "", 25.93, 4.3849269*^7, 23.258, 19.7, 3.548, 2.034, 4466.507, "", 
  431.388, 15.67, "", "", 23.437, 0.8, 65.31, 0.51}, 
 {"SDN", "Africa", "Sudan", "2021-01-14", 27969., 142., 241.429, 1576., 0., 
  15.429, 637.844, 3.238, 5.506, 35.941, 0., 0.352, 0.72, "", "", "", "", "", 
  "", "", "", "", "", "", "", "", "", "", "", "", "", "", "", "", "", "", "", 
  "", "", 25.93, 4.3849269*^7, 23.258, 19.7, 3.548, 2.034, 4466.507, "", 
  431.388, 15.67, "", "", 23.437, 0.8, 65.31, 0.51}, 
 {"SDN", "Africa", "Sudan", "2021-01-15", 28097., 128., 259.714, 1576., 0., 
  15.429, 640.763, 2.919, 5.923, 35.941, 0., 0.352, 0.72, "", "", "", "", "", 
  "", "", "", "", "", "", "", "", "", "", "", "", "", "", "", "", "", "", "", 
  "", "", 25.93, 4.3849269*^7, 23.258, 19.7, 3.548, 2.034, 4466.507, "", 
  431.388, 15.67, "", "", 23.437, 0.8, 65.31, 0.51}, 
 {"SDN", "Africa", "Sudan", "2021-01-16", 28179., 82., 271.429, 1576., 0., 
  15.429, 642.633, 1.87, 6.19, 35.941, 0., 0.352, 0.73, "", "", "", "", "", 
  "", "", "", "", "", "", "", "", "", "", "", "", "", "", "", "", "", "", "", 
  "", "", 25.93, 4.3849269*^7, 23.258, 19.7, 3.548, 2.034, 4466.507, "", 
  431.388, 15.67, "", "", 23.437, 0.8, 65.31, 0.51}, 
 {"SDN", "Africa", "Sudan", "2021-01-17", 28233., 54., 105.571, 1603., 27., 
  19.286, 643.865, 1.231, 2.408, 36.557, 0.616, 0.44, 0.74, "", "", "", "", 
  "", "", "", "", "", "", "", "", "", "", "", "", "", "", "", "", "", "", "", 
  "", "", "", 25.93, 4.3849269*^7, 23.258, 19.7, 3.548, 2.034, 4466.507, "", 
  431.388, 15.67, "", "", 23.437, 0.8, 65.31, 0.51}, 
 {"SDN", "Africa", "Sudan", "2021-01-18", 28317., 84., 99.714, 1603., 0., 
  19.286, 645.78, 1.916, 2.274, 36.557, 0., 0.44, 0.74, "", "", "", "", "", 
  "", "", "", "", "", "", "", "", "", "", "", "", "", "", "", "", "", "", "", 
  "", "", 25.93, 4.3849269*^7, 23.258, 19.7, 3.548, 2.034, 4466.507, "", 
  431.388, 15.67, "", "", 23.437, 0.8, 65.31, 0.51}, 
 {"SDN", "Africa", "Sudan", "2021-01-19", 28450., 133., 97.429, 1603., 0., 
  19.286, 648.814, 3.033, 2.222, 36.557, 0., 0.44, 0.75, "", "", "", "", "", 
  "", "", "", "", "", "", "", "", "", "", "", "", "", "", "", "", "", "", "", 
  "", "", 25.93, 4.3849269*^7, 23.258, 19.7, 3.548, 2.034, 4466.507, "", 
  431.388, 15.67, "", "", 23.437, 0.8, 65.31, 0.51}, 
 {"SDN", "Africa", "Sudan", "2021-01-20", 28522., 72., 99.286, 1603., 0., 
  3.857, 650.456, 1.642, 2.264, 36.557, 0., 0.088, 0.76, "", "", "", "", "", 
  "", "", "", "", "", "", "", "", "", "", "", "", "", "", "", "", "", "", "", 
  "", "", 25.93, 4.3849269*^7, 23.258, 19.7, 3.548, 2.034, 4466.507, "", 
  431.388, 15.67, "", "", 23.437, 0.8, 65.31, 0.51}, 
 {"SDN", "Africa", "Sudan", "2021-01-21", 28522., 0., 79., 1603., 0., 3.857, 
  650.456, 0., 1.802, 36.557, 0., 0.088, 0.77, "", "", "", "", "", "", "", 
  "", "", "", "", "", "", "", "", "", "", "", "", "", "", "", "", "", "", "", 
  25.93, 4.3849269*^7, 23.258, 19.7, 3.548, 2.034, 4466.507, "", 431.388, 
  15.67, "", "", 23.437, 0.8, 65.31, 0.51}, {"SDN", "Africa", "Sudan", 
  "2021-01-22", 28522., 0., 60.714, 1603., 0., 3.857, 650.456, 0., 1.385, 
  36.557, 0., 0.088, 0.78, "", "", "", "", "", "", "", "", "", "", "", "", 
  "", "", "", "", "", "", "", "", "", "", "", "", "", "", 25.93, 
  4.3849269*^7, 23.258, 19.7, 3.548, 2.034, 4466.507, "", 431.388, 15.67, "", 
  "", 23.437, 0.8, 65.31, 0.51}, {"SDN", "Africa", "Sudan", "2021-01-23", 
  28522., 0., 49., 1603., 0., 3.857, 650.456, 0., 1.117, 36.557, 0., 0.088, 
  0.8, "", "", "", "", "", "", "", "", "", "", "", "", "", "", "", "", "", 
  "", "", "", "", "", "", "", "", "", 25.93, 4.3849269*^7, 23.258, 19.7, 
  3.548, 2.034, 4466.507, "", 431.388, 15.67, "", "", 23.437, 0.8, 65.31, 
  0.51}, {"SDN", "Africa", "Sudan", "2021-01-24", 28522., 0., 41.286, 1603., 
  0., 0., 650.456, 0., 0.942, 36.557, 0., 0., 0.82, "", "", "", "", "", "", 
  "", "", "", "", "", "", "", "", "", "", "", "", "", "", "", "", "", "", "", 
  "", 25.93, 4.3849269*^7, 23.258, 19.7, 3.548, 2.034, 4466.507, "", 431.388, 
  15.67, "", "", 23.437, 0.8, 65.31, 0.51}, {"SDN", "Africa", "Sudan", 
  "2021-01-25", 28522., 0., 29.286, 1738., 135., 19.286, 650.456, 0., 0.668, 
  39.636, 3.079, 0.44, 0.85, "", "", "", "", "", "", "", "", "", "", "", "", 
  "", "", "", "", "", "", "", "", "", "", "", "", "", "", 25.93, 
  4.3849269*^7, 23.258, 19.7, 3.548, 2.034, 4466.507, "", 431.388, 15.67, "", 
  "", 23.437, 0.8, 65.31, 0.51}, {"SDN", "Africa", "Sudan", "2021-01-26", 
  28522., 0., 10.286, 1750., 12., 21., 650.456, 0., 0.235, 39.909, 0.274, 
  0.479, 0.88, "", "", "", "", "", "", "", "", "", "", "", "", "", "", "", 
  "", "", "", "", "", "", "", "", "", "", "", 25.93, 4.3849269*^7, 23.258, 
  19.7, 3.548, 2.034, 4466.507, "", 431.388, 15.67, "", "", 23.437, 0.8, 
  65.31, 0.51}, {"SDN", "Africa", "Sudan", "2021-01-27", 28994., 472., 
  67.429, 1760., 10., 22.429, 661.22, 10.764, 1.538, 40.137, 0.228, 0.511, 
  0.91, "", "", "", "", "", "", "", "", "", "", "", "", "", "", "", "", "", 
  "", "", "", "", "", "", "", "", "", 25.93, 4.3849269*^7, 23.258, 19.7, 
  3.548, 2.034, 4466.507, "", 431.388, 15.67, "", "", 23.437, 0.8, 65.31, 
  0.51}, {"SDN", "Africa", "Sudan", "2021-01-28", 29066., 72., 77.714, 1798., 
  38., 27.857, 662.862, 1.642, 1.772, 41.004, 0.867, 0.635, 0.91, "", "", "", 
  "", "", "", "", "", "", "", "", "", "", "", "", "", "", "", "", "", "", "", 
  "", "", "", "", 25.93, 4.3849269*^7, 23.258, 19.7, 3.548, 2.034, 4466.507, 
  "", 431.388, 15.67, "", "", 23.437, 0.8, 65.31, 0.51}, 
 {"SDN", "Africa", "Sudan", "2021-01-29", 29291., 225., 109.857, 1798., 0., 
  27.857, 667.993, 5.131, 2.505, 41.004, 0., 0.635, 0.9, "", "", "", "", "", 
  "", "", "", "", "", "", "", "", "", "", "", "", "", "", "", "", "", "", "", 
  "", "", 25.93, 4.3849269*^7, 23.258, 19.7, 3.548, 2.034, 4466.507, "", 
  431.388, 15.67, "", "", 23.437, 0.8, 65.31, 0.51}, 
 {"SDN", "Africa", "Sudan", "2021-01-30", 29291., 0., 109.857, 1804., 6., 
  28.714, 667.993, 0., 2.505, 41.141, 0.137, 0.655, 0.89, "", "", "", "", "", 
  "", "", "", "", "", "", "", "", "", "", "", "", "", "", "", "", "", "", "", 
  "", "", 25.93, 4.3849269*^7, 23.258, 19.7, 3.548, 2.034, 4466.507, "", 
  431.388, 15.67, "", "", 23.437, 0.8, 65.31, 0.51}, 
 {"SDN", "Africa", "Sudan", "2021-01-31", 29380., 89., 122.571, 1807., 3., 
  29.143, 670.023, 2.03, 2.795, 41.209, 0.068, 0.665, 0.87, "", "", "", "", 
  "", "", "", "", "", "", "", "", "", "", "", "", "", "", "", "", "", "", "", 
  "", "", "", 25.93, 4.3849269*^7, 23.258, 19.7, 3.548, 2.034, 4466.507, "", 
  431.388, 15.67, "", "", 23.437, 0.8, 65.31, 0.51}, 
 {"SDN", "Africa", "Sudan", "2021-02-01", 29449., 69., 132.429, 1812., 5., 
  10.571, 671.596, 1.574, 3.02, 41.323, 0.114, 0.241, 0.86, "", "", "", "", 
  "", "", "", "", "", "", "", "", "", "", "", "", "", "", "", "", "", "", "", 
  "", "", "", 25.93, 4.3849269*^7, 23.258, 19.7, 3.548, 2.034, 4466.507, "", 
  431.388, 15.67, "", "", 23.437, 0.8, 65.31, 0.51}, 
 {"SDN", "Africa", "Sudan", "2021-02-02", 29488., 39., 138., 1829., 17., 
  11.286, 672.486, 0.889, 3.147, 41.711, 0.388, 0.257, 0.85, "", "", "", "", 
  "", "", "", "", "", "", "", "", "", "", "", "", "", "", "", "", "", "", "", 
  "", "", "", 25.93, 4.3849269*^7, 23.258, 19.7, 3.548, 2.034, 4466.507, "", 
  431.388, 15.67, "", "", 23.437, 0.8, 65.31, 0.51}, 
 {"SDN", "Africa", "Sudan", "2021-02-03", 29536., 48., 77.429, 1830., 1., 
  10., 673.58, 1.095, 1.766, 41.734, 0.023, 0.228, 0.84, "", "", "", "", "", 
  "", "", "", "", "", "", "", "", "", "", "", "", "", "", "", "", "", "", "", 
  "", "", 25.93, 4.3849269*^7, 23.258, 19.7, 3.548, 2.034, 4466.507, "", 
  431.388, 15.67, "", "", 23.437, 0.8, 65.31, 0.51}, 
 {"SDN", "Africa", "Sudan", "2021-02-04", 29577., 41., 73., 1831., 1., 4.714, 
  674.515, 0.935, 1.665, 41.757, 0.023, 0.108, 0.84, "", "", "", "", "", "", 
  "", "", "", "", "", "", "", "", "", "", "", "", "", "", "", "", "", "", "", 
  "", 25.93, 4.3849269*^7, 23.258, 19.7, 3.548, 2.034, 4466.507, "", 431.388, 
  15.67, "", "", 23.437, 0.8, 65.31, 0.51}, {"SDN", "Africa", "Sudan", 
  "2021-02-05", 29634., 57., 49., 1831., 0., 4.714, 675.815, 1.3, 1.117, 
  41.757, 0., 0.108, 0.84, "", "", "", "", "", "", "", "", "", "", "", "", 
  "", "", "", "", "", "", "", "", "", "", "", "", "", "", 25.93, 
  4.3849269*^7, 23.258, 19.7, 3.548, 2.034, 4466.507, "", 431.388, 15.67, "", 
  "", 23.437, 0.8, 65.31, 0.51}, {"SDN", "Africa", "Sudan", "2021-02-06", 
  29634., 0., 49., 1831., 0., 3.857, 675.815, 0., 1.117, 41.757, 0., 0.088, 
  0.84, "", "", "", "", "", "", "", "", "", "", "", "", "", "", "", "", "", 
  "", "", "", "", "", "", "", "", "", 25.93, 4.3849269*^7, 23.258, 19.7, 
  3.548, 2.034, 4466.507, "", 431.388, 15.67, "", "", 23.437, 0.8, 65.31, 
  0.51}, {"SDN", "Africa", "Sudan", "2021-02-07", 29634., 0., 36.286, 1835., 
  4., 4., 675.815, 0., 0.828, 41.848, 0.091, 0.091, 0.84, "", "", "", "", "", 
  "", "", "", "", "", "", "", "", "", "", "", "", "", "", "", "", "", "", "", 
  "", "", 25.93, 4.3849269*^7, 23.258, 19.7, 3.548, 2.034, 4466.507, "", 
  431.388, 15.67, "", "", 23.437, 0.8, 65.31, 0.51}, 
 {"SDN", "Africa", "Sudan", "2021-02-08", 29765., 131., 45.143, 1835., 0., 
  3.286, 678.803, 2.988, 1.03, 41.848, 0., 0.075, 0.85, "", "", "", "", "", 
  "", "", "", "", "", "", "", "", "", "", "", "", "", "", "", "", "", "", "", 
  "", "", 25.93, 4.3849269*^7, 23.258, 19.7, 3.548, 2.034, 4466.507, "", 
  431.388, 15.67, "", "", 23.437, 0.8, 65.31, 0.51}, 
 {"SDN", "Africa", "Sudan", "2021-02-09", 29851., 86., 51.857, 1835., 0., 
  0.857, 680.764, 1.961, 1.183, 41.848, 0., 0.02, 0.85, "", "", "", "", "", 
  "", "", "", "", "", "", "", "", "", "", "", "", "", "", "", "", "", "", "", 
  "", "", 25.93, 4.3849269*^7, 23.258, 19.7, 3.548, 2.034, 4466.507, "", 
  431.388, 15.67, "", "", 23.437, 0.8, 65.31, 0.51}, 
 {"SDN", "Africa", "Sudan", "2021-02-10", 29851., 0., 45., 1849., 14., 2.714, 
  680.764, 0., 1.026, 42.167, 0.319, 0.062, 0.84, "", "", "", "", "", "", "", 
  "", "", "", "", "", "", "", "", "", "", "", "", "", "", "", "", "", "", "", 
  25.93, 4.3849269*^7, 23.258, 19.7, 3.548, 2.034, 4466.507, "", 431.388, 
  15.67, "", "", 23.437, 0.8, 65.31, 0.51}, {"SDN", "Africa", "Sudan", 
  "2021-02-11", 29933., 82., 50.857, 1849., 0., 2.571, 682.634, 1.87, 1.16, 
  42.167, 0., 0.059, 0.85, "", "", "", "", "", "", "", "", "", "", "", "", 
  "", "", "", "", "", "", "", "", "", "", "", "", "", "", 25.93, 
  4.3849269*^7, 23.258, 19.7, 3.548, 2.034, 4466.507, "", 431.388, 15.67, "", 
  "", 23.437, 0.8, 65.31, 0.51}, {"SDN", "Africa", "Sudan", "2021-02-12", 
  29933., 0., 42.714, 1849., 0., 2.571, 682.634, 0., 0.974, 42.167, 0., 
  0.059, 0.84, "", "", "", "", "", "", "", "", "", "", "", "", "", "", "", 
  "", "", "", "", "", "", "", "", "", "", "", 25.93, 4.3849269*^7, 23.258, 
  19.7, 3.548, 2.034, 4466.507, "", 431.388, 15.67, "", "", 23.437, 0.8, 
  65.31, 0.51}, {"SDN", "Africa", "Sudan", "2021-02-13", 29933., 0., 42.714, 
  1849., 0., 2.571, 682.634, 0., 0.974, 42.167, 0., 0.059, 0.85, "", "", "", 
  "", "", "", "", "", "", "", "", "", "", "", "", "", "", "", "", "", "", "", 
  "", "", "", "", 25.93, 4.3849269*^7, 23.258, 19.7, 3.548, 2.034, 4466.507, 
  "", 431.388, 15.67, "", "", 23.437, 0.8, 65.31, 0.51}, 
 {"SDN", "Africa", "Sudan", "2021-02-14", 29933., 0., 42.714, 1849., 0., 2., 
  682.634, 0., 0.974, 42.167, 0., 0.046, 0.85, "", "", "", "", "", "", "", 
  "", "", "", "", "", "", "", "", "", "", "", "", "", "", "", "", "", "", "", 
  25.93, 4.3849269*^7, 23.258, 19.7, 3.548, 2.034, 4466.507, "", 431.388, 
  15.67, "", "", 23.437, 0.8, 65.31, 0.51}, {"SDN", "Africa", "Sudan", 
  "2021-02-15", 29933., 0., 24., 1858., 9., 3.286, 682.634, 0., 0.547, 
  42.372, 0.205, 0.075, 0.86, "", "", "", "", "", "", "", "", "", "", "", "", 
  "", "", "", "", "", "", "", "", "", "", "", "", "", "", 25.93, 
  4.3849269*^7, 23.258, 19.7, 3.548, 2.034, 4466.507, "", 431.388, 15.67, "", 
  "", 23.437, 0.8, 65.31, 0.51}, {"SDN", "Africa", "Sudan", "2021-02-16", 
  30052., 119., 28.714, 1863., 5., 4., 685.348, 2.714, 0.655, 42.486, 0.114, 
  0.091, 0.88, "", "", "", "", "", "", "", "", "", "", "", "", "", "", "", 
  "", "", "", "", "", "", "", "", "", "", "", 25.93, 4.3849269*^7, 23.258, 
  19.7, 3.548, 2.034, 4466.507, "", 431.388, 15.67, "", "", 23.437, 0.8, 
  65.31, 0.51}, {"SDN", "Africa", "Sudan", "2021-02-17", 30078., 26., 32.429, 
  1864., 1., 2.143, 685.941, 0.593, 0.74, 42.509, 0.023, 0.049, 0.88, "", "", 
  "", "", "", "", "", "", "", "", "", "", "", "", "", "", "", "", "", "", "", 
  "", "", "", "", "", 25.93, 4.3849269*^7, 23.258, 19.7, 3.548, 2.034, 
  4466.507, "", 431.388, 15.67, "", "", 23.437, 0.8, 65.31, 0.51}, 
 {"SDN", "Africa", "Sudan", "2021-02-18", 30115., 37., 26., 1864., 0., 2.143, 
  686.785, 0.844, 0.593, 42.509, 0., 0.049, 0.88, "", "", "", "", "", "", "", 
  "", "", "", "", "", "", "", "", "", "", "", "", "", "", "", "", "", "", "", 
  25.93, 4.3849269*^7, 23.258, 19.7, 3.548, 2.034, 4466.507, "", 431.388, 
  15.67, "", "", 23.437, 0.8, 65.31, 0.51}, {"SDN", "Africa", "Sudan", 
  "2021-02-19", 30128., 13., 27.857, 1864., 0., 2.143, 687.081, 0.296, 0.635, 
  42.509, 0., 0.049, 0.89, "", "", "", "", "", "", "", "", "", "", "", "", 
  "", "", "", "", "", "", "", "", "", "", "", "", "", "", 25.93, 
  4.3849269*^7, 23.258, 19.7, 3.548, 2.034, 4466.507, "", 431.388, 15.67, "", 
  "", 23.437, 0.8, 65.31, 0.51}, {"SDN", "Africa", "Sudan", "2021-02-20", 
  30128., 0., 27.857, 1864., 0., 2.143, 687.081, 0., 0.635, 42.509, 0., 
  0.049, 0.9, "", "", "", "", "", "", "", "", "", "", "", "", "", "", "", "", 
  "", "", "", "", "", "", "", "", "", "", 25.93, 4.3849269*^7, 23.258, 19.7, 
  3.548, 2.034, 4466.507, "", 431.388, 15.67, "", "", 23.437, 0.8, 65.31, 
  0.51}, {"SDN", "Africa", "Sudan", "2021-02-21", 30128., 0., 27.857, 1864., 
  0., 2.143, 687.081, 0., 0.635, 42.509, 0., 0.049, 0.91, "", "", "", "", "", 
  "", "", "", "", "", "", "", "", "", "", "", "", "", "", "", "", "", "", "", 
  "", "", 25.93, 4.3849269*^7, 23.258, 19.7, 3.548, 2.034, 4466.507, "", 
  431.388, 15.67, "", "", 23.437, 0.8, 65.31, 0.51}, 
 {"SDN", "Africa", "Sudan", "2021-02-22", 30128., 0., 27.857, 1871., 7., 
  1.857, 687.081, 0., 0.635, 42.669, 0.16, 0.042, 0.92, "", "", "", "", "", 
  "", "", "", "", "", "", "", "", "", "", "", "", "", "", "", "", "", "", "", 
  "", "", 14.81, 4.3849269*^7, 23.258, 19.7, 3.548, 2.034, 4466.507, "", 
  431.388, 15.67, "", "", 23.437, 0.8, 65.31, 0.51}, 
 {"SDN", "Africa", "Sudan", "2021-02-23", 30205., 77., 21.857, 1876., 5., 
  1.857, 688.837, 1.756, 0.498, 42.783, 0.114, 0.042, 0.94, "", "", "", "", 
  "", "", "", "", "", "", "", "", "", "", "", "", "", "", "", "", "", "", "", 
  "", "", "", 14.81, 4.3849269*^7, 23.258, 19.7, 3.548, 2.034, 4466.507, "", 
  431.388, 15.67, "", "", 23.437, 0.8, 65.31, 0.51}, 
 {"SDN", "Africa", "Sudan", "2021-02-24", 30236., 31., 22.571, 1876., 0., 
  1.714, 689.544, 0.707, 0.515, 42.783, 0., 0.039, 0.95, "", "", "", "", "", 
  "", "", "", "", "", "", "", "", "", "", "", "", "", "", "", "", "", "", "", 
  "", "", 14.81, 4.3849269*^7, 23.258, 19.7, 3.548, 2.034, 4466.507, "", 
  431.388, 15.67, "", "", 23.437, 0.8, 65.31, 0.51}, 
 {"SDN", "Africa", "Sudan", "2021-02-25", 30236., 0., 17.286, 1878., 2., 2., 
  689.544, 0., 0.394, 42.829, 0.046, 0.046, 0.96, "", "", "", "", "", "", "", 
  "", "", "", "", "", "", "", "", "", "", "", "", "", "", "", "", "", "", "", 
  14.81, 4.3849269*^7, 23.258, 19.7, 3.548, 2.034, 4466.507, "", 431.388, 
  15.67, "", "", 23.437, 0.8, 65.31, 0.51}, {"SDN", "Africa", "Sudan", 
  "2021-02-26", 30284., 48., 22.286, 1878., 0., 2., 690.639, 1.095, 0.508, 
  42.829, 0., 0.046, 0.98, "", "", "", "", "", "", "", "", "", "", "", "", 
  "", "", "", "", "", "", "", "", "", "", "", "", "", "", 14.81, 
  4.3849269*^7, 23.258, 19.7, 3.548, 2.034, 4466.507, "", 431.388, 15.67, "", 
  "", 23.437, 0.8, 65.31, 0.51}, {"SDN", "Africa", "Sudan", "2021-02-27", 
  30316., 32., 26.857, 1880., 2., 2.286, 691.368, 0.73, 0.612, 42.874, 0.046, 
  0.052, 0.99, "", "", "", "", "", "", "", "", "", "", "", "", "", "", "", 
  "", "", "", "", "", "", "", "", "", "", "", 14.81, 4.3849269*^7, 23.258, 
  19.7, 3.548, 2.034, 4466.507, "", 431.388, 15.67, "", "", 23.437, 0.8, 
  65.31, 0.51}, {"SDN", "Africa", "Sudan", "2021-02-28", 30347., 31., 31.286, 
  1880., 0., 2.286, 692.075, 0.707, 0.713, 42.874, 0., 0.052, 1., "", "", "", 
  "", "", "", "", "", "", "", "", "", "", "", "", "", "", "", "", "", "", "", 
  "", "", "", "", 14.81, 4.3849269*^7, 23.258, 19.7, 3.548, 2.034, 4466.507, 
  "", 431.388, 15.67, "", "", 23.437, 0.8, 65.31, 0.51}, 
 {"SDN", "Africa", "Sudan", "2021-03-01", 30364., 17., 33.714, 1890., 10., 
  2.714, 692.463, 0.388, 0.769, 43.102, 0.228, 0.062, 1.01, "", "", "", "", 
  "", "", "", "", "", "", "", "", "", "", "", "", "", "", "", "", "", "", "", 
  "", "", "", 14.81, 4.3849269*^7, 23.258, 19.7, 3.548, 2.034, 4466.507, "", 
  431.388, 15.67, "", "", 23.437, 0.8, 65.31, 0.51}, 
 {"SDN", "Africa", "Sudan", "2021-03-02", 30417., 53., 30.286, 1895., 5., 
  2.714, 693.672, 1.209, 0.691, 43.216, 0.114, 0.062, 1.02, "", "", "", "", 
  "", "", "", "", "", "", "", "", "", "", "", "", "", "", "", "", "", "", "", 
  "", "", "", 12.04, 4.3849269*^7, 23.258, 19.7, 3.548, 2.034, 4466.507, "", 
  431.388, 15.67, "", "", 23.437, 0.8, 65.31, 0.51}, 
 {"SDN", "Africa", "Sudan", "2021-03-03", 30479., 62., 34.714, 1895., 0., 
  2.714, 695.086, 1.414, 0.792, 43.216, 0., 0.062, 1.02, "", "", "", "", "", 
  "", "", "", "", "", "", "", "", "", "", "", "", "", "", "", "", "", "", "", 
  "", "", 12.04, 4.3849269*^7, 23.258, 19.7, 3.548, 2.034, 4466.507, "", 
  431.388, 15.67, "", "", 23.437, 0.8, 65.31, 0.51}, 
 {"SDN", "Africa", "Sudan", "2021-03-04", 30479., 0., 34.714, 1895., 0., 
  2.429, 695.086, 0., 0.792, 43.216, 0., 0.055, 1.03, "", "", "", "", "", "", 
  "", "", "", "", "", "", "", "", "", "", "", "", "", "", "", "", "", "", "", 
  "", 12.04, 4.3849269*^7, 23.258, 19.7, 3.548, 2.034, 4466.507, "", 431.388, 
  15.67, "", "", 23.437, 0.8, 65.31, 0.51}, {"SDN", "Africa", "Sudan", 
  "2021-03-05", 30479., 0., 27.857, 1895., 0., 2.429, 695.086, 0., 0.635, 
  43.216, 0., 0.055, 1.04, "", "", "", "", "", "", "", "", "", "", "", "", 
  "", "", "", "", "", "", "", "", "", "", "", "", "", "", 12.04, 
  4.3849269*^7, 23.258, 19.7, 3.548, 2.034, 4466.507, "", 431.388, 15.67, "", 
  "", 23.437, 0.8, 65.31, 0.51}, {"SDN", "Africa", "Sudan", "2021-03-06", 
  30479., 0., 23.286, 1895., 0., 2.143, 695.086, 0., 0.531, 43.216, 0., 
  0.049, 1.06, "", "", "", "", "", "", "", "", "", "", "", "", "", "", "", 
  "", "", "", "", "", "", "", "", "", "", "", 12.04, 4.3849269*^7, 23.258, 
  19.7, 3.548, 2.034, 4466.507, "", 431.388, 15.67, "", "", 23.437, 0.8, 
  65.31, 0.51}, {"SDN", "Africa", "Sudan", "2021-03-07", 30540., 61., 27.571, 
  1895., 0., 2.143, 696.477, 1.391, 0.629, 43.216, 0., 0.049, 1.08, "", "", 
  "", "", "", "", "", "", "", "", "", "", "", "", "", "", "", "", "", "", "", 
  "", "", "", "", "", 12.04, 4.3849269*^7, 23.258, 19.7, 3.548, 2.034, 
  4466.507, "", 431.388, 15.67, "", "", 23.437, 0.8, 65.31, 0.51}, 
 {"SDN", "Africa", "Sudan", "2021-03-08", 30540., 0., 25.143, 1915., 20., 
  3.571, 696.477, 0., 0.573, 43.672, 0.456, 0.081, 1.08, "", "", "", "", "", 
  "", "", "", "", "", "", "", "", "", "", "", "", "", "", "", "", "", "", "", 
  "", "", 12.04, 4.3849269*^7, 23.258, 19.7, 3.548, 2.034, 4466.507, "", 
  431.388, 15.67, "", "", 23.437, 0.8, 65.31, 0.51}, 
 {"SDN", "Africa", "Sudan", "2021-03-09", 30686., 146., 38.429, 1915., 0., 
  2.857, 699.806, 3.33, 0.876, 43.672, 0., 0.065, 1.1, "", "", "", "", "", 
  "", "", "", "", "", "", "", "", "", "", "", "", "", "", "", "", "", "", "", 
  "", "", 14.81, 4.3849269*^7, 23.258, 19.7, 3.548, 2.034, 4466.507, "", 
  431.388, 15.67, "", "", 23.437, 0.8, 65.31, 0.51}, 
 {"SDN", "Africa", "Sudan", "2021-03-10", 30686., 0., 29.571, 1915., 0., 
  2.857, 699.806, 0., 0.674, 43.672, 0., 0.065, 1.09, "", "", "", "", "", "", 
  "", "", "", "", "", "", "", "", "", "", "", 0., 0., "", "", "", 0., 0., "", 
  "", 14.81, 4.3849269*^7, 23.258, 19.7, 3.548, 2.034, 4466.507, "", 431.388, 
  15.67, "", "", 23.437, 0.8, 65.31, 0.51}, {"SDN", "Africa", "Sudan", 
  "2021-03-11", 30686., 0., 29.571, 1940., 25., 6.429, 699.806, 0., 0.674, 
  44.242, 0.57, 0.147, 1.09, "", "", "", "", "", "", "", "", "", "", "", "", 
  "", "", "", "", "", "", "", "", "", 1659., "", "", "", 38., 14.81, 
  4.3849269*^7, 23.258, 19.7, 3.548, 2.034, 4466.507, "", 431.388, 15.67, "", 
  "", 23.437, 0.8, 65.31, 0.51}, {"SDN", "Africa", "Sudan", "2021-03-12", 
  30873., 187., 56.286, 1940., 0., 6.429, 704.071, 4.265, 1.284, 44.242, 0., 
  0.147, 1.09, "", "", "", "", "", "", "", "", "", "", "", "", "", "", "", 
  "", "", "", "", "", "", 1659., "", "", "", 38., 14.81, 4.3849269*^7, 
  23.258, 19.7, 3.548, 2.034, 4466.507, "", 431.388, 15.67, "", "", 23.437, 
  0.8, 65.31, 0.51}, {"SDN", "Africa", "Sudan", "2021-03-13", 30873., 0., 
  56.286, 1940., 0., 6.429, 704.071, 0., 1.284, 44.242, 0., 0.147, 1.07, "", 
  "", "", "", "", "", "", "", "", "", "", "", "", "", "", "", "", "", "", "", 
  "", 1659., "", "", "", 38., 14.81, 4.3849269*^7, 23.258, 19.7, 3.548, 
  2.034, 4466.507, "", 431.388, 15.67, "", "", 23.437, 0.8, 65.31, 0.51}, 
 {"SDN", "Africa", "Sudan", "2021-03-14", 30873., 0., 47.571, 1940., 0., 
  6.429, 704.071, 0., 1.085, 44.242, 0., 0.147, 1.05, "", "", "", "", "", "", 
  "", "", "", "", "", "", "", "", "", "", "", "", "", "", "", 1659., "", "", 
  "", 38., 14.81, 4.3849269*^7, 23.258, 19.7, 3.548, 2.034, 4466.507, "", 
  431.388, 15.67, "", "", 23.437, 0.8, 65.31, 0.51}, 
 {"SDN", "Africa", "Sudan", "2021-03-15", 30873., 0., 47.571, 1959., 19., 
  6.286, 704.071, 0., 1.085, 44.676, 0.433, 0.143, 1.04, "", "", "", "", "", 
  "", "", "", "", "", "", "", "", "", "", "", "", "", "", "", "", 1659., "", 
  "", "", 38., 14.81, 4.3849269*^7, 23.258, 19.7, 3.548, 2.034, 4466.507, "", 
  431.388, 15.67, "", "", 23.437, 0.8, 65.31, 0.51}, 
 {"SDN", "Africa", "Sudan", "2021-03-16", 30989., 116., 43.286, 1959., 0., 
  6.286, 706.716, 2.645, 0.987, 44.676, 0., 0.143, 1.03, "", "", "", "", "", 
  "", "", "", "", "", "", "", "", "", "", "", "", "", "", "", "", 1659., "", 
  "", "", 38., 24.07, 4.3849269*^7, 23.258, 19.7, 3.548, 2.034, 4466.507, "", 
  431.388, 15.67, "", "", 23.437, 0.8, 65.31, 0.51}, 
 {"SDN", "Africa", "Sudan", "2021-03-17", 30989., 0., 43.286, 1959., 0., 
  6.286, 706.716, 0., 0.987, 44.676, 0., 0.143, 1.01, "", "", "", "", "", "", 
  "", "", "", "", "", "", "", "", "", "", "", "", "", "", "", 1659., "", "", 
  "", 38., 24.07, 4.3849269*^7, 23.258, 19.7, 3.548, 2.034, 4466.507, "", 
  431.388, 15.67, "", "", 23.437, 0.8, 65.31, 0.51}, 
 {"SDN", "Africa", "Sudan", "2021-03-18", 30989., 0., 43.286, 1959., 0., 
  2.714, 706.716, 0., 0.987, 44.676, 0., 0.062, 1., "", "", "", "", "", "", 
  "", "", "", "", "", "", "", "", "", "", "", "", "", "", "", 1659., "", "", 
  "", 38., 24.07, 4.3849269*^7, 23.258, 19.7, 3.548, 2.034, 4466.507, "", 
  431.388, 15.67, "", "", 23.437, 0.8, 65.31, 0.51}, 
 {"SDN", "Africa", "Sudan", "2021-03-19", 30989., 0., 16.571, 1959., 0., 
  2.714, 706.716, 0., 0.378, 44.676, 0., 0.062, 0.99, "", "", "", "", "", "", 
  "", "", "", "", "", "", "", "", "", "", "", "", "", "", "", 1659., "", "", 
  "", 38., 24.07, 4.3849269*^7, 23.258, 19.7, 3.548, 2.034, 4466.507, "", 
  431.388, 15.67, "", "", 23.437, 0.8, 65.31, 0.51}, 
 {"SDN", "Africa", "Sudan", "2021-03-20", 30989., 0., 16.571, 1959., 0., 
  2.714, 706.716, 0., 0.378, 44.676, 0., 0.062, 0.99, "", "", "", "", "", "", 
  "", "", "", "", "", "", "", "", "", "", "", "", "", "", "", 1659., "", "", 
  "", 38., 24.07, 4.3849269*^7, 23.258, 19.7, 3.548, 2.034, 4466.507, "", 
  431.388, 15.67, "", "", 23.437, 0.8, 65.31, 0.51}, 
 {"SDN", "Africa", "Sudan", "2021-03-21", 30989., 0., 16.571, 1986., 27., 
  6.571, 706.716, 0., 0.378, 45.292, 0.616, 0.15, 0.99, "", "", "", "", "", 
  "", "", "", "", "", "", "", "", "", "", "", "", "", "", "", "", 1659., "", 
  "", "", 38., 24.07, 4.3849269*^7, 23.258, 19.7, 3.548, 2.034, 4466.507, "", 
  431.388, 15.67, "", "", 23.437, 0.8, 65.31, 0.51}, 
 {"SDN", "Africa", "Sudan", "2021-03-22", 31147., 158., 39.143, 1986., 0., 
  3.857, 710.32, 3.603, 0.893, 45.292, 0., 0.088, 1., "", "", "", "", "", "", 
  "", "", "", "", "", "", "", "", "", "", "", "", "", "", "", 1659., "", "", 
  "", 38., 24.07, 4.3849269*^7, 23.258, 19.7, 3.548, 2.034, 4466.507, "", 
  431.388, 15.67, "", "", 23.437, 0.8, 65.31, 0.51}, 
 {"SDN", "Africa", "Sudan", "2021-03-23", 31147., 0., 22.571, 2003., 17., 
  6.286, 710.32, 0., 0.515, 45.679, 0.388, 0.143, 0.97, "", "", "", "", "", 
  "", "", "", "", "", "", "", "", "", "", "", "", "", "", "", "", 1659., "", 
  "", "", 38., 26.85, 4.3849269*^7, 23.258, 19.7, 3.548, 2.034, 4466.507, "", 
  431.388, 15.67, "", "", 23.437, 0.8, 65.31, 0.51}, 
 {"SDN", "Africa", "Sudan", "2021-03-24", 31282., 135., 41.857, 2028., 25., 
  9.857, 713.398, 3.079, 0.955, 46.249, 0.57, 0.225, 0.95, "", "", "", "", 
  "", "", "", "", "", "", "", "", "", "", "", "", "", "", "", "", "", 1659., 
  "", "", "", 38., 26.85, 4.3849269*^7, 23.258, 19.7, 3.548, 2.034, 4466.507, 
  "", 431.388, 15.67, "", "", 23.437, 0.8, 65.31, 0.51}, 
 {"SDN", "Africa", "Sudan", "2021-03-25", 31407., 125., 59.714, 2028., 0., 
  9.857, 716.249, 2.851, 1.362, 46.249, 0., 0.225, 0.91, "", "", "", "", "", 
  "", "", "", "", "", "", "", "", "", "", "", "", "", "", "", "", 1659., "", 
  "", "", 38., 42.13, 4.3849269*^7, 23.258, 19.7, 3.548, 2.034, 4466.507, "", 
  431.388, 15.67, "", "", 23.437, 0.8, 65.31, 0.51}, 
 {"SDN", "Africa", "Sudan", "2021-03-26", 31407., 0., 59.714, 2028., 0., 
  9.857, 716.249, 0., 1.362, 46.249, 0., 0.225, 0.87, "", "", "", "", "", "", 
  "", "", "", "", "", "", "", "", "", "", "", "", "", "", "", 1659., "", "", 
  "", 38., 42.13, 4.3849269*^7, 23.258, 19.7, 3.548, 2.034, 4466.507, "", 
  431.388, 15.67, "", "", 23.437, 0.8, 65.31, 0.51}, 
 {"SDN", "Africa", "Sudan", "2021-03-27", 31407., 0., 59.714, 2028., 0., 
  9.857, 716.249, 0., 1.362, 46.249, 0., 0.225, 0.83, "", "", "", "", "", "", 
  "", "", "", "", "", "", "", "", "", "", "", "", "", "", "", 1659., "", "", 
  "", 38., 42.13, 4.3849269*^7, 23.258, 19.7, 3.548, 2.034, 4466.507, "", 
  431.388, 15.67, "", "", 23.437, 0.8, 65.31, 0.51}, 
 {"SDN", "Africa", "Sudan", "2021-03-28", 31407., 0., 59.714, 2028., 0., 6., 
  716.249, 0., 1.362, 46.249, 0., 0.137, 0.79, "", "", "", "", "", "", "", 
  "", "", "", "", "", "", "", "", "", "", "", "", "", "", 1659., "", "", "", 
  38., 42.13, 4.3849269*^7, 23.258, 19.7, 3.548, 2.034, 4466.507, "", 
  431.388, 15.67, "", "", 23.437, 0.8, 65.31, 0.51}, 
 {"SDN", "Africa", "Sudan", "2021-03-29", 31407., 0., 37.143, 2028., 0., 6., 
  716.249, 0., 0.847, 46.249, 0., 0.137, 0.75, "", "", "", "", "", "", "", 
  "", "", "", "", "", "", "", "", "", "", "", "", "", "", 1659., "", "", "", 
  38., 42.13, 4.3849269*^7, 23.258, 19.7, 3.548, 2.034, 4466.507, "", 
  431.388, 15.67, "", "", 23.437, 0.8, 65.31, 0.51}, 
 {"SDN", "Africa", "Sudan", "2021-03-30", 31407., 0., 37.143, 2041., 13., 
  5.429, 716.249, 0., 0.847, 46.546, 0.296, 0.124, 0.72, "", "", "", "", "", 
  "", "", "", "", "", "", "", "", "", "", "", "", "", "", "", "", 1659., "", 
  "", "", 38., 47.69, 4.3849269*^7, 23.258, 19.7, 3.548, 2.034, 4466.507, "", 
  431.388, 15.67, "", "", 23.437, 0.8, 65.31, 0.51}, 
 {"SDN", "Africa", "Sudan", "2021-03-31", 31833., 426., 78.714, 2063., 22., 
  5., 725.964, 9.715, 1.795, 47.048, 0.502, 0.114, 0.69, "", "", "", "", "", 
  "", "", "", "", "", "", "", "", "", "", "", "", "", "", "", "", 1659., "", 
  "", "", 38., 47.69, 4.3849269*^7, 23.258, 19.7, 3.548, 2.034, 4466.507, "", 
  431.388, 15.67, "", "", 23.437, 0.8, 65.31, 0.51}, 
 {"SDN", "Africa", "Sudan", "2021-04-01", 31833., 0., 60.857, 2063., 0., 5., 
  725.964, 0., 1.388, 47.048, 0., 0.114, 0.66, "", "", "", "", "", "", "", 
  "", "", "", "", "", "", "", "", "", "", "", "", "", "", 1659., "", "", "", 
  38., 47.69, 4.3849269*^7, 23.258, 19.7, 3.548, 2.034, 4466.507, "", 
  431.388, 15.67, "", "", 23.437, 0.8, 65.31, 0.51}, 
 {"SDN", "Africa", "Sudan", "2021-04-02", 31833., 0., 60.857, 2063., 0., 5., 
  725.964, 0., 1.388, 47.048, 0., 0.114, 0.64, "", "", "", "", "", "", "", 
  "", "", "", "", "", "", "", "", "", "", "", "", "", "", 1659., "", "", "", 
  38., 47.69, 4.3849269*^7, 23.258, 19.7, 3.548, 2.034, 4466.507, "", 
  431.388, 15.67, "", "", 23.437, 0.8, 65.31, 0.51}, 
 {"SDN", "Africa", "Sudan", "2021-04-03", 31833., 0., 60.857, 2063., 0., 5., 
  725.964, 0., 1.388, 47.048, 0., 0.114, 0.62, "", "", "", "", "", "", "", 
  "", "", "", "", "", "", "", "", "", "", "", "", "", "", 1659., "", "", "", 
  38., 47.69, 4.3849269*^7, 23.258, 19.7, 3.548, 2.034, 4466.507, "", 
  431.388, 15.67, "", "", 23.437, 0.8, 65.31, 0.51}, 
 {"SDN", "Africa", "Sudan", "2021-04-04", 31833., 0., 60.857, 2063., 0., 5., 
  725.964, 0., 1.388, 47.048, 0., 0.114, 0.61, "", "", "", "", "", "", "", 
  "", "", "", "", "", "", "", "", "", "", "", "", "", "", 1659., "", "", "", 
  38., 47.69, 4.3849269*^7, 23.258, 19.7, 3.548, 2.034, 4466.507, "", 
  431.388, 15.67, "", "", 23.437, 0.8, 65.31, 0.51}, 
 {"SDN", "Africa", "Sudan", "2021-04-05", 31833., 0., 60.857, 2063., 0., 5., 
  725.964, 0., 1.388, 47.048, 0., 0.114, 0.59, "", "", "", "", "", "", "", 
  "", "", "", "", "", "", "", "", "", "", 43122., 43122., "", "", 1659., 0.1, 
  0.1, "", 38., 51.39, 4.3849269*^7, 23.258, 19.7, 3.548, 2.034, 4466.507, 
  "", 431.388, 15.67, "", "", 23.437, 0.8, 65.31, 0.51}, 
 {"SDN", "Africa", "Sudan", "2021-04-06", 31833., 0., 60.857, 2063., 0., 
  3.143, 725.964, 0., 1.388, 47.048, 0., 0.072, 0.58, "", "", "", "", "", "", 
  "", "", "", "", "", "", "", "", "", "", "", 63837., 63837., "", 20715., 
  4381., 0.15, 0.15, "", 100., 51.39, 4.3849269*^7, 23.258, 19.7, 3.548, 
  2.034, 4466.507, "", 431.388, 15.67, "", "", 23.437, 0.8, 65.31, 0.51}, 
 {"SDN", "Africa", "Sudan", "2021-04-07", 31833., 0., 0., 2063., 0., 0., 
  725.964, 0., 0., 47.048, 0., 0., 0.57, "", "", "", "", "", "", "", "", "", 
  "", "", "", "", "", "", "", "", "", "", "", "", 5436., "", "", "", 124., 
  51.39, 4.3849269*^7, 23.258, 19.7, 3.548, 2.034, 4466.507, "", 431.388, 
  15.67, "", "", 23.437, 0.8, 65.31, 0.51}, {"SDN", "Africa", "Sudan", 
  "2021-04-08", 31833., 0., 0., 2063., 0., 0., 725.964, 0., 0., 47.048, 0., 
  0., 0.56, "", "", "", "", "", "", "", "", "", "", "", "", "", "", "", "", 
  "", "", "", "", "", 6491., "", "", "", 148., 51.39, 4.3849269*^7, 23.258, 
  19.7, 3.548, 2.034, 4466.507, "", 431.388, 15.67, "", "", 23.437, 0.8, 
  65.31, 0.51}, {"SDN", "Africa", "Sudan", "2021-04-09", 31833., 0., 0., 
  2063., 0., 0., 725.964, 0., 0., 47.048, 0., 0., 0.56, "", "", "", "", "", 
  "", "", "", "", "", "", "", "", "", "", "", "", "", "", "", "", 7546., "", 
  "", "", 172., 51.39, 4.3849269*^7, 23.258, 19.7, 3.548, 2.034, 4466.507, 
  "", 431.388, 15.67, "", "", 23.437, 0.8, 65.31, 0.51}, 
 {"SDN", "Africa", "Sudan", "2021-04-10", 31833., 0., 0., 2063., 0., 0., 
  725.964, 0., 0., 47.048, 0., 0., 0.57, "", "", "", "", "", "", "", "", "", 
  "", "", "", "", "", "", "", "", 100010., 100010., "", "", 8601., 0.23, 
  0.23, "", 196., 47.69, 4.3849269*^7, 23.258, 19.7, 3.548, 2.034, 4466.507, 
  "", 431.388, 15.67, "", "", 23.437, 0.8, 65.31, 0.51}, 
 {"SDN", "Africa", "Sudan", "2021-04-11", 31833., 0., 0., 2063., 0., 0., 
  725.964, 0., 0., 47.048, 0., 0., 0.57, "", "", "", "", "", "", "", "", "", 
  "", "", "", "", "", "", "", "", "", "", "", "", 8806., "", "", "", 201., 
  47.69, 4.3849269*^7, 23.258, 19.7, 3.548, 2.034, 4466.507, "", 431.388, 
  15.67, "", "", 23.437, 0.8, 65.31, 0.51}, {"SDN", "Africa", "Sudan", 
  "2021-04-12", 31833., 0., 0., 2063., 0., 0., 725.964, 0., 0., 47.048, 0., 
  0., 0.57, "", "", "", "", "", "", "", "", "", "", "", "", "", "", "", "", 
  "", "", "", "", "", 9011., "", "", "", 205., 47.69, 4.3849269*^7, 23.258, 
  19.7, 3.548, 2.034, 4466.507, "", 431.388, 15.67, "", "", 23.437, 0.8, 
  65.31, 0.51}, {"SDN", "Africa", "Sudan", "2021-04-13", 31833., 0., 0., 
  2194., 131., 18.714, 725.964, 0., 0., 50.035, 2.988, 0.427, 0.58, "", "", 
  "", "", "", "", "", "", "", "", "", "", "", "", "", "", "", "", "", "", "", 
  6493., "", "", "", 148., 47.69, 4.3849269*^7, 23.258, 19.7, 3.548, 2.034, 
  4466.507, "", 431.388, 15.67, "", "", 23.437, 0.8, 65.31, 0.51}, 
 {"SDN", "Africa", "Sudan", "2021-04-14", 32932., 1099., 157., 2208., 14., 
  20.714, 751.027, 25.063, 3.58, 50.354, 0.319, 0.472, 0.59, "", "", "", "", 
  "", "", "", "", "", "", "", "", "", "", "", "", "", "", "", "", "", 5643., 
  "", "", "", 129., 47.69, 4.3849269*^7, 23.258, 19.7, 3.548, 2.034, 
  4466.507, "", 431.388, 15.67, "", "", 23.437, 0.8, 65.31, 0.51}, 
 {"SDN", "Africa", "Sudan", "2021-04-15", 32932., 0., 157., 2208., 0., 
  20.714, 751.027, 0., 3.58, 50.354, 0., 0.472, 0.61, "", "", "", "", "", "", 
  "", "", "", "", "", "", "", "", "", "", "", "", "", "", "", 4794., "", "", 
  "", 109., 51.39, 4.3849269*^7, 23.258, 19.7, 3.548, 2.034, 4466.507, "", 
  431.388, 15.67, "", "", 23.437, 0.8, 65.31, 0.51}, 
 {"SDN", "Africa", "Sudan", "2021-04-16", 33022., 90., 169.857, 2208., 0., 
  20.714, 753.08, 2.052, 3.874, 50.354, 0., 0.472, 0.63, "", "", "", "", "", 
  "", "", "", "", "", "", "", "", "", "", "", "", "", "", "", "", 3944., "", 
  "", "", 90., 51.39, 4.3849269*^7, 23.258, 19.7, 3.548, 2.034, 4466.507, "", 
  431.388, 15.67, "", "", 23.437, 0.8, 65.31, 0.51}, 
 {"SDN", "Africa", "Sudan", "2021-04-17", 33022., 0., 169.857, 2208., 0., 
  20.714, 753.08, 0., 3.874, 50.354, 0., 0.472, 0.64, "", "", "", "", "", "", 
  "", "", "", "", "", "", "", "", "", "", "", "", "", "", "", 3094., "", "", 
  "", 71., 51.39, 4.3849269*^7, 23.258, 19.7, 3.548, 2.034, 4466.507, "", 
  431.388, 15.67, "", "", 23.437, 0.8, 65.31, 0.51}, 
 {"SDN", "Africa", "Sudan", "2021-04-18", 33022., 0., 169.857, 2208., 0., 
  20.714, 753.08, 0., 3.874, 50.354, 0., 0.472, 0.66, "", "", "", "", "", "", 
  "", "", "", "", "", "", "", "", "", "", "", "", "", "", "", 3094., "", "", 
  "", 71., 51.39, 4.3849269*^7, 23.258, 19.7, 3.548, 2.034, 4466.507, "", 
  431.388, 15.67, "", "", 23.437, 0.8, 65.31, 0.51}, 
 {"SDN", "Africa", "Sudan", "2021-04-19", 33022., 0., 169.857, 2281., 73., 
  31.143, 753.08, 0., 3.874, 52.019, 1.665, 0.71, 0.68, "", "", "", "", "", 
  "", "", "", "", "", "", "", "", "", "", "", "", "", "", "", "", 3094., "", 
  "", "", 71., 51.39, 4.3849269*^7, 23.258, 19.7, 3.548, 2.034, 4466.507, "", 
  431.388, 15.67, "", "", 23.437, 0.8, 65.31, 0.51}, 
 {"SDN", "Africa", "Sudan", "2021-04-20", 33083., 61., 178.571, 2287., 6., 
  13.286, 754.471, 1.391, 4.072, 52.156, 0.137, 0.303, 0.7, "", "", "", "", 
  "", "", "", "", "", "", "", "", "", "", "", "", "", "", "", "", "", 3094., 
  "", "", "", 71., 51.39, 4.3849269*^7, 23.258, 19.7, 3.548, 2.034, 4466.507, 
  "", 431.388, 15.67, "", "", 23.437, 0.8, 65.31, 0.51}, 
 {"SDN", "Africa", "Sudan", "2021-04-21", 33157., 74., 32.143, 2289., 2., 
  11.571, 756.159, 1.688, 0.733, 52.202, 0.046, 0.264, 0.73, "", "", "", "", 
  "", "", "", "", "", "", "", "", "", "", "", "", "", "", "", "", "", 3094., 
  "", "", "", 71., 51.39, 4.3849269*^7, 23.258, 19.7, 3.548, 2.034, 4466.507, 
  "", 431.388, 15.67, "", "", 23.437, 0.8, 65.31, 0.51}, 
 {"SDN", "Africa", "Sudan", "2021-04-22", 33599., 442., 95.286, 2300., 11., 
  13.143, 766.239, 10.08, 2.173, 52.452, 0.251, 0.3, 0.75, "", "", "", "", 
  "", "", "", "", "", "", "", "", "", "", "", "", "", "", "", "", "", 3094., 
  "", "", "", 71., 51.39, 4.3849269*^7, 23.258, 19.7, 3.548, 2.034, 4466.507, 
  "", 431.388, 15.67, "", "", 23.437, 0.8, 65.31, 0.51}, 
 {"SDN", "Africa", "Sudan", "2021-04-23", 33673., 74., 93., 2300., 0., 
  13.143, 767.926, 1.688, 2.121, 52.452, 0., 0.3, 0.75, "", "", "", "", "", 
  "", "", "", "", "", "", "", "", "", "", "", "", 140227., 140227., "", "", 
  3094., 0.32, 0.32, "", 71., 51.39, 4.3849269*^7, 23.258, 19.7, 3.548, 
  2.034, 4466.507, "", 431.388, 15.67, "", "", 23.437, 0.8, 65.31, 0.51}, 
 {"SDN", "Africa", "Sudan", "2021-04-24", 33673., 0., 93., 2300., 0., 13.143, 
  767.926, 0., 2.121, 52.452, 0., 0.3, 0.75, "", "", "", "", "", "", "", "", 
  "", "", "", "", "", "", "", "", "", "", "", "", "", 3493., "", "", "", 80., 
  51.39, 4.3849269*^7, 23.258, 19.7, 3.548, 2.034, 4466.507, "", 431.388, 
  15.67, "", "", 23.437, 0.8, 65.31, 0.51}, {"SDN", "Africa", "Sudan", 
  "2021-04-25", 33673., 0., 93., 2300., 0., 13.143, 767.926, 0., 2.121, 
  52.452, 0., 0.3, 0.75, "", "", "", "", "", "", "", "", "", "", "", "", "", 
  "", "", "", "", "", "", "", "", 3893., "", "", "", 89., 51.39, 
  4.3849269*^7, 23.258, 19.7, 3.548, 2.034, 4466.507, "", 431.388, 15.67, "", 
  "", 23.437, 0.8, 65.31, 0.51}, {"SDN", "Africa", "Sudan", "2021-04-26", 
  33673., 0., 93., 2340., 40., 8.429, 767.926, 0., 2.121, 53.365, 0.912, 
  0.192, 0.76, "", "", "", "", "", "", "", "", "", "", "", "", "", "", "", 
  "", "", "", "", "", "", 4293., "", "", "", 98., 51.39, 4.3849269*^7, 
  23.258, 19.7, 3.548, 2.034, 4466.507, "", 431.388, 15.67, "", "", 23.437, 
  0.8, 65.31, 0.51}, {"SDN", "Africa", "Sudan", "2021-04-27", 33891., 218., 
  115.429, 2349., 9., 8.857, 772.898, 4.972, 2.632, 53.57, 0.205, 0.202, 
  0.76, "", "", "", "", "", "", "", "", "", "", "", "", "", "", "", "", "", 
  "", "", "", "", 4693., "", "", "", 107., 51.39, 4.3849269*^7, 23.258, 19.7, 
  3.548, 2.034, 4466.507, "", 431.388, 15.67, "", "", 23.437, 0.8, 65.31, 
  0.51}, {"SDN", "Africa", "Sudan", "2021-04-28", 33944., 53., 112.429, 
  2349., 0., 8.571, 774.106, 1.209, 2.564, 53.57, 0., 0.195, 0.76, "", "", 
  "", "", "", "", "", "", "", "", "", "", "", "", "", "", "", "", "", "", "", 
  5093., "", "", "", 116., 51.39, 4.3849269*^7, 23.258, 19.7, 3.548, 2.034, 
  4466.507, "", 431.388, 15.67, "", "", 23.437, 0.8, 65.31, 0.51}, 
 {"SDN", "Africa", "Sudan", "2021-04-29", 33944., 0., 49.286, 2349., 0., 7., 
  774.106, 0., 1.124, 53.57, 0., 0.16, 0.76, "", "", "", "", "", "", "", "", 
  "", "", "", "", "", "", "", "", "", "", "", "", "", 5492., "", "", "", 
  125., 51.39, 4.3849269*^7, 23.258, 19.7, 3.548, 2.034, 4466.507, "", 
  431.388, 15.67, "", "", 23.437, 0.8, 65.31, 0.51}, 
 {"SDN", "Africa", "Sudan", "2021-04-30", 33944., 0., 38.714, 2349., 0., 7., 
  774.106, 0., 0.883, 53.57, 0., 0.16, 0.78, "", "", "", "", "", "", "", "", 
  "", "", "", "", "", "", "", "", "", "", "", "", "", 5892., "", "", "", 
  134., 51.39, 4.3849269*^7, 23.258, 19.7, 3.548, 2.034, 4466.507, "", 
  431.388, 15.67, "", "", 23.437, 0.8, 65.31, 0.51}, 
 {"SDN", "Africa", "Sudan", "2021-05-01", 33944., 0., 38.714, 2349., 0., 7., 
  774.106, 0., 0.883, 53.57, 0., 0.16, 0.79, "", "", "", "", "", "", "", "", 
  "", "", "", "", "", "", "", "", "", "", "", "", "", 5892., "", "", "", 
  134., 51.39, 4.3849269*^7, 23.258, 19.7, 3.548, 2.034, 4466.507, "", 
  431.388, 15.67, "", "", 23.437, 0.8, 65.31, 0.51}, 
 {"SDN", "Africa", "Sudan", "2021-05-02", 33944., 0., 38.714, 2349., 0., 7., 
  774.106, 0., 0.883, 53.57, 0., 0.16, 0.8, "", "", "", "", "", "", "", "", 
  "", "", "", "", "", "", "", "", "", "", "", "", "", 5892., "", "", "", 
  134., 51.39, 4.3849269*^7, 23.258, 19.7, 3.548, 2.034, 4466.507, "", 
  431.388, 15.67, "", "", 23.437, 0.8, 65.31, 0.51}, 
 {"SDN", "Africa", "Sudan", "2021-05-03", 33944., 0., 38.714, 2349., 0., 
  1.286, 774.106, 0., 0.883, 53.57, 0., 0.029, 0.82, "", "", "", "", "", "", 
  "", "", "", "", "", "", "", "", "", "", "", "", "", "", "", 5892., "", "", 
  "", 134., 62.5, 4.3849269*^7, 23.258, 19.7, 3.548, 2.034, 4466.507, "", 
  431.388, 15.67, "", "", 23.437, 0.8, 65.31, 0.51}, 
 {"SDN", "Africa", "Sudan", "2021-05-04", 33944., 0., 7.571, 2365., 16., 
  2.286, 774.106, 0., 0.173, 53.935, 0.365, 0.052, 0.84, "", "", "", "", "", 
  "", "", "", "", "", "", "", "", "", "", "", "", "", "", "", "", 5892., "", 
  "", "", 134., 62.5, 4.3849269*^7, 23.258, 19.7, 3.548, 2.034, 4466.507, "", 
  431.388, 15.67, "", "", 23.437, 0.8, 65.31, 0.51}, 
 {"SDN", "Africa", "Sudan", "2021-05-05", 34082., 138., 19.714, 2365., 0., 
  2.286, 777.254, 3.147, 0.45, 53.935, 0., 0.052, 0.87, "", "", "", "", "", 
  "", "", "", "", "", "", "", "", "", "", "", "", "", "", "", "", 5892., "", 
  "", "", 134., 62.5, 4.3849269*^7, 23.258, 19.7, 3.548, 2.034, 4466.507, "", 
  431.388, 15.67, "", "", 23.437, 0.8, 65.31, 0.51}, 
 {"SDN", "Africa", "Sudan", "2021-05-06", 34461., 379., 73.857, 2365., 0., 
  2.286, 785.897, 8.643, 1.684, 53.935, 0., 0.052, 0.88, "", "", "", "", "", 
  "", "", "", "", "", "", "", "", "", "", "", "", "", "", "", "", 5892., "", 
  "", "", 134., 62.5, 4.3849269*^7, 23.258, 19.7, 3.548, 2.034, 4466.507, "", 
  431.388, 15.67, "", "", 23.437, 0.8, 65.31, 0.51}, 
 {"SDN", "Africa", "Sudan", "2021-05-07", 34461., 0., 73.857, 2365., 0., 
  2.286, 785.897, 0., 1.684, 53.935, 0., 0.052, 0.86, "", "", "", "", "", "", 
  "", "", "", "", "", "", "", "", "", "", "", "", "", "", "", 5892., "", "", 
  "", 134., 62.5, 4.3849269*^7, 23.258, 19.7, 3.548, 2.034, 4466.507, "", 
  431.388, 15.67, "", "", 23.437, 0.8, 65.31, 0.51}, 
 {"SDN", "Africa", "Sudan", "2021-05-08", 34461., 0., 73.857, 2365., 0., 
  2.286, 785.897, 0., 1.684, 53.935, 0., 0.052, 0.85, "", "", "", "", "", "", 
  "", "", "", "", "", "", "", "", "", "", "", "", "", "", "", 5892., "", "", 
  "", 134., 62.5, 4.3849269*^7, 23.258, 19.7, 3.548, 2.034, 4466.507, "", 
  431.388, 15.67, "", "", 23.437, 0.8, 65.31, 0.51}, 
 {"SDN", "Africa", "Sudan", "2021-05-09", 34461., 0., 73.857, 2365., 0., 
  2.286, 785.897, 0., 1.684, 53.935, 0., 0.052, 0.83, "", "", "", "", "", "", 
  "", "", "", "", "", "", "", "", "", "", "", "", "", "", "", 5892., "", "", 
  "", 134., 62.5, 4.3849269*^7, 23.258, 19.7, 3.548, 2.034, 4466.507, "", 
  431.388, 15.67, "", "", 23.437, 0.8, 65.31, 0.51}, 
 {"SDN", "Africa", "Sudan", "2021-05-10", 34889., 428., 135., 2446., 81., 
  13.857, 795.658, 9.761, 3.079, 55.782, 1.847, 0.316, 0.82, "", "", "", "", 
  "", "", "", "", "", "", "", "", "", "", "", "", "", "", "", "", "", 5892., 
  "", "", "", 134., 62.5, 4.3849269*^7, 23.258, 19.7, 3.548, 2.034, 4466.507, 
  "", 431.388, 15.67, "", "", 23.437, 0.8, 65.31, 0.51}, 
 {"SDN", "Africa", "Sudan", "2021-05-11", 34889., 0., 135., 2446., 0., 
  11.571, 795.658, 0., 3.079, 55.782, 0., 0.264, 0.77, "", "", "", "", "", 
  "", "", "", "", "", "", "", "", "", "", "", "", "", "", "", "", 5892., "", 
  "", "", 134., 62.5, 4.3849269*^7, 23.258, 19.7, 3.548, 2.034, 4466.507, "", 
  431.388, 15.67, "", "", 23.437, 0.8, 65.31, 0.51}, 
 {"SDN", "Africa", "Sudan", "2021-05-12", 34889., 0., 115.286, 2446., 0., 
  11.571, 795.658, 0., 2.629, 55.782, 0., 0.264, 0.73, "", "", "", "", "", 
  "", "", "", "", "", "", "", "", "", "", "", "", "", "", "", "", 5892., "", 
  "", "", 134., 62.5, 4.3849269*^7, 23.258, 19.7, 3.548, 2.034, 4466.507, "", 
  431.388, 15.67, "", "", 23.437, 0.8, 65.31, 0.51}, 
 {"SDN", "Africa", "Sudan", "2021-05-13", 34889., 0., 61.143, 2446., 0., 
  11.571, 795.658, 0., 1.394, 55.782, 0., 0.264, 0.69, "", "", "", "", "", 
  "", "", "", "", "", "", "", "", "", "", "", "", "", "", "", "", 5892., "", 
  "", "", 134., 62.5, 4.3849269*^7, 23.258, 19.7, 3.548, 2.034, 4466.507, "", 
  431.388, 15.67, "", "", 23.437, 0.8, 65.31, 0.51}, 
 {"SDN", "Africa", "Sudan", "2021-05-14", 34889., 0., 61.143, 2446., 0., 
  11.571, 795.658, 0., 1.394, 55.782, 0., 0.264, 0.67, "", "", "", "", "", 
  "", "", "", "", "", "", "", "", "", "", "", "", "", "", "", "", 5892., "", 
  "", "", 134., 62.5, 4.3849269*^7, 23.258, 19.7, 3.548, 2.034, 4466.507, "", 
  431.388, 15.67, "", "", 23.437, 0.8, 65.31, 0.51}, 
 {"SDN", "Africa", "Sudan", "2021-05-15", 34889., 0., 61.143, 2446., 0., 
  11.571, 795.658, 0., 1.394, 55.782, 0., 0.264, 0.64, "", "", "", "", "", 
  "", "", "", "", "", "", "", "", "", "", "", "", "", "", "", "", 5892., "", 
  "", "", 134., 62.5, 4.3849269*^7, 23.258, 19.7, 3.548, 2.034, 4466.507, "", 
  431.388, 15.67, "", "", 23.437, 0.8, 65.31, 0.51}, 
 {"SDN", "Africa", "Sudan", "2021-05-16", 34889., 0., 61.143, 2446., 0., 
  11.571, 795.658, 0., 1.394, 55.782, 0., 0.264, 0.62, "", "", "", "", "", 
  "", "", "", "", "", "", "", "", "", "", "", "", "", "", "", "", 5892., "", 
  "", "", 134., 62.5, 4.3849269*^7, 23.258, 19.7, 3.548, 2.034, 4466.507, "", 
  431.388, 15.67, "", "", 23.437, 0.8, 65.31, 0.51}, 
 {"SDN", "Africa", "Sudan", "2021-05-17", 34889., 0., 0., 2446., 0., 0., 
  795.658, 0., 0., 55.782, 0., 0., 0.59, "", "", "", "", "", "", "", "", "", 
  "", "", "", "", "", "", "", "", "", "", "", "", 5892., "", "", "", 134., 
  62.5, 4.3849269*^7, 23.258, 19.7, 3.548, 2.034, 4466.507, "", 431.388, 
  15.67, "", "", 23.437, 0.8, 65.31, 0.51}, {"SDN", "Africa", "Sudan", 
  "2021-05-18", 34889., 0., 0., 2446., 0., 0., 795.658, 0., 0., 55.782, 0., 
  0., 0.57, "", "", "", "", "", "", "", "", "", "", "", "", "", "", "", "", 
  "", "", "", "", "", 5892., "", "", "", 134., 62.5, 4.3849269*^7, 23.258, 
  19.7, 3.548, 2.034, 4466.507, "", 431.388, 15.67, "", "", 23.437, 0.8, 
  65.31, 0.51}, {"SDN", "Africa", "Sudan", "2021-05-19", 34889., 0., 0., 
  2446., 0., 0., 795.658, 0., 0., 55.782, 0., 0., 0.56, "", "", "", "", "", 
  "", "", "", "", "", "", "", "", "", "", "", "", "", "", "", "", 5892., "", 
  "", "", 134., 62.5, 4.3849269*^7, 23.258, 19.7, 3.548, 2.034, 4466.507, "", 
  431.388, 15.67, "", "", 23.437, 0.8, 65.31, 0.51}, 
 {"SDN", "Africa", "Sudan", "2021-05-20", 34889., 0., 0., 2568., 122., 
  17.429, 795.658, 0., 0., 58.564, 2.782, 0.397, 0.55, "", "", "", "", "", 
  "", "", "", "", "", "", "", "", "", "", "", "", "", "", "", "", 5892., "", 
  "", "", 134., 64.81, 4.3849269*^7, 23.258, 19.7, 3.548, 2.034, 4466.507, 
  "", 431.388, 15.67, "", "", 23.437, 0.8, 65.31, 0.51}, 
 {"SDN", "Africa", "Sudan", "2021-05-21", 34889., 0., 0., 2568., 0., 17.429, 
  795.658, 0., 0., 58.564, 0., 0.397, 0.55, "", "", "", "", "", "", "", "", 
  "", "", "", "", "", "", "", "", "", "", "", "", "", 5892., "", "", "", 
  134., 64.81, 4.3849269*^7, 23.258, 19.7, 3.548, 2.034, 4466.507, "", 
  431.388, 15.67, "", "", 23.437, 0.8, 65.31, 0.51}, 
 {"SDN", "Africa", "Sudan", "2021-05-22", 34889., 0., 0., 2568., 0., 17.429, 
  795.658, 0., 0., 58.564, 0., 0.397, 0.54, "", "", "", "", "", "", "", "", 
  "", "", "", "", "", "", "", "", "", "", "", "", "", 5892., "", "", "", 
  134., 64.81, 4.3849269*^7, 23.258, 19.7, 3.548, 2.034, 4466.507, "", 
  431.388, 15.67, "", "", 23.437, 0.8, 65.31, 0.51}, 
 {"SDN", "Africa", "Sudan", "2021-05-23", 34889., 0., 0., 2568., 0., 17.429, 
  795.658, 0., 0., 58.564, 0., 0.397, 0.54, "", "", "", "", "", "", "", "", 
  "", "", "", "", "", "", "", "", "", "", "", "", "", 5892., "", "", "", 
  134., 64.81, 4.3849269*^7, 23.258, 19.7, 3.548, 2.034, 4466.507, "", 
  431.388, 15.67, "", "", 23.437, 0.8, 65.31, 0.51}, 
 {"SDN", "Africa", "Sudan", "2021-05-24", 34889., 0., 0., 2600., 32., 22., 
  795.658, 0., 0., 59.294, 0.73, 0.502, 0.53, "", "", "", "", "", "", "", "", 
  "", "", "", "", "", "", "", "", "", "", "", "", "", 5892., "", "", "", 
  134., 64.81, 4.3849269*^7, 23.258, 19.7, 3.548, 2.034, 4466.507, "", 
  431.388, 15.67, "", "", 23.437, 0.8, 65.31, 0.51}, 
 {"SDN", "Africa", "Sudan", "2021-05-25", 34889., 0., 0., 2600., 0., 22., 
  795.658, 0., 0., 59.294, 0., 0.502, 0.54, "", "", "", "", "", "", "", "", 
  "", "", "", "", "", "", "", "", "", "", "", "", "", 5892., "", "", "", 
  134., "", 4.3849269*^7, 23.258, 19.7, 3.548, 2.034, 4466.507, "", 431.388, 
  15.67, "", "", 23.437, 0.8, 65.31, 0.51}, {"SDN", "Africa", "Sudan", 
  "2021-05-26", 34889., 0., 0., 2600., 0., 22., 795.658, 0., 0., 59.294, 0., 
  0.502, 0.54, "", "", "", "", "", "", "", "", "", "", "", "", "", "", "", 
  "", "", "", "", "", "", 5892., "", "", "", 134., "", 4.3849269*^7, 23.258, 
  19.7, 3.548, 2.034, 4466.507, "", 431.388, 15.67, "", "", 23.437, 0.8, 
  65.31, 0.51}, {"SDN", "Africa", "Sudan", "2021-05-27", 34889., 0., 0., 
  2600., 0., 4.571, 795.658, 0., 0., 59.294, 0., 0.104, 0.55, "", "", "", "", 
  "", "", "", "", "", "", "", "", "", "", "", "", "", "", "", "", "", 5892., 
  "", "", "", 134., "", 4.3849269*^7, 23.258, 19.7, 3.548, 2.034, 4466.507, 
  "", 431.388, 15.67, "", "", 23.437, 0.8, 65.31, 0.51}, 
 {"SDN", "Africa", "Sudan", "2021-05-28", 35289., 400., 57.143, 2600., 0., 
  4.571, 804.78, 9.122, 1.303, 59.294, 0., 0.104, 0.57, "", "", "", "", "", 
  "", "", "", "", "", "", "", "", "", "", "", "", "", "", "", "", 5892., "", 
  "", "", 134., "", 4.3849269*^7, 23.258, 19.7, 3.548, 2.034, 4466.507, "", 
  431.388, 15.67, "", "", 23.437, 0.8, 65.31, 0.51}, 
 {"SDN", "Africa", "Sudan", "2021-05-29", 35289., 0., 57.143, 2600., 0., 
  4.571, 804.78, 0., 1.303, 59.294, 0., 0.104, 0.59, "", "", "", "", "", "", 
  "", "", "", "", "", "", "", "", "", "", "", "", "", "", "", 5892., "", "", 
  "", 134., "", 4.3849269*^7, 23.258, 19.7, 3.548, 2.034, 4466.507, "", 
  431.388, 15.67, "", "", 23.437, 0.8, 65.31, 0.51}, 
 {"SDN", "Africa", "Sudan", "2021-05-30", 35289., 0., 57.143, 2630., 30., 
  8.857, 804.78, 0., 1.303, 59.978, 0.684, 0.202, 0.6, "", "", "", "", "", 
  "", "", "", "", "", "", "", "", "", "", "", "", 358236., 320305., 37931., 
  "", 5892., 0.82, 0.73, 0.09, 134., "", 4.3849269*^7, 23.258, 19.7, 3.548, 
  2.034, 4466.507, "", 431.388, 15.67, "", "", 23.437, 0.8, 65.31, 0.51}, 
 {"SDN", "Africa", "Sudan", "2021-05-31", 35495., 206., 86.571, 2631., 1., 
  4.429, 809.478, 4.698, 1.974, 60.001, 0.023, 0.101, 0.62, "", "", "", "", 
  "", "", "", "", "", "", "", "", "", "", "", "", "", "", "", "", "", 7140., 
  "", "", "", 163., "", 4.3849269*^7, 23.258, 19.7, 3.548, 2.034, 4466.507, 
  "", 431.388, 15.67, "", "", 23.437, 0.8, 65.31, 0.51}, 
 {"SDN", "Africa", "Sudan", "2021-06-01", 35512., 17., 89., 2662., 31., 
  8.857, 809.865, 0.388, 2.03, 60.708, 0.707, 0.202, 0.62, "", "", "", "", 
  "", "", "", "", "", "", "", "", "", "", "", "", "", "", "", "", "", 8388., 
  "", "", "", 191., "", 4.3849269*^7, 23.258, 19.7, 3.548, 2.034, 4466.507, 
  "", 431.388, 15.67, "", "", 23.437, 0.8, 65.31, 0.51}, 
 {"SDN", "Africa", "Sudan", "2021-06-02", 35537., 25., 92.571, 2662., 0., 
  8.857, 810.435, 0.57, 2.111, 60.708, 0., 0.202, 0.62, "", "", "", "", "", 
  "", "", "", "", "", "", "", "", "", "", "", "", 402114., 360721., 41393., 
  "", 9635., 0.92, 0.82, 0.09, 220., "", 4.3849269*^7, 23.258, 19.7, 3.548, 
  2.034, 4466.507, "", 431.388, 15.67, "", "", 23.437, 0.8, 65.31, 0.51}, 
 {"SDN", "Africa", "Sudan", "2021-06-03", 35656., 119., 109.571, 2662., 0., 
  8.857, 813.149, 2.714, 2.499, 60.708, 0., 0.202, 0.63, "", "", "", "", "", 
  "", "", "", "", "", "", "", "", "", "", "", "", "", "", "", "", "", "", "", 
  "", "", "", 4.3849269*^7, 23.258, 19.7, 3.548, 2.034, 4466.507, "", 
  431.388, 15.67, "", "", 23.437, 0.8, 65.31, 0.51}, 
 {"SDN", "Africa", "Sudan", "2021-06-04", 35656., 0., 52.429, 2662., 0., 
  8.857, 813.149, 0., 1.196, 60.708, 0., 0.202, 0.62, "", "", "", "", "", "", 
  "", "", "", "", "", "", "", "", "", "", "", "", "", "", "", "", "", "", "", 
  "", "", 4.3849269*^7, 23.258, 19.7, 3.548, 2.034, 4466.507, "", 431.388, 
  15.67, "", "", 23.437, 0.8, 65.31, 0.51}, {"SDN", "Africa", "Sudan", 
  "2021-06-05", 35656., 0., 52.429, 2662., 0., 8.857, 813.149, 0., 1.196, 
  60.708, 0., 0.202, 0.62, "", "", "", "", "", "", "", "", "", "", "", "", 
  "", "", "", "", "", "", "", "", "", "", "", "", "", "", "", 4.3849269*^7, 
  23.258, 19.7, 3.548, 2.034, 4466.507, "", 431.388, 15.67, "", "", 23.437, 
  0.8, 65.31, 0.51}, {"SDN", "Africa", "Sudan", "2021-06-06", 35656., 0., 
  52.429, 2697., 35., 9.571, 813.149, 0., 1.196, 61.506, 0.798, 0.218, 0.62, 
  "", "", "", "", "", "", "", "", "", "", "", "", "", "", "", "", "", "", "", 
  "", "", "", "", "", "", "", "", 4.3849269*^7, 23.258, 19.7, 3.548, 2.034, 
  4466.507, "", 431.388, 15.67, "", "", 23.437, 0.8, 65.31, 0.51}, 
 {"SDN", "Africa", "Sudan", "2021-06-07", 36004., 348., 72.714, 2697., 0., 
  9.429, 821.086, 7.936, 1.658, 61.506, 0., 0.215, "", "", "", "", "", "", 
  "", "", "", "", "", "", "", "", "", "", "", "", "", "", "", "", "", "", "", 
  "", "", "", 4.3849269*^7, 23.258, 19.7, 3.548, 2.034, 4466.507, "", 
  431.388, 15.67, "", "", 23.437, 0.8, 65.31, 0.51}, 
 {"SUR", "South America", "Suriname", "2020-03-14", 1., 1., "", "", "", "", 
  1.705, 1.705, "", "", "", "", "", "", "", "", "", "", "", "", "", "", "", 
  "", "", "", "", "", "", "", "", "", "", "", "", "", "", "", "", 33.33, 
  586634., 3.612, 29.6, 6.933, 4.229, 13767.119, "", 258.314, 12.54, 7.4, 
  42.9, 67.779, 3.1, 71.68, 0.738}, {"SUR", "South America", "Suriname", 
  "2020-03-15", 1., 0., "", "", "", "", 1.705, 0., "", "", "", "", "", "", 
  "", "", "", "", "", "", "", "", "", "", "", "", "", "", "", "", "", "", "", 
  "", "", "", "", "", "", 33.33, 586634., 3.612, 29.6, 6.933, 4.229, 
  13767.119, "", 258.314, 12.54, 7.4, 42.9, 67.779, 3.1, 71.68, 0.738}, 
 {"SUR", "South America", "Suriname", "2020-03-16", 1., 0., "", "", "", "", 
  1.705, 0., "", "", "", "", "", "", "", "", "", "", "", "", "", "", "", "", 
  "", "", "", "", "", "", "", "", "", "", "", "", "", "", "", 52.78, 586634., 
  3.612, 29.6, 6.933, 4.229, 13767.119, "", 258.314, 12.54, 7.4, 42.9, 
  67.779, 3.1, 71.68, 0.738}, {"SUR", "South America", "Suriname", 
  "2020-03-17", 1., 0., "", "", "", "", 1.705, 0., "", "", "", "", "", "", 
  "", "", "", "", "", "", "", "", "", "", "", "", "", "", "", "", "", "", "", 
  "", "", "", "", "", "", 52.78, 586634., 3.612, 29.6, 6.933, 4.229, 
  13767.119, "", 258.314, 12.54, 7.4, 42.9, 67.779, 3.1, 71.68, 0.738}, 
 {"SUR", "South America", "Suriname", "2020-03-18", 1., 0., "", "", "", "", 
  1.705, 0., "", "", "", "", "", "", "", "", "", "", "", "", "", "", "", "", 
  "", "", "", "", "", "", "", "", "", "", "", "", "", "", "", 52.78, 586634., 
  3.612, 29.6, 6.933, 4.229, 13767.119, "", 258.314, 12.54, 7.4, 42.9, 
  67.779, 3.1, 71.68, 0.738}, {"SUR", "South America", "Suriname", 
  "2020-03-19", 1., 0., 0.143, "", "", 0., 1.705, 0., 0.244, "", "", 0., "", 
  "", "", "", "", "", "", "", "", "", "", "", "", "", "", "", "", "", "", "", 
  "", "", "", "", "", "", "", 52.78, 586634., 3.612, 29.6, 6.933, 4.229, 
  13767.119, "", 258.314, 12.54, 7.4, 42.9, 67.779, 3.1, 71.68, 0.738}, 
 {"SUR", "South America", "Suriname", "2020-03-20", 4., 3., 0.571, "", "", 
  0., 6.819, 5.114, 0.974, "", "", 0., "", "", "", "", "", "", "", "", "", 
  "", "", "", "", "", "", "", "", "", "", "", "", "", "", "", "", "", "", 
  52.78, 586634., 3.612, 29.6, 6.933, 4.229, 13767.119, "", 258.314, 12.54, 
  7.4, 42.9, 67.779, 3.1, 71.68, 0.738}, {"SUR", "South America", "Suriname", 
  "2020-03-21", 4., 0., 0.429, "", "", 0., 6.819, 0., 0.731, "", "", 0., "", 
  "", "", "", "", "", "", "", "", "", "", "", "", "", "", "", "", "", "", "", 
  "", "", "", "", "", "", "", 52.78, 586634., 3.612, 29.6, 6.933, 4.229, 
  13767.119, "", 258.314, 12.54, 7.4, 42.9, 67.779, 3.1, 71.68, 0.738}, 
 {"SUR", "South America", "Suriname", "2020-03-22", 5., 1., 0.571, "", "", 
  0., 8.523, 1.705, 0.974, "", "", 0., "", "", "", "", "", "", "", "", "", 
  "", "", "", "", "", "", "", "", "", "", "", "", "", "", "", "", "", "", 
  52.78, 586634., 3.612, 29.6, 6.933, 4.229, 13767.119, "", 258.314, 12.54, 
  7.4, 42.9, 67.779, 3.1, 71.68, 0.738}, {"SUR", "South America", "Suriname", 
  "2020-03-23", 5., 0., 0.571, "", "", 0., 8.523, 0., 0.974, "", "", 0., "", 
  "", "", "", "", "", "", "", "", "", "", "", "", "", "", "", "", "", "", "", 
  "", "", "", "", "", "", "", 52.78, 586634., 3.612, 29.6, 6.933, 4.229, 
  13767.119, "", 258.314, 12.54, 7.4, 42.9, 67.779, 3.1, 71.68, 0.738}, 
 {"SUR", "South America", "Suriname", "2020-03-24", 7., 2., 0.857, "", "", 
  0., 11.932, 3.409, 1.461, "", "", 0., "", "", "", "", "", "", "", "", "", 
  "", "", "", "", "", "", "", "", "", "", "", "", "", "", "", "", "", "", 
  52.78, 586634., 3.612, 29.6, 6.933, 4.229, 13767.119, "", 258.314, 12.54, 
  7.4, 42.9, 67.779, 3.1, 71.68, 0.738}, {"SUR", "South America", "Suriname", 
  "2020-03-25", 8., 1., 1., "", "", 0., 13.637, 1.705, 1.705, "", "", 0., "", 
  "", "", "", "", "", "", "", "", "", "", "", "", "", "", "", "", "", "", "", 
  "", "", "", "", "", "", "", 52.78, 586634., 3.612, 29.6, 6.933, 4.229, 
  13767.119, "", 258.314, 12.54, 7.4, 42.9, 67.779, 3.1, 71.68, 0.738}, 
 {"SUR", "South America", "Suriname", "2020-03-26", 8., 0., 1., "", "", 0., 
  13.637, 0., 1.705, "", "", 0., "", "", "", "", "", "", "", "", "", "", "", 
  "", "", "", "", "", "", "", "", "", "", "", "", "", "", "", "", 52.78, 
  586634., 3.612, 29.6, 6.933, 4.229, 13767.119, "", 258.314, 12.54, 7.4, 
  42.9, 67.779, 3.1, 71.68, 0.738}, {"SUR", "South America", "Suriname", 
  "2020-03-27", 8., 0., 0.571, "", "", 0., 13.637, 0., 0.974, "", "", 0., "", 
  "", "", "", "", "", "", "", "", "", "", "", "", "", "", "", "", "", "", "", 
  "", "", "", "", "", "", "", 52.78, 586634., 3.612, 29.6, 6.933, 4.229, 
  13767.119, "", 258.314, 12.54, 7.4, 42.9, 67.779, 3.1, 71.68, 0.738}, 
 {"SUR", "South America", "Suriname", "2020-03-28", 8., 0., 0.571, "", "", 
  0., 13.637, 0., 0.974, "", "", 0., "", "", "", "", "", "", "", "", "", "", 
  "", "", "", "", "", "", "", "", "", "", "", "", "", "", "", "", "", 71.3, 
  586634., 3.612, 29.6, 6.933, 4.229, 13767.119, "", 258.314, 12.54, 7.4, 
  42.9, 67.779, 3.1, 71.68, 0.738}, {"SUR", "South America", "Suriname", 
  "2020-03-29", 8., 0., 0.429, "", "", 0., 13.637, 0., 0.731, "", "", 0., "", 
  "", "", "", "", "", "", "", "", "", "", "", "", "", "", "", "", "", "", "", 
  "", "", "", "", "", "", "", 71.3, 586634., 3.612, 29.6, 6.933, 4.229, 
  13767.119, "", 258.314, 12.54, 7.4, 42.9, 67.779, 3.1, 71.68, 0.738}, 
 {"SUR", "South America", "Suriname", "2020-03-30", 8., 0., 0.429, "", "", 
  0., 13.637, 0., 0.731, "", "", 0., "", "", "", "", "", "", "", "", "", "", 
  "", "", "", "", "", "", "", "", "", "", "", "", "", "", "", "", "", 71.3, 
  586634., 3.612, 29.6, 6.933, 4.229, 13767.119, "", 258.314, 12.54, 7.4, 
  42.9, 67.779, 3.1, 71.68, 0.738}, {"SUR", "South America", "Suriname", 
  "2020-03-31", 9., 1., 0.286, "", "", 0., 15.342, 1.705, 0.487, "", "", 0., 
  "", "", "", "", "", "", "", "", "", "", "", "", "", "", "", "", "", "", "", 
  "", "", "", "", "", "", "", "", 71.3, 586634., 3.612, 29.6, 6.933, 4.229, 
  13767.119, "", 258.314, 12.54, 7.4, 42.9, 67.779, 3.1, 71.68, 0.738}, 
 {"SUR", "South America", "Suriname", "2020-04-01", 10., 1., 0.286, "", "", 
  0., 17.046, 1.705, 0.487, "", "", 0., "", "", "", "", "", "", "", "", "", 
  "", "", "", "", "", "", "", "", "", "", "", "", "", "", "", "", "", "", 
  71.3, 586634., 3.612, 29.6, 6.933, 4.229, 13767.119, "", 258.314, 12.54, 
  7.4, 42.9, 67.779, 3.1, 71.68, 0.738}, {"SUR", "South America", "Suriname", 
  "2020-04-02", 10., 0., 0.286, "", "", 0., 17.046, 0., 0.487, "", "", 0., 
  "", "", "", "", "", "", "", "", "", "", "", "", "", "", "", "", "", "", "", 
  "", "", "", "", "", "", "", "", 71.3, 586634., 3.612, 29.6, 6.933, 4.229, 
  13767.119, "", 258.314, 12.54, 7.4, 42.9, 67.779, 3.1, 71.68, 0.738}, 
 {"SUR", "South America", "Suriname", "2020-04-03", 10., 0., 0.286, 1., 1., 
  0.143, 17.046, 0., 0.487, 1.705, 1.705, 0.244, "", "", "", "", "", "", "", 
  "", "", "", "", "", "", "", "", "", "", "", "", "", "", "", "", "", "", "", 
  "", 71.3, 586634., 3.612, 29.6, 6.933, 4.229, 13767.119, "", 258.314, 
  12.54, 7.4, 42.9, 67.779, 3.1, 71.68, 0.738}, 
 {"SUR", "South America", "Suriname", "2020-04-04", 10., 0., 0.286, 1., 0., 
  0.143, 17.046, 0., 0.487, 1.705, 0., 0.244, "", "", "", "", "", "", "", "", 
  "", "", "", "", "", "", "", "", "", "", "", "", "", "", "", "", "", "", "", 
  71.3, 586634., 3.612, 29.6, 6.933, 4.229, 13767.119, "", 258.314, 12.54, 
  7.4, 42.9, 67.779, 3.1, 71.68, 0.738}, {"SUR", "South America", "Suriname", 
  "2020-04-05", 10., 0., 0.286, 1., 0., 0.143, 17.046, 0., 0.487, 1.705, 0., 
  0.244, "", "", "", "", "", "", "", "", "", "", "", "", "", "", "", "", "", 
  "", "", "", "", "", "", "", "", "", "", 71.3, 586634., 3.612, 29.6, 6.933, 
  4.229, 13767.119, "", 258.314, 12.54, 7.4, 42.9, 67.779, 3.1, 71.68, 
  0.738}, {"SUR", "South America", "Suriname", "2020-04-06", 10., 0., 0.286, 
  1., 0., 0.143, 17.046, 0., 0.487, 1.705, 0., 0.244, "", "", "", "", "", "", 
  "", "", "", "", "", "", "", "", "", "", "", "", "", "", "", "", "", "", "", 
  "", "", 82.41, 586634., 3.612, 29.6, 6.933, 4.229, 13767.119, "", 258.314, 
  12.54, 7.4, 42.9, 67.779, 3.1, 71.68, 0.738}, 
 {"SUR", "South America", "Suriname", "2020-04-07", 10., 0., 0.143, 1., 0., 
  0.143, 17.046, 0., 0.244, 1.705, 0., 0.244, "", "", "", "", "", "", "", "", 
  "", "", "", "", "", "", "", "", "", "", "", "", "", "", "", "", "", "", "", 
  82.41, 586634., 3.612, 29.6, 6.933, 4.229, 13767.119, "", 258.314, 12.54, 
  7.4, 42.9, 67.779, 3.1, 71.68, 0.738}, {"SUR", "South America", "Suriname", 
  "2020-04-08", 10., 0., 0., 1., 0., 0.143, 17.046, 0., 0., 1.705, 0., 0.244, 
  "", "", "", "", "", "", "", "", "", "", "", "", "", "", "", "", "", "", "", 
  "", "", "", "", "", "", "", "", 82.41, 586634., 3.612, 29.6, 6.933, 4.229, 
  13767.119, "", 258.314, 12.54, 7.4, 42.9, 67.779, 3.1, 71.68, 0.738}, 
 {"SUR", "South America", "Suriname", "2020-04-09", 10., 0., 0., 1., 0., 
  0.143, 17.046, 0., 0., 1.705, 0., 0.244, "", "", "", "", "", "", "", "", 
  "", "", "", "", "", "", "", "", "", "", "", "", "", "", "", "", "", "", "", 
  82.41, 586634., 3.612, 29.6, 6.933, 4.229, 13767.119, "", 258.314, 12.54, 
  7.4, 42.9, 67.779, 3.1, 71.68, 0.738}, {"SUR", "South America", "Suriname", 
  "2020-04-10", 10., 0., 0., 1., 0., 0., 17.046, 0., 0., 1.705, 0., 0., "", 
  "", "", "", "", "", "", "", "", "", "", "", "", "", "", "", "", "", "", "", 
  "", "", "", "", "", "", "", 82.41, 586634., 3.612, 29.6, 6.933, 4.229, 
  13767.119, "", 258.314, 12.54, 7.4, 42.9, 67.779, 3.1, 71.68, 0.738}, 
 {"SUR", "South America", "Suriname", "2020-04-11", 10., 0., 0., 1., 0., 0., 
  17.046, 0., 0., 1.705, 0., 0., "", "", "", "", "", "", "", "", "", "", "", 
  "", "", "", "", "", "", "", "", "", "", "", "", "", "", "", "", 82.41, 
  586634., 3.612, 29.6, 6.933, 4.229, 13767.119, "", 258.314, 12.54, 7.4, 
  42.9, 67.779, 3.1, 71.68, 0.738}, {"SUR", "South America", "Suriname", 
  "2020-04-12", 10., 0., 0., 1., 0., 0., 17.046, 0., 0., 1.705, 0., 0., "", 
  "", "", "", "", "", "", "", "", "", "", "", "", "", "", "", "", "", "", "", 
  "", "", "", "", "", "", "", 82.41, 586634., 3.612, 29.6, 6.933, 4.229, 
  13767.119, "", 258.314, 12.54, 7.4, 42.9, 67.779, 3.1, 71.68, 0.738}, 
 {"SUR", "South America", "Suriname", "2020-04-13", 10., 0., 0., 1., 0., 0., 
  17.046, 0., 0., 1.705, 0., 0., "", "", "", "", "", "", "", "", "", "", "", 
  "", "", "", "", "", "", "", "", "", "", "", "", "", "", "", "", 82.41, 
  586634., 3.612, 29.6, 6.933, 4.229, 13767.119, "", 258.314, 12.54, 7.4, 
  42.9, 67.779, 3.1, 71.68, 0.738}, {"SUR", "South America", "Suriname", 
  "2020-04-14", 10., 0., 0., 1., 0., 0., 17.046, 0., 0., 1.705, 0., 0., "", 
  "", "", "", "", "", "", "", "", "", "", "", "", "", "", "", "", "", "", "", 
  "", "", "", "", "", "", "", 82.41, 586634., 3.612, 29.6, 6.933, 4.229, 
  13767.119, "", 258.314, 12.54, 7.4, 42.9, 67.779, 3.1, 71.68, 0.738}, 
 {"SUR", "South America", "Suriname", "2020-04-15", 10., 0., 0., 1., 0., 0., 
  17.046, 0., 0., 1.705, 0., 0., "", "", "", "", "", "", "", "", "", "", "", 
  "", "", "", "", "", "", "", "", "", "", "", "", "", "", "", "", 82.41, 
  586634., 3.612, 29.6, 6.933, 4.229, 13767.119, "", 258.314, 12.54, 7.4, 
  42.9, 67.779, 3.1, 71.68, 0.738}, {"SUR", "South America", "Suriname", 
  "2020-04-16", 10., 0., 0., 1., 0., 0., 17.046, 0., 0., 1.705, 0., 0., "", 
  "", "", "", "", "", "", "", "", "", "", "", "", "", "", "", "", "", "", "", 
  "", "", "", "", "", "", "", 82.41, 586634., 3.612, 29.6, 6.933, 4.229, 
  13767.119, "", 258.314, 12.54, 7.4, 42.9, 67.779, 3.1, 71.68, 0.738}, 
 {"SUR", "South America", "Suriname", "2020-04-17", 10., 0., 0., 1., 0., 0., 
  17.046, 0., 0., 1.705, 0., 0., "", "", "", "", "", "", "", "", "", "", "", 
  "", "", "", "", "", "", "", "", "", "", "", "", "", "", "", "", 82.41, 
  586634., 3.612, 29.6, 6.933, 4.229, 13767.119, "", 258.314, 12.54, 7.4, 
  42.9, 67.779, 3.1, 71.68, 0.738}, {"SUR", "South America", "Suriname", 
  "2020-04-18", 10., 0., 0., 1., 0., 0., 17.046, 0., 0., 1.705, 0., 0., "", 
  "", "", "", "", "", "", "", "", "", "", "", "", "", "", "", "", "", "", "", 
  "", "", "", "", "", "", "", 82.41, 586634., 3.612, 29.6, 6.933, 4.229, 
  13767.119, "", 258.314, 12.54, 7.4, 42.9, 67.779, 3.1, 71.68, 0.738}, 
 {"SUR", "South America", "Suriname", "2020-04-19", 10., 0., 0., 1., 0., 0., 
  17.046, 0., 0., 1.705, 0., 0., "", "", "", "", "", "", "", "", "", "", "", 
  "", "", "", "", "", "", "", "", "", "", "", "", "", "", "", "", 82.41, 
  586634., 3.612, 29.6, 6.933, 4.229, 13767.119, "", 258.314, 12.54, 7.4, 
  42.9, 67.779, 3.1, 71.68, 0.738}, {"SUR", "South America", "Suriname", 
  "2020-04-20", 10., 0., 0., 1., 0., 0., 17.046, 0., 0., 1.705, 0., 0., "", 
  "", "", "", "", "", "", "", "", "", "", "", "", "", "", "", "", "", "", "", 
  "", "", "", "", "", "", "", 82.41, 586634., 3.612, 29.6, 6.933, 4.229, 
  13767.119, "", 258.314, 12.54, 7.4, 42.9, 67.779, 3.1, 71.68, 0.738}, 
 {"SUR", "South America", "Suriname", "2020-04-21", 10., 0., 0., 1., 0., 0., 
  17.046, 0., 0., 1.705, 0., 0., "", "", "", "", "", "", "", "", "", "", "", 
  "", "", "", "", "", "", "", "", "", "", "", "", "", "", "", "", 82.41, 
  586634., 3.612, 29.6, 6.933, 4.229, 13767.119, "", 258.314, 12.54, 7.4, 
  42.9, 67.779, 3.1, 71.68, 0.738}, {"SUR", "South America", "Suriname", 
  "2020-04-22", 10., 0., 0., 1., 0., 0., 17.046, 0., 0., 1.705, 0., 0., "", 
  "", "", "", "", "", "", "", "", "", "", "", "", "", "", "", "", "", "", "", 
  "", "", "", "", "", "", "", 82.41, 586634., 3.612, 29.6, 6.933, 4.229, 
  13767.119, "", 258.314, 12.54, 7.4, 42.9, 67.779, 3.1, 71.68, 0.738}, 
 {"SUR", "South America", "Suriname", "2020-04-23", 10., 0., 0., 1., 0., 0., 
  17.046, 0., 0., 1.705, 0., 0., "", "", "", "", "", "", "", "", "", "", "", 
  "", "", "", "", "", "", "", "", "", "", "", "", "", "", "", "", 82.41, 
  586634., 3.612, 29.6, 6.933, 4.229, 13767.119, "", 258.314, 12.54, 7.4, 
  42.9, 67.779, 3.1, 71.68, 0.738}, {"SUR", "South America", "Suriname", 
  "2020-04-24", 10., 0., 0., 1., 0., 0., 17.046, 0., 0., 1.705, 0., 0., "", 
  "", "", "", "", "", "", "", "", "", "", "", "", "", "", "", "", "", "", "", 
  "", "", "", "", "", "", "", 82.41, 586634., 3.612, 29.6, 6.933, 4.229, 
  13767.119, "", 258.314, 12.54, 7.4, 42.9, 67.779, 3.1, 71.68, 0.738}, 
 {"SUR", "South America", "Suriname", "2020-04-25", 10., 0., 0., 1., 0., 0., 
  17.046, 0., 0., 1.705, 0., 0., "", "", "", "", "", "", "", "", "", "", "", 
  "", "", "", "", "", "", "", "", "", "", "", "", "", "", "", "", 82.41, 
  586634., 3.612, 29.6, 6.933, 4.229, 13767.119, "", 258.314, 12.54, 7.4, 
  42.9, 67.779, 3.1, 71.68, 0.738}, {"SUR", "South America", "Suriname", 
  "2020-04-26", 10., 0., 0., 1., 0., 0., 17.046, 0., 0., 1.705, 0., 0., "", 
  "", "", "", "", "", "", "", "", "", "", "", "", "", "", "", "", "", "", "", 
  "", "", "", "", "", "", "", 82.41, 586634., 3.612, 29.6, 6.933, 4.229, 
  13767.119, "", 258.314, 12.54, 7.4, 42.9, 67.779, 3.1, 71.68, 0.738}, 
 {"SUR", "South America", "Suriname", "2020-04-27", 10., 0., 0., 1., 0., 0., 
  17.046, 0., 0., 1.705, 0., 0., "", "", "", "", "", "", "", "", "", "", "", 
  "", "", "", "", "", "", "", "", "", "", "", "", "", "", "", "", 82.41, 
  586634., 3.612, 29.6, 6.933, 4.229, 13767.119, "", 258.314, 12.54, 7.4, 
  42.9, 67.779, 3.1, 71.68, 0.738}, {"SUR", "South America", "Suriname", 
  "2020-04-28", 10., 0., 0., 1., 0., 0., 17.046, 0., 0., 1.705, 0., 0., "", 
  "", "", "", "", "", "", "", "", "", "", "", "", "", "", "", "", "", "", "", 
  "", "", "", "", "", "", "", 82.41, 586634., 3.612, 29.6, 6.933, 4.229, 
  13767.119, "", 258.314, 12.54, 7.4, 42.9, 67.779, 3.1, 71.68, 0.738}, 
 {"SUR", "South America", "Suriname", "2020-04-29", 10., 0., 0., 1., 0., 0., 
  17.046, 0., 0., 1.705, 0., 0., "", "", "", "", "", "", "", "", "", "", "", 
  "", "", "", "", "", "", "", "", "", "", "", "", "", "", "", "", 82.41, 
  586634., 3.612, 29.6, 6.933, 4.229, 13767.119, "", 258.314, 12.54, 7.4, 
  42.9, 67.779, 3.1, 71.68, 0.738}, {"SUR", "South America", "Suriname", 
  "2020-04-30", 10., 0., 0., 1., 0., 0., 17.046, 0., 0., 1.705, 0., 0., "", 
  "", "", "", "", "", "", "", "", "", "", "", "", "", "", "", "", "", "", "", 
  "", "", "", "", "", "", "", 82.41, 586634., 3.612, 29.6, 6.933, 4.229, 
  13767.119, "", 258.314, 12.54, 7.4, 42.9, 67.779, 3.1, 71.68, 0.738}, 
 {"SUR", "South America", "Suriname", "2020-05-01", 10., 0., 0., 1., 0., 0., 
  17.046, 0., 0., 1.705, 0., 0., "", "", "", "", "", "", "", "", "", "", "", 
  "", "", "", "", "", "", "", "", "", "", "", "", "", "", "", "", 82.41, 
  586634., 3.612, 29.6, 6.933, 4.229, 13767.119, "", 258.314, 12.54, 7.4, 
  42.9, 67.779, 3.1, 71.68, 0.738}, {"SUR", "South America", "Suriname", 
  "2020-05-02", 10., 0., 0., 1., 0., 0., 17.046, 0., 0., 1.705, 0., 0., "", 
  "", "", "", "", "", "", "", "", "", "", "", "", "", "", "", "", "", "", "", 
  "", "", "", "", "", "", "", 82.41, 586634., 3.612, 29.6, 6.933, 4.229, 
  13767.119, "", 258.314, 12.54, 7.4, 42.9, 67.779, 3.1, 71.68, 0.738}, 
 {"SUR", "South America", "Suriname", "2020-05-03", 10., 0., 0., 1., 0., 0., 
  17.046, 0., 0., 1.705, 0., 0., "", "", "", "", "", "", "", "", "", "", "", 
  "", "", "", "", "", "", "", "", "", "", "", "", "", "", "", "", 82.41, 
  586634., 3.612, 29.6, 6.933, 4.229, 13767.119, "", 258.314, 12.54, 7.4, 
  42.9, 67.779, 3.1, 71.68, 0.738}, {"SUR", "South America", "Suriname", 
  "2020-05-04", 10., 0., 0., 1., 0., 0., 17.046, 0., 0., 1.705, 0., 0., "", 
  "", "", "", "", "", "", "", "", "", "", "", "", "", "", "", "", "", "", "", 
  "", "", "", "", "", "", "", 82.41, 586634., 3.612, 29.6, 6.933, 4.229, 
  13767.119, "", 258.314, 12.54, 7.4, 42.9, 67.779, 3.1, 71.68, 0.738}, 
 {"SUR", "South America", "Suriname", "2020-05-05", 10., 0., 0., 1., 0., 0., 
  17.046, 0., 0., 1.705, 0., 0., "", "", "", "", "", "", "", "", "", "", "", 
  "", "", "", "", "", "", "", "", "", "", "", "", "", "", "", "", 82.41, 
  586634., 3.612, 29.6, 6.933, 4.229, 13767.119, "", 258.314, 12.54, 7.4, 
  42.9, 67.779, 3.1, 71.68, 0.738}, {"SUR", "South America", "Suriname", 
  "2020-05-06", 10., 0., 0., 1., 0., 0., 17.046, 0., 0., 1.705, 0., 0., "", 
  "", "", "", "", "", "", "", "", "", "", "", "", "", "", "", "", "", "", "", 
  "", "", "", "", "", "", "", 82.41, 586634., 3.612, 29.6, 6.933, 4.229, 
  13767.119, "", 258.314, 12.54, 7.4, 42.9, 67.779, 3.1, 71.68, 0.738}, 
 {"SUR", "South America", "Suriname", "2020-05-07", 10., 0., 0., 1., 0., 0., 
  17.046, 0., 0., 1.705, 0., 0., "", "", "", "", "", "", "", "", "", "", "", 
  "", "", "", "", "", "", "", "", "", "", "", "", "", "", "", "", 82.41, 
  586634., 3.612, 29.6, 6.933, 4.229, 13767.119, "", 258.314, 12.54, 7.4, 
  42.9, 67.779, 3.1, 71.68, 0.738}, {"SUR", "South America", "Suriname", 
  "2020-05-08", 10., 0., 0., 1., 0., 0., 17.046, 0., 0., 1.705, 0., 0., "", 
  "", "", "", "", "", "", "", "", "", "", "", "", "", "", "", "", "", "", "", 
  "", "", "", "", "", "", "", 82.41, 586634., 3.612, 29.6, 6.933, 4.229, 
  13767.119, "", 258.314, 12.54, 7.4, 42.9, 67.779, 3.1, 71.68, 0.738}, 
 {"SUR", "South America", "Suriname", "2020-05-09", 10., 0., 0., 1., 0., 0., 
  17.046, 0., 0., 1.705, 0., 0., "", "", "", "", "", "", "", "", "", "", "", 
  "", "", "", "", "", "", "", "", "", "", "", "", "", "", "", "", 82.41, 
  586634., 3.612, 29.6, 6.933, 4.229, 13767.119, "", 258.314, 12.54, 7.4, 
  42.9, 67.779, 3.1, 71.68, 0.738}, {"SUR", "South America", "Suriname", 
  "2020-05-10", 10., 0., 0., 1., 0., 0., 17.046, 0., 0., 1.705, 0., 0., "", 
  "", "", "", "", "", "", "", "", "", "", "", "", "", "", "", "", "", "", "", 
  "", "", "", "", "", "", "", 79.63, 586634., 3.612, 29.6, 6.933, 4.229, 
  13767.119, "", 258.314, 12.54, 7.4, 42.9, 67.779, 3.1, 71.68, 0.738}, 
 {"SUR", "South America", "Suriname", "2020-05-11", 10., 0., 0., 1., 0., 0., 
  17.046, 0., 0., 1.705, 0., 0., "", "", "", "", "", "", "", "", "", "", "", 
  "", "", "", "", "", "", "", "", "", "", "", "", "", "", "", "", 79.63, 
  586634., 3.612, 29.6, 6.933, 4.229, 13767.119, "", 258.314, 12.54, 7.4, 
  42.9, 67.779, 3.1, 71.68, 0.738}, {"SUR", "South America", "Suriname", 
  "2020-05-12", 10., 0., 0., 1., 0., 0., 17.046, 0., 0., 1.705, 0., 0., "", 
  "", "", "", "", "", "", "", "", "", "", "", "", "", "", "", "", "", "", "", 
  "", "", "", "", "", "", "", 79.63, 586634., 3.612, 29.6, 6.933, 4.229, 
  13767.119, "", 258.314, 12.54, 7.4, 42.9, 67.779, 3.1, 71.68, 0.738}, 
 {"SUR", "South America", "Suriname", "2020-05-13", 10., 0., 0., 1., 0., 0., 
  17.046, 0., 0., 1.705, 0., 0., "", "", "", "", "", "", "", "", "", "", "", 
  "", "", "", "", "", "", "", "", "", "", "", "", "", "", "", "", 79.63, 
  586634., 3.612, 29.6, 6.933, 4.229, 13767.119, "", 258.314, 12.54, 7.4, 
  42.9, 67.779, 3.1, 71.68, 0.738}, {"SUR", "South America", "Suriname", 
  "2020-05-14", 10., 0., 0., 1., 0., 0., 17.046, 0., 0., 1.705, 0., 0., "", 
  "", "", "", "", "", "", "", "", "", "", "", "", "", "", "", "", "", "", "", 
  "", "", "", "", "", "", "", 79.63, 586634., 3.612, 29.6, 6.933, 4.229, 
  13767.119, "", 258.314, 12.54, 7.4, 42.9, 67.779, 3.1, 71.68, 0.738}, 
 {"SUR", "South America", "Suriname", "2020-05-15", 10., 0., 0., 1., 0., 0., 
  17.046, 0., 0., 1.705, 0., 0., "", "", "", "", "", "", "", "", "", "", "", 
  "", "", "", "", "", "", "", "", "", "", "", "", "", "", "", "", 79.63, 
  586634., 3.612, 29.6, 6.933, 4.229, 13767.119, "", 258.314, 12.54, 7.4, 
  42.9, 67.779, 3.1, 71.68, 0.738}, {"SUR", "South America", "Suriname", 
  "2020-05-16", 10., 0., 0., 1., 0., 0., 17.046, 0., 0., 1.705, 0., 0., "", 
  "", "", "", "", "", "", "", "", "", "", "", "", "", "", "", "", "", "", "", 
  "", "", "", "", "", "", "", 79.63, 586634., 3.612, 29.6, 6.933, 4.229, 
  13767.119, "", 258.314, 12.54, 7.4, 42.9, 67.779, 3.1, 71.68, 0.738}, 
 {"SUR", "South America", "Suriname", "2020-05-17", 10., 0., 0., 1., 0., 0., 
  17.046, 0., 0., 1.705, 0., 0., "", "", "", "", "", "", "", "", "", "", "", 
  "", "", "", "", "", "", "", "", "", "", "", "", "", "", "", "", 79.63, 
  586634., 3.612, 29.6, 6.933, 4.229, 13767.119, "", 258.314, 12.54, 7.4, 
  42.9, 67.779, 3.1, 71.68, 0.738}, {"SUR", "South America", "Suriname", 
  "2020-05-18", 11., 1., 0.143, 1., 0., 0., 18.751, 1.705, 0.244, 1.705, 0., 
  0., "", "", "", "", "", "", "", "", "", "", "", "", "", "", "", "", "", "", 
  "", "", "", "", "", "", "", "", "", 79.63, 586634., 3.612, 29.6, 6.933, 
  4.229, 13767.119, "", 258.314, 12.54, 7.4, 42.9, 67.779, 3.1, 71.68, 
  0.738}, {"SUR", "South America", "Suriname", "2020-05-19", 11., 0., 0.143, 
  1., 0., 0., 18.751, 0., 0.244, 1.705, 0., 0., "", "", "", "", "", "", "", 
  "", "", "", "", "", "", "", "", "", "", "", "", "", "", "", "", "", "", "", 
  "", 79.63, 586634., 3.612, 29.6, 6.933, 4.229, 13767.119, "", 258.314, 
  12.54, 7.4, 42.9, 67.779, 3.1, 71.68, 0.738}, 
 {"SUR", "South America", "Suriname", "2020-05-20", 11., 0., 0.143, 1., 0., 
  0., 18.751, 0., 0.244, 1.705, 0., 0., "", "", "", "", "", "", "", "", "", 
  "", "", "", "", "", "", "", "", "", "", "", "", "", "", "", "", "", "", 
  74.07, 586634., 3.612, 29.6, 6.933, 4.229, 13767.119, "", 258.314, 12.54, 
  7.4, 42.9, 67.779, 3.1, 71.68, 0.738}, {"SUR", "South America", "Suriname", 
  "2020-05-21", 11., 0., 0.143, 1., 0., 0., 18.751, 0., 0.244, 1.705, 0., 0., 
  "", "", "", "", "", "", "", "", "", "", "", "", "", "", "", "", "", "", "", 
  "", "", "", "", "", "", "", "", 74.07, 586634., 3.612, 29.6, 6.933, 4.229, 
  13767.119, "", 258.314, 12.54, 7.4, 42.9, 67.779, 3.1, 71.68, 0.738}, 
 {"SUR", "South America", "Suriname", "2020-05-22", 11., 0., 0.143, 1., 0., 
  0., 18.751, 0., 0.244, 1.705, 0., 0., "", "", "", "", "", "", "", "", "", 
  "", "", "", "", "", "", "", "", "", "", "", "", "", "", "", "", "", "", 
  74.07, 586634., 3.612, 29.6, 6.933, 4.229, 13767.119, "", 258.314, 12.54, 
  7.4, 42.9, 67.779, 3.1, 71.68, 0.738}, {"SUR", "South America", "Suriname", 
  "2020-05-23", 11., 0., 0.143, 1., 0., 0., 18.751, 0., 0.244, 1.705, 0., 0., 
  "", "", "", "", "", "", "", "", "", "", "", "", "", "", "", "", "", "", "", 
  "", "", "", "", "", "", "", "", 74.07, 586634., 3.612, 29.6, 6.933, 4.229, 
  13767.119, "", 258.314, 12.54, 7.4, 42.9, 67.779, 3.1, 71.68, 0.738}, 
 {"SUR", "South America", "Suriname", "2020-05-24", 11., 0., 0.143, 1., 0., 
  0., 18.751, 0., 0.244, 1.705, 0., 0., "", "", "", "", "", "", "", "", "", 
  "", "", "", "", "", "", "", "", "", "", "", "", "", "", "", "", "", "", 
  70.37, 586634., 3.612, 29.6, 6.933, 4.229, 13767.119, "", 258.314, 12.54, 
  7.4, 42.9, 67.779, 3.1, 71.68, 0.738}, {"SUR", "South America", "Suriname", 
  "2020-05-25", 11., 0., 0., 1., 0., 0., 18.751, 0., 0., 1.705, 0., 0., "", 
  "", "", "", "", "", "", "", "", "", "", "", "", "", "", "", "", "", "", "", 
  "", "", "", "", "", "", "", 70.37, 586634., 3.612, 29.6, 6.933, 4.229, 
  13767.119, "", 258.314, 12.54, 7.4, 42.9, 67.779, 3.1, 71.68, 0.738}, 
 {"SUR", "South America", "Suriname", "2020-05-26", 11., 0., 0., 1., 0., 0., 
  18.751, 0., 0., 1.705, 0., 0., "", "", "", "", "", "", "", "", "", "", "", 
  "", "", "", "", "", "", "", "", "", "", "", "", "", "", "", "", 72.22, 
  586634., 3.612, 29.6, 6.933, 4.229, 13767.119, "", 258.314, 12.54, 7.4, 
  42.9, 67.779, 3.1, 71.68, 0.738}, {"SUR", "South America", "Suriname", 
  "2020-05-27", 12., 1., 0.143, 1., 0., 0., 20.456, 1.705, 0.244, 1.705, 0., 
  0., "", "", "", "", "", "", "", "", "", "", "", "", "", "", "", "", "", "", 
  "", "", "", "", "", "", "", "", "", 72.22, 586634., 3.612, 29.6, 6.933, 
  4.229, 13767.119, "", 258.314, 12.54, 7.4, 42.9, 67.779, 3.1, 71.68, 
  0.738}, {"SUR", "South America", "Suriname", "2020-05-28", 12., 0., 0.143, 
  1., 0., 0., 20.456, 0., 0.244, 1.705, 0., 0., "", "", "", "", "", "", "", 
  "", "", "", "", "", "", "", "", "", "", "", "", "", "", "", "", "", "", "", 
  "", 72.22, 586634., 3.612, 29.6, 6.933, 4.229, 13767.119, "", 258.314, 
  12.54, 7.4, 42.9, 67.779, 3.1, 71.68, 0.738}, 
 {"SUR", "South America", "Suriname", "2020-05-29", 12., 0., 0.143, 1., 0., 
  0., 20.456, 0., 0.244, 1.705, 0., 0., "", "", "", "", "", "", "", "", "", 
  "", "", "", "", "", "", "", "", "", "", "", "", "", "", "", "", "", "", 
  72.22, 586634., 3.612, 29.6, 6.933, 4.229, 13767.119, "", 258.314, 12.54, 
  7.4, 42.9, 67.779, 3.1, 71.68, 0.738}, {"SUR", "South America", "Suriname", 
  "2020-05-30", 14., 2., 0.429, 1., 0., 0., 23.865, 3.409, 0.731, 1.705, 0., 
  0., "", "", "", "", "", "", "", "", "", "", "", "", "", "", "", "", "", "", 
  "", "", "", "", "", "", "", "", "", 69.44, 586634., 3.612, 29.6, 6.933, 
  4.229, 13767.119, "", 258.314, 12.54, 7.4, 42.9, 67.779, 3.1, 71.68, 
  0.738}, {"SUR", "South America", "Suriname", "2020-05-31", 23., 9., 1.714, 
  1., 0., 0., 39.207, 15.342, 2.922, 1.705, 0., 0., "", "", "", "", "", "", 
  "", "", "", "", "", "", "", "", "", "", "", "", "", "", "", "", "", "", "", 
  "", "", 77.78, 586634., 3.612, 29.6, 6.933, 4.229, 13767.119, "", 258.314, 
  12.54, 7.4, 42.9, 67.779, 3.1, 71.68, 0.738}, 
 {"SUR", "South America", "Suriname", "2020-06-01", 44., 21., 4.714, 1., 0., 
  0., 75.004, 35.797, 8.036, 1.705, 0., 0., "", "", "", "", "", "", "", "", 
  "", "", "", "", "", "", "", "", "", "", "", "", "", "", "", "", "", "", "", 
  77.78, 586634., 3.612, 29.6, 6.933, 4.229, 13767.119, "", 258.314, 12.54, 
  7.4, 42.9, 67.779, 3.1, 71.68, 0.738}, {"SUR", "South America", "Suriname", 
  "2020-06-02", 54., 10., 6.143, 1., 0., 0., 92.051, 17.046, 10.471, 1.705, 
  0., 0., "", "", "", "", "", "", "", "", "", "", "", "", "", "", "", "", "", 
  "", "", "", "", "", "", "", "", "", "", 77.78, 586634., 3.612, 29.6, 6.933, 
  4.229, 13767.119, "", 258.314, 12.54, 7.4, 42.9, 67.779, 3.1, 71.68, 
  0.738}, {"SUR", "South America", "Suriname", "2020-06-03", 74., 20., 8.857, 
  1., 0., 0., 126.143, 34.093, 15.098, 1.705, 0., 0., "", "", "", "", "", "", 
  "", "", "", "", "", "", "", "", "", "", "", "", "", "", "", "", "", "", "", 
  "", "", 77.78, 586634., 3.612, 29.6, 6.933, 4.229, 13767.119, "", 258.314, 
  12.54, 7.4, 42.9, 67.779, 3.1, 71.68, 0.738}, 
 {"SUR", "South America", "Suriname", "2020-06-04", 82., 8., 10., 1., 0., 0., 
  139.781, 13.637, 17.046, 1.705, 0., 0., "", "", "", "", "", "", "", "", "", 
  "", "", "", "", "", "", "", "", "", "", "", "", "", "", "", "", "", "", 
  93.52, 586634., 3.612, 29.6, 6.933, 4.229, 13767.119, "", 258.314, 12.54, 
  7.4, 42.9, 67.779, 3.1, 71.68, 0.738}, {"SUR", "South America", "Suriname", 
  "2020-06-05", 90., 8., 11.143, 1., 0., 0., 153.418, 13.637, 18.995, 1.705, 
  0., 0., "", "", "", "", "", "", "", "", "", "", "", "", "", "", "", "", "", 
  "", "", "", "", "", "", "", "", "", "", 93.52, 586634., 3.612, 29.6, 6.933, 
  4.229, 13767.119, "", 258.314, 12.54, 7.4, 42.9, 67.779, 3.1, 71.68, 
  0.738}, {"SUR", "South America", "Suriname", "2020-06-06", 100., 10., 
  12.286, 1., 0., 0., 170.464, 17.046, 20.943, 1.705, 0., 0., "", "", "", "", 
  "", "", "", "", "", "", "", "", "", "", "", "", "", "", "", "", "", "", "", 
  "", "", "", "", 93.52, 586634., 3.612, 29.6, 6.933, 4.229, 13767.119, "", 
  258.314, 12.54, 7.4, 42.9, 67.779, 3.1, 71.68, 0.738}, 
 {"SUR", "South America", "Suriname", "2020-06-07", 122., 22., 14.143, 1., 
  0., 0., 207.966, 37.502, 24.108, 1.705, 0., 0., 1.15, "", "", "", "", "", 
  "", "", "", "", "", "", "", "", "", "", "", "", "", "", "", "", "", "", "", 
  "", "", 93.52, 586634., 3.612, 29.6, 6.933, 4.229, 13767.119, "", 258.314, 
  12.54, 7.4, 42.9, 67.779, 3.1, 71.68, 0.738}, 
 {"SUR", "South America", "Suriname", "2020-06-08", 128., 6., 12., 2., 1., 
  0.143, 218.194, 10.228, 20.456, 3.409, 1.705, 0.244, 1.13, "", "", "", "", 
  "", "", "", "", "", "", "", "", "", "", "", "", "", "", "", "", "", "", "", 
  "", "", "", 93.52, 586634., 3.612, 29.6, 6.933, 4.229, 13767.119, "", 
  258.314, 12.54, 7.4, 42.9, 67.779, 3.1, 71.68, 0.738}, 
 {"SUR", "South America", "Suriname", "2020-06-09", 137., 9., 11.857, 2., 0., 
  0.143, 233.536, 15.342, 20.212, 3.409, 0., 0.244, 1.11, "", "", "", "", "", 
  "", "", "", "", "", "", "", "", "", "", "", "", "", "", "", "", "", "", "", 
  "", "", 93.52, 586634., 3.612, 29.6, 6.933, 4.229, 13767.119, "", 258.314, 
  12.54, 7.4, 42.9, 67.779, 3.1, 71.68, 0.738}, 
 {"SUR", "South America", "Suriname", "2020-06-10", 144., 7., 10., 2., 0., 
  0.143, 245.468, 11.932, 17.046, 3.409, 0., 0.244, 1.1, "", "", "", "", "", 
  "", "", "", "", "", "", "", "", "", "", "", "", "", "", "", "", "", "", "", 
  "", "", 93.52, 586634., 3.612, 29.6, 6.933, 4.229, 13767.119, "", 258.314, 
  12.54, 7.4, 42.9, 67.779, 3.1, 71.68, 0.738}, 
 {"SUR", "South America", "Suriname", "2020-06-11", 168., 24., 12.286, 2., 
  0., 0.143, 286.38, 40.911, 20.943, 3.409, 0., 0.244, 1.12, "", "", "", "", 
  "", "", "", "", "", "", "", "", "", "", "", "", "", "", "", "", "", "", "", 
  "", "", "", 93.52, 586634., 3.612, 29.6, 6.933, 4.229, 13767.119, "", 
  258.314, 12.54, 7.4, 42.9, 67.779, 3.1, 71.68, 0.738}, 
 {"SUR", "South America", "Suriname", "2020-06-12", 187., 19., 13.857, 3., 
  1., 0.286, 318.768, 32.388, 23.621, 5.114, 1.705, 0.487, 1.11, "", "", "", 
  "", "", "", "", "", "", "", "", "", "", "", "", "", "", "", "", "", "", "", 
  "", "", "", "", 93.52, 586634., 3.612, 29.6, 6.933, 4.229, 13767.119, "", 
  258.314, 12.54, 7.4, 42.9, 67.779, 3.1, 71.68, 0.738}, 
 {"SUR", "South America", "Suriname", "2020-06-13", 196., 9., 13.714, 3., 0., 
  0.286, 334.11, 15.342, 23.378, 5.114, 0., 0.487, 1.1, "", "", "", "", "", 
  "", "", "", "", "", "", "", "", "", "", "", "", "", "", "", "", "", "", "", 
  "", "", 93.52, 586634., 3.612, 29.6, 6.933, 4.229, 13767.119, "", 258.314, 
  12.54, 7.4, 42.9, 67.779, 3.1, 71.68, 0.738}, 
 {"SUR", "South America", "Suriname", "2020-06-14", 208., 12., 12.286, 3., 
  0., 0.286, 354.565, 20.456, 20.943, 5.114, 0., 0.487, 1.11, "", "", "", "", 
  "", "", "", "", "", "", "", "", "", "", "", "", "", "", "", "", "", "", "", 
  "", "", "", 93.52, 586634., 3.612, 29.6, 6.933, 4.229, 13767.119, "", 
  258.314, 12.54, 7.4, 42.9, 67.779, 3.1, 71.68, 0.738}, 
 {"SUR", "South America", "Suriname", "2020-06-15", 229., 21., 14.429, 5., 
  2., 0.429, 390.363, 35.797, 24.596, 8.523, 3.409, 0.731, 1.13, "", "", "", 
  "", "", "", "", "", "", "", "", "", "", "", "", "", "", "", "", "", "", "", 
  "", "", "", "", 93.52, 586634., 3.612, 29.6, 6.933, 4.229, 13767.119, "", 
  258.314, 12.54, 7.4, 42.9, 67.779, 3.1, 71.68, 0.738}, 
 {"SUR", "South America", "Suriname", "2020-06-16", 236., 7., 14.143, 6., 1., 
  0.571, 402.295, 11.932, 24.108, 10.228, 1.705, 0.974, 1.12, "", "", "", "", 
  "", "", "", "", "", "", "", "", "", "", "", "", "", "", "", "", "", "", "", 
  "", "", "", 93.52, 586634., 3.612, 29.6, 6.933, 4.229, 13767.119, "", 
  258.314, 12.54, 7.4, 42.9, 67.779, 3.1, 71.68, 0.738}, 
 {"SUR", "South America", "Suriname", "2020-06-17", 261., 25., 16.714, 6., 
  0., 0.571, 444.911, 42.616, 28.492, 10.228, 0., 0.974, 1.12, "", "", "", 
  "", "", "", "", "", "", "", "", "", "", "", "", "", "", "", "", "", "", "", 
  "", "", "", "", 93.52, 586634., 3.612, 29.6, 6.933, 4.229, 13767.119, "", 
  258.314, 12.54, 7.4, 42.9, 67.779, 3.1, 71.68, 0.738}, 
 {"SUR", "South America", "Suriname", "2020-06-18", 277., 16., 15.571, 7., 
  1., 0.714, 472.185, 27.274, 26.544, 11.932, 1.705, 1.218, 1.12, "", "", "", 
  "", "", "", "", "", "", "", "", "", "", "", "", "", "", "", "", "", "", "", 
  "", "", "", "", 93.52, 586634., 3.612, 29.6, 6.933, 4.229, 13767.119, "", 
  258.314, 12.54, 7.4, 42.9, 67.779, 3.1, 71.68, 0.738}, 
 {"SUR", "South America", "Suriname", "2020-06-19", 293., 16., 15.143, 8., 
  1., 0.714, 499.46, 27.274, 25.813, 13.637, 1.705, 1.218, 1.11, "", "", "", 
  "", "", "", "", "", "", "", "", "", "", "", "", "", "", "", "", "", "", "", 
  "", "", "", "", 93.52, 586634., 3.612, 29.6, 6.933, 4.229, 13767.119, "", 
  258.314, 12.54, 7.4, 42.9, 67.779, 3.1, 71.68, 0.738}, 
 {"SUR", "South America", "Suriname", "2020-06-20", 303., 10., 15.286, 8., 
  0., 0.714, 516.506, 17.046, 26.057, 13.637, 0., 1.218, 1.11, "", "", "", 
  "", "", "", "", "", "", "", "", "", "", "", "", "", "", "", "", "", "", "", 
  "", "", "", "", 93.52, 586634., 3.612, 29.6, 6.933, 4.229, 13767.119, "", 
  258.314, 12.54, 7.4, 42.9, 67.779, 3.1, 71.68, 0.738}, 
 {"SUR", "South America", "Suriname", "2020-06-21", 314., 11., 15.143, 8., 
  0., 0.714, 535.257, 18.751, 25.813, 13.637, 0., 1.218, 1.13, "", "", "", 
  "", "", "", "", "", "", "", "", "", "", "", "", "", "", "", "", "", "", "", 
  "", "", "", "", 81.48, 586634., 3.612, 29.6, 6.933, 4.229, 13767.119, "", 
  258.314, 12.54, 7.4, 42.9, 67.779, 3.1, 71.68, 0.738}, 
 {"SUR", "South America", "Suriname", "2020-06-22", 319., 5., 12.857, 8., 0., 
  0.429, 543.78, 8.523, 21.917, 13.637, 0., 0.731, 1.17, "", "", "", "", "", 
  "", "", "", "", "", "", "", "", "", "", "", "", "", "", "", "", "", "", "", 
  "", "", 81.48, 586634., 3.612, 29.6, 6.933, 4.229, 13767.119, "", 258.314, 
  12.54, 7.4, 42.9, 67.779, 3.1, 71.68, 0.738}, 
 {"SUR", "South America", "Suriname", "2020-06-23", 319., 0., 11.857, 9., 1., 
  0.429, 543.78, 0., 20.212, 15.342, 1.705, 0.731, 1.21, "", "", "", "", "", 
  "", "", "", "", "", "", "", "", "", "", "", "", "", "", "", "", "", "", "", 
  "", "", 81.48, 586634., 3.612, 29.6, 6.933, 4.229, 13767.119, "", 258.314, 
  12.54, 7.4, 42.9, 67.779, 3.1, 71.68, 0.738}, 
 {"SUR", "South America", "Suriname", "2020-06-24", 357., 38., 13.714, 10., 
  1., 0.571, 608.557, 64.776, 23.378, 17.046, 1.705, 0.974, 1.28, "", "", "", 
  "", "", "", "", "", "", "", "", "", "", "", "", "", "", "", "", "", "", "", 
  "", "", "", "", 81.48, 586634., 3.612, 29.6, 6.933, 4.229, 13767.119, "", 
  258.314, 12.54, 7.4, 42.9, 67.779, 3.1, 71.68, 0.738}, 
 {"SUR", "South America", "Suriname", "2020-06-25", 373., 16., 13.714, 10., 
  0., 0.429, 635.831, 27.274, 23.378, 17.046, 0., 0.731, 1.3, "", "", "", "", 
  "", "", "", "", "", "", "", "", "", "", "", "", "", "", "", "", "", "", "", 
  "", "", "", 81.48, 586634., 3.612, 29.6, 6.933, 4.229, 13767.119, "", 
  258.314, 12.54, 7.4, 42.9, 67.779, 3.1, 71.68, 0.738}, 
 {"SUR", "South America", "Suriname", "2020-06-26", 389., 16., 13.714, 10., 
  0., 0.286, 663.105, 27.274, 23.378, 17.046, 0., 0.487, 1.33, "", "", "", 
  "", "", "", "", "", "", "", "", "", "", "", "", "", "", "", "", "", "", "", 
  "", "", "", "", 81.48, 586634., 3.612, 29.6, 6.933, 4.229, 13767.119, "", 
  258.314, 12.54, 7.4, 42.9, 67.779, 3.1, 71.68, 0.738}, 
 {"SUR", "South America", "Suriname", "2020-06-27", 467., 78., 23.429, 11., 
  1., 0.429, 796.067, 132.962, 39.937, 18.751, 1.705, 0.731, 1.36, "", "", 
  "", "", "", "", "", "", "", "", "", "", "", "", "", "", "", "", "", "", "", 
  "", "", "", "", "", 81.48, 586634., 3.612, 29.6, 6.933, 4.229, 13767.119, 
  "", 258.314, 12.54, 7.4, 42.9, 67.779, 3.1, 71.68, 0.738}, 
 {"SUR", "South America", "Suriname", "2020-06-28", 490., 23., 25.143, 11., 
  0., 0.429, 835.274, 39.207, 42.86, 18.751, 0., 0.731, 1.29, "", "", "", "", 
  "", "", "", "", "", "", "", "", "", "", "", "", "", "", "", "", "", "", "", 
  "", "", "", 81.48, 586634., 3.612, 29.6, 6.933, 4.229, 13767.119, "", 
  258.314, 12.54, 7.4, 42.9, 67.779, 3.1, 71.68, 0.738}, 
 {"SUR", "South America", "Suriname", "2020-06-29", 501., 11., 26., 13., 2., 
  0.714, 854.025, 18.751, 44.321, 22.16, 3.409, 1.218, 1.23, "", "", "", "", 
  "", "", "", "", "", "", "", "", "", "", "", "", "", "", "", "", "", "", "", 
  "", "", "", 81.48, 586634., 3.612, 29.6, 6.933, 4.229, 13767.119, "", 
  258.314, 12.54, 7.4, 42.9, 67.779, 3.1, 71.68, 0.738}, 
 {"SUR", "South America", "Suriname", "2020-06-30", 515., 14., 28., 13., 0., 
  0.571, 877.89, 23.865, 47.73, 22.16, 0., 0.974, 1.19, "", "", "", "", "", 
  "", "", "", "", "", "", "", "", "", "", "", "", "", "", "", "", "", "", "", 
  "", "", 81.48, 586634., 3.612, 29.6, 6.933, 4.229, 13767.119, "", 258.314, 
  12.54, 7.4, 42.9, 67.779, 3.1, 71.68, 0.738}, 
 {"SUR", "South America", "Suriname", "2020-07-01", 535., 20., 25.429, 13., 
  0., 0.429, 911.983, 34.093, 43.347, 22.16, 0., 0.731, 1.15, "", "", "", "", 
  "", "", "", "", "", "", "", "", "", "", "", "", "", "", "", "", "", "", "", 
  "", "", "", 81.48, 586634., 3.612, 29.6, 6.933, 4.229, 13767.119, "", 
  258.314, 12.54, 7.4, 42.9, 67.779, 3.1, 71.68, 0.738}, 
 {"SUR", "South America", "Suriname", "2020-07-02", 547., 12., 24.857, 13., 
  0., 0.429, 932.438, 20.456, 42.372, 22.16, 0., 0.731, 1.12, "", "", "", "", 
  "", "", "", "", "", "", "", "", "", "", "", "", "", "", "", "", "", "", "", 
  "", "", "", 81.48, 586634., 3.612, 29.6, 6.933, 4.229, 13767.119, "", 
  258.314, 12.54, 7.4, 42.9, 67.779, 3.1, 71.68, 0.738}, 
 {"SUR", "South America", "Suriname", "2020-07-03", 561., 14., 24.571, 13., 
  0., 0.429, 956.303, 23.865, 41.885, 22.16, 0., 0.731, 1.12, "", "", "", "", 
  "", "", "", "", "", "", "", "", "", "", "", "", "", "", "", "", "", "", "", 
  "", "", "", 81.48, 586634., 3.612, 29.6, 6.933, 4.229, 13767.119, "", 
  258.314, 12.54, 7.4, 42.9, 67.779, 3.1, 71.68, 0.738}, 
 {"SUR", "South America", "Suriname", "2020-07-04", 565., 4., 14., 14., 1., 
  0.429, 963.122, 6.819, 23.865, 23.865, 1.705, 0.731, 1.12, "", "", "", "", 
  "", "", "", "", "", "", "", "", "", "", "", "", "", "", "", "", "", "", "", 
  "", "", "", 81.48, 586634., 3.612, 29.6, 6.933, 4.229, 13767.119, "", 
  258.314, 12.54, 7.4, 42.9, 67.779, 3.1, 71.68, 0.738}, 
 {"SUR", "South America", "Suriname", "2020-07-05", 594., 29., 14.857, 14., 
  0., 0.429, 1012.556, 49.435, 25.326, 23.865, 0., 0.731, 1.17, "", "", "", 
  "", "", "", "", "", "", "", "", "", "", "", "", "", "", "", "", "", "", "", 
  "", "", "", "", 89.81, 586634., 3.612, 29.6, 6.933, 4.229, 13767.119, "", 
  258.314, 12.54, 7.4, 42.9, 67.779, 3.1, 71.68, 0.738}, 
 {"SUR", "South America", "Suriname", "2020-07-06", 614., 20., 16.143, 14., 
  0., 0.143, 1046.649, 34.093, 27.518, 23.865, 0., 0.244, 1.19, "", "", "", 
  "", "", "", "", "", "", "", "", "", "", "", "", "", "", "", "", "", "", "", 
  "", "", "", "", 86.11, 586634., 3.612, 29.6, 6.933, 4.229, 13767.119, "", 
  258.314, 12.54, 7.4, 42.9, 67.779, 3.1, 71.68, 0.738}, 
 {"SUR", "South America", "Suriname", "2020-07-07", 634., 20., 17., 15., 1., 
  0.286, 1080.742, 34.093, 28.979, 25.57, 1.705, 0.487, 1.21, "", "", "", "", 
  "", "", "", "", "", "", "", "", "", "", "", "", "", "", "", "", "", "", "", 
  "", "", "", 86.11, 586634., 3.612, 29.6, 6.933, 4.229, 13767.119, "", 
  258.314, 12.54, 7.4, 42.9, 67.779, 3.1, 71.68, 0.738}, 
 {"SUR", "South America", "Suriname", "2020-07-08", 665., 31., 18.571, 17., 
  2., 0.571, 1133.586, 52.844, 31.658, 28.979, 3.409, 0.974, 1.22, "", "", 
  "", "", "", "", "", "", "", "", "", "", "", "", "", "", "", "", "", "", "", 
  "", "", "", "", "", 86.11, 586634., 3.612, 29.6, 6.933, 4.229, 13767.119, 
  "", 258.314, 12.54, 7.4, 42.9, 67.779, 3.1, 71.68, 0.738}, 
 {"SUR", "South America", "Suriname", "2020-07-09", 694., 29., 21., 17., 0., 
  0.571, 1183.02, 49.435, 35.797, 28.979, 0., 0.974, 1.22, "", "", "", "", 
  "", "", "", "", "", "", "", "", "", "", "", "", "", "", "", "", "", "", "", 
  "", "", "", 86.11, 586634., 3.612, 29.6, 6.933, 4.229, 13767.119, "", 
  258.314, 12.54, 7.4, 42.9, 67.779, 3.1, 71.68, 0.738}, 
 {"SUR", "South America", "Suriname", "2020-07-10", 726., 32., 23.571, 18., 
  1., 0.714, 1237.569, 54.548, 40.181, 30.684, 1.705, 1.218, 1.23, "", "", 
  "", "", "", "", "", "", "", "", "", "", "", "", "", "", "", "", "", "", "", 
  "", "", "", "", "", 86.11, 586634., 3.612, 29.6, 6.933, 4.229, 13767.119, 
  "", 258.314, 12.54, 7.4, 42.9, 67.779, 3.1, 71.68, 0.738}, 
 {"SUR", "South America", "Suriname", "2020-07-11", 741., 15., 25.143, 18., 
  0., 0.571, 1263.139, 25.57, 42.86, 30.684, 0., 0.974, 1.23, "", "", "", "", 
  "", "", "", "", "", "", "", "", "", "", "", "", "", "", "", "", "", "", "", 
  "", "", "", 86.11, 586634., 3.612, 29.6, 6.933, 4.229, 13767.119, "", 
  258.314, 12.54, 7.4, 42.9, 67.779, 3.1, 71.68, 0.738}, 
 {"SUR", "South America", "Suriname", "2020-07-12", 741., 0., 21., 18., 0., 
  0.571, 1263.139, 0., 35.797, 30.684, 0., 0.974, 1.25, "", "", "", "", "", 
  "", "", "", "", "", "", "", "", "", "", "", "", "", "", "", "", "", "", "", 
  "", "", 86.11, 586634., 3.612, 29.6, 6.933, 4.229, 13767.119, "", 258.314, 
  12.54, 7.4, 42.9, 67.779, 3.1, 71.68, 0.738}, 
 {"SUR", "South America", "Suriname", "2020-07-13", 780., 39., 23.714, 18., 
  0., 0.571, 1329.619, 66.481, 40.424, 30.684, 0., 0.974, 1.3, "", "", "", 
  "", "", "", "", "", "", "", "", "", "", "", "", "", "", "", "", "", "", "", 
  "", "", "", "", 86.11, 586634., 3.612, 29.6, 6.933, 4.229, 13767.119, "", 
  258.314, 12.54, 7.4, 42.9, 67.779, 3.1, 71.68, 0.738}, 
 {"SUR", "South America", "Suriname", "2020-07-14", 801., 21., 23.857, 18., 
  0., 0.429, 1365.417, 35.797, 40.668, 30.684, 0., 0.731, 1.33, "", "", "", 
  "", "", "", "", "", "", "", "", "", "", "", "", "", "", "", "", "", "", "", 
  "", "", "", "", 86.11, 586634., 3.612, 29.6, 6.933, 4.229, 13767.119, "", 
  258.314, 12.54, 7.4, 42.9, 67.779, 3.1, 71.68, 0.738}, 
 {"SUR", "South America", "Suriname", "2020-07-15", 837., 36., 24.571, 18., 
  0., 0.143, 1426.784, 61.367, 41.885, 30.684, 0., 0.244, 1.36, "", "", "", 
  "", "", "", "", "", "", "", "", "", "", "", "", "", "", "", "", "", "", "", 
  "", "", "", "", 86.11, 586634., 3.612, 29.6, 6.933, 4.229, 13767.119, "", 
  258.314, 12.54, 7.4, 42.9, 67.779, 3.1, 71.68, 0.738}, 
 {"SUR", "South America", "Suriname", "2020-07-16", 904., 67., 30., 18., 0., 
  0.143, 1540.995, 114.211, 51.139, 30.684, 0., 0.244, 1.39, "", "", "", "", 
  "", "", "", "", "", "", "", "", "", "", "", "", "", "", "", "", "", "", "", 
  "", "", "", 86.11, 586634., 3.612, 29.6, 6.933, 4.229, 13767.119, "", 
  258.314, 12.54, 7.4, 42.9, 67.779, 3.1, 71.68, 0.738}, 
 {"SUR", "South America", "Suriname", "2020-07-17", 943., 39., 31., 19., 1., 
  0.143, 1607.476, 66.481, 52.844, 32.388, 1.705, 0.244, 1.38, "", "", "", 
  "", "", "", "", "", "", "", "", "", "", "", "", "", "", "", "", "", "", "", 
  "", "", "", "", 86.11, 586634., 3.612, 29.6, 6.933, 4.229, 13767.119, "", 
  258.314, 12.54, 7.4, 42.9, 67.779, 3.1, 71.68, 0.738}, 
 {"SUR", "South America", "Suriname", "2020-07-18", 1001., 58., 37.143, 20., 
  1., 0.286, 1706.345, 98.869, 63.315, 34.093, 1.705, 0.487, 1.37, "", "", 
  "", "", "", "", "", "", "", "", "", "", "", "", "", "", "", "", "", "", "", 
  "", "", "", "", "", 86.11, 586634., 3.612, 29.6, 6.933, 4.229, 13767.119, 
  "", 258.314, 12.54, 7.4, 42.9, 67.779, 3.1, 71.68, 0.738}, 
 {"SUR", "South America", "Suriname", "2020-07-19", 1029., 28., 41.143, 21., 
  1., 0.429, 1754.075, 47.73, 70.134, 35.797, 1.705, 0.731, 1.36, "", "", "", 
  "", "", "", "", "", "", "", "", "", "", "", "", "", "", "", "", "", "", "", 
  "", "", "", "", 86.11, 586634., 3.612, 29.6, 6.933, 4.229, 13767.119, "", 
  258.314, 12.54, 7.4, 42.9, 67.779, 3.1, 71.68, 0.738}, 
 {"SUR", "South America", "Suriname", "2020-07-20", 1079., 50., 42.714, 21., 
  0., 0.429, 1839.307, 85.232, 72.812, 35.797, 0., 0.731, 1.36, "", "", "", 
  "", "", "", "", "", "", "", "", "", "", "", "", "", "", "", "", "", "", "", 
  "", "", "", "", 86.11, 586634., 3.612, 29.6, 6.933, 4.229, 13767.119, "", 
  258.314, 12.54, 7.4, 42.9, 67.779, 3.1, 71.68, 0.738}, 
 {"SUR", "South America", "Suriname", "2020-07-21", 1131., 52., 47.143, 21., 
  0., 0.429, 1927.948, 88.641, 80.362, 35.797, 0., 0.731, 1.35, "", "", "", 
  "", "", "", "", "", "", "", "", "", "", "", "", "", "", "", "", "", "", "", 
  "", "", "", "", 83.33, 586634., 3.612, 29.6, 6.933, 4.229, 13767.119, "", 
  258.314, 12.54, 7.4, 42.9, 67.779, 3.1, 71.68, 0.738}, 
 {"SUR", "South America", "Suriname", "2020-07-22", 1176., 45., 48.429, 21., 
  0., 0.429, 2004.657, 76.709, 82.553, 35.797, 0., 0.731, 1.33, "", "", "", 
  "", "", "", "", "", "", "", "", "", "", "", "", "", "", "", "", "", "", "", 
  "", "", "", "", 83.33, 586634., 3.612, 29.6, 6.933, 4.229, 13767.119, "", 
  258.314, 12.54, 7.4, 42.9, 67.779, 3.1, 71.68, 0.738}, 
 {"SUR", "South America", "Suriname", "2020-07-23", 1234., 58., 47.143, 23., 
  2., 0.714, 2103.526, 98.869, 80.362, 39.207, 3.409, 1.218, 1.32, "", "", 
  "", "", "", "", "", "", "", "", "", "", "", "", "", "", "", "", "", "", "", 
  "", "", "", "", "", 83.33, 586634., 3.612, 29.6, 6.933, 4.229, 13767.119, 
  "", 258.314, 12.54, 7.4, 42.9, 67.779, 3.1, 71.68, 0.738}, 
 {"SUR", "South America", "Suriname", "2020-07-24", 1305., 71., 51.714, 23., 
  0., 0.571, 2224.556, 121.029, 88.154, 39.207, 0., 0.974, 1.32, "", "", "", 
  "", "", "", "", "", "", "", "", "", "", "", "", "", "", "", "", "", "", "", 
  "", "", "", "", 83.33, 586634., 3.612, 29.6, 6.933, 4.229, 13767.119, "", 
  258.314, 12.54, 7.4, 42.9, 67.779, 3.1, 71.68, 0.738}, 
 {"SUR", "South America", "Suriname", "2020-07-25", 1381., 76., 54.286, 23., 
  0., 0.429, 2354.108, 129.553, 92.538, 39.207, 0., 0.731, 1.29, "", "", "", 
  "", "", "", "", "", "", "", "", "", "", "", "", "", "", "", "", "", "", "", 
  "", "", "", "", 83.33, 586634., 3.612, 29.6, 6.933, 4.229, 13767.119, "", 
  258.314, 12.54, 7.4, 42.9, 67.779, 3.1, 71.68, 0.738}, 
 {"SUR", "South America", "Suriname", "2020-07-26", 1439., 58., 58.571, 23., 
  0., 0.286, 2452.977, 98.869, 99.843, 39.207, 0., 0.487, 1.28, "", "", "", 
  "", "", "", "", "", "", "", "", "", "", "", "", "", "", "", "", "", "", "", 
  "", "", "", "", 81.48, 586634., 3.612, 29.6, 6.933, 4.229, 13767.119, "", 
  258.314, 12.54, 7.4, 42.9, 67.779, 3.1, 71.68, 0.738}, 
 {"SUR", "South America", "Suriname", "2020-07-27", 1483., 44., 57.714, 24., 
  1., 0.429, 2527.982, 75.004, 98.382, 40.911, 1.705, 0.731, 1.25, "", "", 
  "", "", "", "", "", "", "", "", "", "", "", "", "", "", "", "", "", "", "", 
  "", "", "", "", "", 75.93, 586634., 3.612, 29.6, 6.933, 4.229, 13767.119, 
  "", 258.314, 12.54, 7.4, 42.9, 67.779, 3.1, 71.68, 0.738}, 
 {"SUR", "South America", "Suriname", "2020-07-28", 1510., 27., 54.143, 24., 
  0., 0.429, 2574.007, 46.025, 92.294, 40.911, 0., 0.731, 1.23, "", "", "", 
  "", "", "", "", "", "", "", "", "", "", "", "", "", "", "", "", "", "", "", 
  "", "", "", "", 75.93, 586634., 3.612, 29.6, 6.933, 4.229, 13767.119, "", 
  258.314, 12.54, 7.4, 42.9, 67.779, 3.1, 71.68, 0.738}, 
 {"SUR", "South America", "Suriname", "2020-07-29", 1607., 97., 61.571, 26., 
  2., 0.714, 2739.357, 165.35, 104.957, 44.321, 3.409, 1.218, 1.23, "", "", 
  "", "", "", "", "", "", "", "", "", "", "", "", "", "", "", "", "", "", "", 
  "", "", "", "", "", 75.93, 586634., 3.612, 29.6, 6.933, 4.229, 13767.119, 
  "", 258.314, 12.54, 7.4, 42.9, 67.779, 3.1, 71.68, 0.738}, 
 {"SUR", "South America", "Suriname", "2020-07-30", 1607., 0., 53.286, 26., 
  0., 0.429, 2739.357, 0., 90.833, 44.321, 0., 0.731, 1.21, "", "", "", "", 
  "", "", "", "", "", "", "", "", "", "", "", "", "", "", "", "", "", "", "", 
  "", "", "", 75.93, 586634., 3.612, 29.6, 6.933, 4.229, 13767.119, "", 
  258.314, 12.54, 7.4, 42.9, 67.779, 3.1, 71.68, 0.738}, 
 {"SUR", "South America", "Suriname", "2020-07-31", 1650., 43., 49.286, 26., 
  0., 0.429, 2812.657, 73.3, 84.014, 44.321, 0., 0.731, 1.23, "", "", "", "", 
  "", "", "", "", "", "", "", "", "", "", "", "", "", "", "", "", "", "", "", 
  "", "", "", 75.93, 586634., 3.612, 29.6, 6.933, 4.229, 13767.119, "", 
  258.314, 12.54, 7.4, 42.9, 67.779, 3.1, 71.68, 0.738}, 
 {"SUR", "South America", "Suriname", "2020-08-01", 1760., 110., 54.143, 26., 
  0., 0.429, 3000.167, 187.51, 92.294, 44.321, 0., 0.731, 1.25, "", "", "", 
  "", "", "", "", "", "", "", "", "", "", "", "", "", "", "", "", "", "", "", 
  "", "", "", "", 75.93, 586634., 3.612, 29.6, 6.933, 4.229, 13767.119, "", 
  258.314, 12.54, 7.4, 42.9, 67.779, 3.1, 71.68, 0.738}, 
 {"SUR", "South America", "Suriname", "2020-08-02", 1849., 89., 58.571, 27., 
  1., 0.571, 3151.88, 151.713, 99.843, 46.025, 1.705, 0.974, 1.26, "", "", 
  "", "", "", "", "", "", "", "", "", "", "", "", "", "", "", "", "", "", "", 
  "", "", "", "", "", 75.93, 586634., 3.612, 29.6, 6.933, 4.229, 13767.119, 
  "", 258.314, 12.54, 7.4, 42.9, 67.779, 3.1, 71.68, 0.738}, 
 {"SUR", "South America", "Suriname", "2020-08-03", 1893., 44., 58.571, 27., 
  0., 0.429, 3226.884, 75.004, 99.843, 46.025, 0., 0.731, 1.25, "", "", "", 
  "", "", "", "", "", "", "", "", "", "", "", "", "", "", "", "", "", "", "", 
  "", "", "", "", 75.93, 586634., 3.612, 29.6, 6.933, 4.229, 13767.119, "", 
  258.314, 12.54, 7.4, 42.9, 67.779, 3.1, 71.68, 0.738}, 
 {"SUR", "South America", "Suriname", "2020-08-04", 1981., 88., 67.286, 27., 
  0., 0.429, 3376.893, 150.008, 114.698, 46.025, 0., 0.731, 1.24, "", "", "", 
  "", "", "", "", "", "", "", "", "", "", "", "", "", "", "", "", "", "", "", 
  "", "", "", "", 75.93, 586634., 3.612, 29.6, 6.933, 4.229, 13767.119, "", 
  258.314, 12.54, 7.4, 42.9, 67.779, 3.1, 71.68, 0.738}, 
 {"SUR", "South America", "Suriname", "2020-08-05", 2050., 69., 63.286, 27., 
  0., 0.143, 3494.513, 117.62, 107.879, 46.025, 0., 0.244, 1.22, "", "", "", 
  "", "", "", "", "", "", "", "", "", "", "", "", "", "", "", "", "", "", "", 
  "", "", "", "", 75.93, 586634., 3.612, 29.6, 6.933, 4.229, 13767.119, "", 
  258.314, 12.54, 7.4, 42.9, 67.779, 3.1, 71.68, 0.738}, 
 {"SUR", "South America", "Suriname", "2020-08-06", 2096., 46., 69.857, 29., 
  2., 0.429, 3572.926, 78.413, 119.081, 49.435, 3.409, 0.731, 1.21, "", "", 
  "", "", "", "", "", "", "", "", "", "", "", "", "", "", "", "", "", "", "", 
  "", "", "", "", "", 75.93, 586634., 3.612, 29.6, 6.933, 4.229, 13767.119, 
  "", 258.314, 12.54, 7.4, 42.9, 67.779, 3.1, 71.68, 0.738}, 
 {"SUR", "South America", "Suriname", "2020-08-07", 2203., 107., 79., 29., 
  0., 0.429, 3755.323, 182.397, 134.667, 49.435, 0., 0.731, 1.22, "", "", "", 
  "", "", "", "", "", "", "", "", "", "", "", "", "", "", "", "", "", "", "", 
  "", "", "", "", 75.93, 586634., 3.612, 29.6, 6.933, 4.229, 13767.119, "", 
  258.314, 12.54, 7.4, 42.9, 67.779, 3.1, 71.68, 0.738}, 
 {"SUR", "South America", "Suriname", "2020-08-08", 2306., 103., 78., 29., 
  0., 0.429, 3930.901, 175.578, 132.962, 49.435, 0., 0.731, 1.21, "", "", "", 
  "", "", "", "", "", "", "", "", "", "", "", "", "", "", "", "", "", "", "", 
  "", "", "", "", 75.93, 586634., 3.612, 29.6, 6.933, 4.229, 13767.119, "", 
  258.314, 12.54, 7.4, 42.9, 67.779, 3.1, 71.68, 0.738}, 
 {"SUR", "South America", "Suriname", "2020-08-09", 2391., 85., 77.429, 29., 
  0., 0.286, 4075.795, 144.894, 131.988, 49.435, 0., 0.487, 1.2, "", "", "", 
  "", "", "", "", "", "", "", "", "", "", "", "", "", "", "", "", "", "", "", 
  "", "", "", "", 75.93, 586634., 3.612, 29.6, 6.933, 4.229, 13767.119, "", 
  258.314, 12.54, 7.4, 42.9, 67.779, 3.1, 71.68, 0.738}, 
 {"SUR", "South America", "Suriname", "2020-08-10", 2489., 98., 85.143, 30., 
  1., 0.429, 4242.85, 167.055, 145.138, 51.139, 1.705, 0.731, 1.19, "", "", 
  "", "", "", "", "", "", "", "", "", "", "", "", "", "", "", "", "", "", "", 
  "", "", "", "", "", 79.63, 586634., 3.612, 29.6, 6.933, 4.229, 13767.119, 
  "", 258.314, 12.54, 7.4, 42.9, 67.779, 3.1, 71.68, 0.738}, 
 {"SUR", "South America", "Suriname", "2020-08-11", 2559., 70., 82.571, 39., 
  9., 1.714, 4362.175, 119.325, 140.755, 66.481, 15.342, 2.922, 1.16, "", "", 
  "", "", "", "", "", "", "", "", "", "", "", "", "", "", "", "", "", "", "", 
  "", "", "", "", "", 85.19, 586634., 3.612, 29.6, 6.933, 4.229, 13767.119, 
  "", 258.314, 12.54, 7.4, 42.9, 67.779, 3.1, 71.68, 0.738}, 
 {"SUR", "South America", "Suriname", "2020-08-12", 2653., 94., 86.143, 39., 
  0., 1.714, 4522.411, 160.236, 146.843, 66.481, 0., 2.922, 1.14, "", "", "", 
  "", "", "", "", "", "", "", "", "", "", "", "", "", "", "", "", "", "", "", 
  "", "", "", "", 85.19, 586634., 3.612, 29.6, 6.933, 4.229, 13767.119, "", 
  258.314, 12.54, 7.4, 42.9, 67.779, 3.1, 71.68, 0.738}, 
 {"SUR", "South America", "Suriname", "2020-08-13", 2761., 108., 95., 40., 
  1., 1.571, 4706.512, 184.101, 161.941, 68.186, 1.705, 2.679, 1.12, "", "", 
  "", "", "", "", "", "", "", "", "", "", "", "", "", "", "", "", "", "", "", 
  "", "", "", "", "", 85.19, 586634., 3.612, 29.6, 6.933, 4.229, 13767.119, 
  "", 258.314, 12.54, 7.4, 42.9, 67.779, 3.1, 71.68, 0.738}, 
 {"SUR", "South America", "Suriname", "2020-08-14", 2838., 77., 90.714, 41., 
  1., 1.714, 4837.769, 131.257, 154.635, 69.89, 1.705, 2.922, 1.1, "", "", 
  "", "", "", "", "", "", "", "", "", "", "", "", "", "", "", "", "", "", "", 
  "", "", "", "", "", 85.19, 586634., 3.612, 29.6, 6.933, 4.229, 13767.119, 
  "", 258.314, 12.54, 7.4, 42.9, 67.779, 3.1, 71.68, 0.738}, 
 {"SUR", "South America", "Suriname", "2020-08-15", 2961., 123., 93.571, 42., 
  1., 1.857, 5047.44, 209.671, 159.506, 71.595, 1.705, 3.166, 1.08, "", "", 
  "", "", "", "", "", "", "", "", "", "", "", "", "", "", "", "", "", "", "", 
  "", "", "", "", "", 85.19, 586634., 3.612, 29.6, 6.933, 4.229, 13767.119, 
  "", 258.314, 12.54, 7.4, 42.9, 67.779, 3.1, 71.68, 0.738}, 
 {"SUR", "South America", "Suriname", "2020-08-16", 3016., 55., 89.286, 47., 
  5., 2.571, 5141.195, 93.755, 152.2, 80.118, 8.523, 4.383, 1.06, "", "", "", 
  "", "", "", "", "", "", "", "", "", "", "", "", "", "", "", "", "", "", "", 
  "", "", "", "", 85.19, 586634., 3.612, 29.6, 6.933, 4.229, 13767.119, "", 
  258.314, 12.54, 7.4, 42.9, 67.779, 3.1, 71.68, 0.738}, 
 {"SUR", "South America", "Suriname", "2020-08-17", 3077., 61., 84., 48., 1., 
  2.571, 5245.178, 103.983, 143.19, 81.823, 1.705, 4.383, 1.04, "", "", "", 
  "", "", "", "", "", "", "", "", "", "", "", "", "", "", "", "", "", "", "", 
  "", "", "", "", 85.19, 586634., 3.612, 29.6, 6.933, 4.229, 13767.119, "", 
  258.314, 12.54, 7.4, 42.9, 67.779, 3.1, 71.68, 0.738}, 
 {"SUR", "South America", "Suriname", "2020-08-18", 3216., 139., 93.857, 54., 
  6., 2.143, 5482.123, 236.945, 159.993, 92.051, 10.228, 3.653, 1.03, "", "", 
  "", "", "", "", "", "", "", "", "", "", "", "", "", "", "", "", "", "", "", 
  "", "", "", "", "", 85.19, 586634., 3.612, 29.6, 6.933, 4.229, 13767.119, 
  "", 258.314, 12.54, 7.4, 42.9, 67.779, 3.1, 71.68, 0.738}, 
 {"SUR", "South America", "Suriname", "2020-08-19", 3295., 79., 91.714, 54., 
  0., 2.143, 5616.79, 134.667, 156.34, 92.051, 0., 3.653, 1., "", "", "", "", 
  "", "", "", "", "", "", "", "", "", "", "", "", "", "", "", "", "", "", "", 
  "", "", "", 85.19, 586634., 3.612, 29.6, 6.933, 4.229, 13767.119, "", 
  258.314, 12.54, 7.4, 42.9, 67.779, 3.1, 71.68, 0.738}, 
 {"SUR", "South America", "Suriname", "2020-08-20", 3366., 71., 86.429, 55., 
  1., 2.143, 5737.819, 121.029, 147.33, 93.755, 1.705, 3.653, 0.97, "", "", 
  "", "", "", "", "", "", "", "", "", "", "", "", "", "", "", "", "", "", "", 
  "", "", "", "", "", 85.19, 586634., 3.612, 29.6, 6.933, 4.229, 13767.119, 
  "", 258.314, 12.54, 7.4, 42.9, 67.779, 3.1, 71.68, 0.738}, 
 {"SUR", "South America", "Suriname", "2020-08-21", 3460., 94., 88.857, 56., 
  1., 2.143, 5898.056, 160.236, 151.469, 95.46, 1.705, 3.653, 0.95, "", "", 
  "", "", "", "", "", "", "", "", "", "", "", "", "", "", "", "", "", "", "", 
  "", "", "", "", "", 85.19, 586634., 3.612, 29.6, 6.933, 4.229, 13767.119, 
  "", 258.314, 12.54, 7.4, 42.9, 67.779, 3.1, 71.68, 0.738}, 
 {"SUR", "South America", "Suriname", "2020-08-22", 3569., 109., 86.857, 57., 
  1., 2.143, 6083.861, 185.806, 148.06, 97.165, 1.705, 3.653, 0.92, "", "", 
  "", "", "", "", "", "", "", "", "", "", "", "", "", "", "", "", "", "", "", 
  "", "", "", "", "", 85.19, 586634., 3.612, 29.6, 6.933, 4.229, 13767.119, 
  "", 258.314, 12.54, 7.4, 42.9, 67.779, 3.1, 71.68, 0.738}, 
 {"SUR", "South America", "Suriname", "2020-08-23", 3607., 38., 84.429, 58., 
  1., 1.571, 6148.638, 64.776, 143.92, 98.869, 1.705, 2.679, 0.9, "", "", "", 
  "", "", "", "", "", "", "", "", "", "", "", "", "", "", "", "", "", "", "", 
  "", "", "", "", 85.19, 586634., 3.612, 29.6, 6.933, 4.229, 13767.119, "", 
  258.314, 12.54, 7.4, 42.9, 67.779, 3.1, 71.68, 0.738}, 
 {"SUR", "South America", "Suriname", "2020-08-24", 3632., 25., 79.286, 60., 
  2., 1.714, 6191.254, 42.616, 135.154, 102.278, 3.409, 2.922, 0.88, "", "", 
  "", "", "", "", "", "", "", "", "", "", "", "", "", "", "", "", "", "", "", 
  "", "", "", "", "", 85.19, 586634., 3.612, 29.6, 6.933, 4.229, 13767.119, 
  "", 258.314, 12.54, 7.4, 42.9, 67.779, 3.1, 71.68, 0.738}, 
 {"SUR", "South America", "Suriname", "2020-08-25", 3698., 66., 68.857, 61., 
  1., 1., 6303.76, 112.506, 117.377, 103.983, 1.705, 1.705, 0.87, "", "", "", 
  "", "", "", "", "", "", "", "", "", "", "", "", "", "", "", "", "", "", "", 
  "", "", "", "", 85.19, 586634., 3.612, 29.6, 6.933, 4.229, 13767.119, "", 
  258.314, 12.54, 7.4, 42.9, 67.779, 3.1, 71.68, 0.738}, 
 {"SUR", "South America", "Suriname", "2020-08-26", 3724., 26., 61.286, 62., 
  1., 1.143, 6348.081, 44.321, 104.47, 105.688, 1.705, 1.948, 0.86, "", "", 
  "", "", "", "", "", "", "", "", "", "", "", "", "", "", "", "", "", "", "", 
  "", "", "", "", "", 85.19, 586634., 3.612, 29.6, 6.933, 4.229, 13767.119, 
  "", 258.314, 12.54, 7.4, 42.9, 67.779, 3.1, 71.68, 0.738}, 
 {"SUR", "South America", "Suriname", "2020-08-27", 3793., 69., 61., 66., 4., 
  1.571, 6465.701, 117.62, 103.983, 112.506, 6.819, 2.679, 0.86, "", "", "", 
  "", "", "", "", "", "", "", "", "", "", "", "", "", "", "", "", "", "", "", 
  "", "", "", "", 85.19, 586634., 3.612, 29.6, 6.933, 4.229, 13767.119, "", 
  258.314, 12.54, 7.4, 42.9, 67.779, 3.1, 71.68, 0.738}, 
 {"SUR", "South America", "Suriname", "2020-08-28", 3848., 55., 55.429, 66., 
  0., 1.429, 6559.456, 93.755, 94.486, 112.506, 0., 2.435, 0.86, "", "", "", 
  "", "", "", "", "", "", "", "", "", "", "", "", "", "", "", "", "", "", "", 
  "", "", "", "", 96.3, 586634., 3.612, 29.6, 6.933, 4.229, 13767.119, "", 
  258.314, 12.54, 7.4, 42.9, 67.779, 3.1, 71.68, 0.738}, 
 {"SUR", "South America", "Suriname", "2020-08-29", 3954., 106., 55., 67., 
  1., 1.429, 6740.148, 180.692, 93.755, 114.211, 1.705, 2.435, 0.87, "", "", 
  "", "", "", "", "", "", "", "", "", "", "", "", "", "", "", "", "", "", "", 
  "", "", "", "", "", 96.3, 586634., 3.612, 29.6, 6.933, 4.229, 13767.119, 
  "", 258.314, 12.54, 7.4, 42.9, 67.779, 3.1, 71.68, 0.738}, 
 {"SUR", "South America", "Suriname", "2020-08-30", 4009., 55., 57.429, 67., 
  0., 1.286, 6833.903, 93.755, 97.895, 114.211, 0., 2.192, 0.86, "", "", "", 
  "", "", "", "", "", "", "", "", "", "", "", "", "", "", "", "", "", "", "", 
  "", "", "", "", 96.3, 586634., 3.612, 29.6, 6.933, 4.229, 13767.119, "", 
  258.314, 12.54, 7.4, 42.9, 67.779, 3.1, 71.68, 0.738}, 
 {"SUR", "South America", "Suriname", "2020-08-31", 4034., 25., 57.429, 71., 
  4., 1.571, 6876.519, 42.616, 97.895, 121.029, 6.819, 2.679, 0.84, "", "", 
  "", "", "", "", "", "", "", "", "", "", "", "", "", "", "", "", "", "", "", 
  "", "", "", "", "", 96.3, 586634., 3.612, 29.6, 6.933, 4.229, 13767.119, 
  "", 258.314, 12.54, 7.4, 42.9, 67.779, 3.1, 71.68, 0.738}, 
 {"SUR", "South America", "Suriname", "2020-09-01", 4089., 55., 55.857, 72., 
  1., 1.571, 6970.274, 93.755, 95.216, 122.734, 1.705, 2.679, 0.83, "", "", 
  "", "", "", "", "", "", "", "", "", "", "", "", "", "", "", "", "", "", "", 
  "", "", "", "", "", 96.3, 586634., 3.612, 29.6, 6.933, 4.229, 13767.119, 
  "", 258.314, 12.54, 7.4, 42.9, 67.779, 3.1, 71.68, 0.738}, 
 {"SUR", "South America", "Suriname", "2020-09-02", 4149., 60., 60.714, 72., 
  0., 1.429, 7072.553, 102.278, 103.496, 122.734, 0., 2.435, 0.83, "", "", 
  "", "", "", "", "", "", "", "", "", "", "", "", "", "", "", "", "", "", "", 
  "", "", "", "", "", 96.3, 586634., 3.612, 29.6, 6.933, 4.229, 13767.119, 
  "", 258.314, 12.54, 7.4, 42.9, 67.779, 3.1, 71.68, 0.738}, 
 {"SUR", "South America", "Suriname", "2020-09-03", 4215., 66., 60.286, 73., 
  1., 1., 7185.059, 112.506, 102.765, 124.439, 1.705, 1.705, 0.81, "", "", 
  "", "", "", "", "", "", "", "", "", "", "", "", "", "", "", "", "", "", "", 
  "", "", "", "", "", 96.3, 586634., 3.612, 29.6, 6.933, 4.229, 13767.119, 
  "", 258.314, 12.54, 7.4, 42.9, 67.779, 3.1, 71.68, 0.738}, 
 {"SUR", "South America", "Suriname", "2020-09-04", 4252., 37., 57.714, 75., 
  2., 1.286, 7248.131, 63.072, 98.382, 127.848, 3.409, 2.192, 0.8, "", "", 
  "", "", "", "", "", "", "", "", "", "", "", "", "", "", "", "", "", "", "", 
  "", "", "", "", "", 96.3, 586634., 3.612, 29.6, 6.933, 4.229, 13767.119, 
  "", 258.314, 12.54, 7.4, 42.9, 67.779, 3.1, 71.68, 0.738}, 
 {"SUR", "South America", "Suriname", "2020-09-05", 4320., 68., 52.286, 76., 
  1., 1.286, 7364.046, 115.916, 89.128, 129.553, 1.705, 2.192, 0.78, "", "", 
  "", "", "", "", "", "", "", "", "", "", "", "", "", "", "", "", "", "", "", 
  "", "", "", "", "", 96.3, 586634., 3.612, 29.6, 6.933, 4.229, 13767.119, 
  "", 258.314, 12.54, 7.4, 42.9, 67.779, 3.1, 71.68, 0.738}, 
 {"SUR", "South America", "Suriname", "2020-09-06", 4346., 26., 48.143, 85., 
  9., 2.571, 7408.367, 44.321, 82.066, 144.894, 15.342, 4.383, 0.77, "", "", 
  "", "", "", "", "", "", "", "", "", "", "", "", "", "", "", "", "", "", "", 
  "", "", "", "", "", 96.3, 586634., 3.612, 29.6, 6.933, 4.229, 13767.119, 
  "", 258.314, 12.54, 7.4, 42.9, 67.779, 3.1, 71.68, 0.738}, 
 {"SUR", "South America", "Suriname", "2020-09-07", 4360., 14., 46.571, 91., 
  6., 2.857, 7432.232, 23.865, 79.388, 155.122, 10.228, 4.87, 0.76, "", "", 
  "", "", "", "", "", "", "", "", "", "", "", "", "", "", "", "", "", "", "", 
  "", "", "", "", "", 96.3, 586634., 3.612, 29.6, 6.933, 4.229, 13767.119, 
  "", 258.314, 12.54, 7.4, 42.9, 67.779, 3.1, 71.68, 0.738}, 
 {"SUR", "South America", "Suriname", "2020-09-08", 4419., 59., 47.143, 91., 
  0., 2.714, 7532.806, 100.574, 80.362, 155.122, 0., 4.627, 0.76, "", "", "", 
  "", "", "", "", "", "", "", "", "", "", "", "", "", "", "", "", "", "", "", 
  "", "", "", "", 96.3, 586634., 3.612, 29.6, 6.933, 4.229, 13767.119, "", 
  258.314, 12.54, 7.4, 42.9, 67.779, 3.1, 71.68, 0.738}, 
 {"SUR", "South America", "Suriname", "2020-09-09", 4447., 28., 42.571, 92., 
  1., 2.857, 7580.536, 47.73, 72.569, 156.827, 1.705, 4.87, 0.74, "", "", "", 
  "", "", "", "", "", "", "", "", "", "", "", "", "", "", "", "", "", "", "", 
  "", "", "", "", 96.3, 586634., 3.612, 29.6, 6.933, 4.229, 13767.119, "", 
  258.314, 12.54, 7.4, 42.9, 67.779, 3.1, 71.68, 0.738}, 
 {"SUR", "South America", "Suriname", "2020-09-10", 4477., 30., 37.429, 93., 
  1., 2.857, 7631.675, 51.139, 63.802, 158.532, 1.705, 4.87, 0.74, "", "", 
  "", "", "", "", "", "", "", "", "", "", "", "", "", "", "", "", "", "", "", 
  "", "", "", "", "", 96.3, 586634., 3.612, 29.6, 6.933, 4.229, 13767.119, 
  "", 258.314, 12.54, 7.4, 42.9, 67.779, 3.1, 71.68, 0.738}, 
 {"SUR", "South America", "Suriname", "2020-09-11", 4529., 52., 39.571, 93., 
  0., 2.571, 7720.316, 88.641, 67.455, 158.532, 0., 4.383, 0.73, "", "", "", 
  "", "", "", "", "", "", "", "", "", "", "", "", "", "", "", "", "", "", "", 
  "", "", "", "", 100., 586634., 3.612, 29.6, 6.933, 4.229, 13767.119, "", 
  258.314, 12.54, 7.4, 42.9, 67.779, 3.1, 71.68, 0.738}, 
 {"SUR", "South America", "Suriname", "2020-09-12", 4579., 50., 37., 93., 0., 
  2.429, 7805.548, 85.232, 63.072, 158.532, 0., 4.14, 0.72, "", "", "", "", 
  "", "", "", "", "", "", "", "", "", "", "", "", "", "", "", "", "", "", "", 
  "", "", "", 100., 586634., 3.612, 29.6, 6.933, 4.229, 13767.119, "", 
  258.314, 12.54, 7.4, 42.9, 67.779, 3.1, 71.68, 0.738}, 
 {"SUR", "South America", "Suriname", "2020-09-13", 4582., 3., 33.714, 93., 
  0., 1.143, 7810.662, 5.114, 57.471, 158.532, 0., 1.948, 0.7, "", "", "", 
  "", "", "", "", "", "", "", "", "", "", "", "", "", "", "", "", "", "", "", 
  "", "", "", "", 100., 586634., 3.612, 29.6, 6.933, 4.229, 13767.119, "", 
  258.314, 12.54, 7.4, 42.9, 67.779, 3.1, 71.68, 0.738}, 
 {"SUR", "South America", "Suriname", "2020-09-14", 4611., 29., 35.857, 95., 
  2., 0.571, 7860.097, 49.435, 61.124, 161.941, 3.409, 0.974, 0.7, "", "", 
  "", "", "", "", "", "", "", "", "", "", "", "", "", "", "", "", "", "", "", 
  "", "", "", "", "", 100., 586634., 3.612, 29.6, 6.933, 4.229, 13767.119, 
  "", 258.314, 12.54, 7.4, 42.9, 67.779, 3.1, 71.68, 0.738}, 
 {"SUR", "South America", "Suriname", "2020-09-15", 4625., 14., 29.429, 95., 
  0., 0.571, 7883.962, 23.865, 50.165, 161.941, 0., 0.974, 0.68, "", "", "", 
  "", "", "", "", "", "", "", "", "", "", "", "", "", "", "", "", "", "", "", 
  "", "", "", "", 70.37, 586634., 3.612, 29.6, 6.933, 4.229, 13767.119, "", 
  258.314, 12.54, 7.4, 42.9, 67.779, 3.1, 71.68, 0.738}, 
 {"SUR", "South America", "Suriname", "2020-09-16", 4645., 20., 28.286, 95., 
  0., 0.429, 7918.055, 34.093, 48.217, 161.941, 0., 0.731, 0.68, "", "", "", 
  "", "", "", "", "", "", "", "", "", "", "", "", "", "", "", "", "", "", "", 
  "", "", "", "", 70.37, 586634., 3.612, 29.6, 6.933, 4.229, 13767.119, "", 
  258.314, 12.54, 7.4, 42.9, 67.779, 3.1, 71.68, 0.738}, 
 {"SUR", "South America", "Suriname", "2020-09-17", 4671., 26., 27.714, 95., 
  0., 0.286, 7962.375, 44.321, 47.243, 161.941, 0., 0.487, 0.68, "", "", "", 
  "", "", "", "", "", "", "", "", "", "", "", "", "", "", "", "", "", "", "", 
  "", "", "", "", 70.37, 586634., 3.612, 29.6, 6.933, 4.229, 13767.119, "", 
  258.314, 12.54, 7.4, 42.9, 67.779, 3.1, 71.68, 0.738}, 
 {"SUR", "South America", "Suriname", "2020-09-18", 4691., 20., 23.143, 96., 
  1., 0.429, 7996.468, 34.093, 39.45, 163.645, 1.705, 0.731, 0.68, "", "", 
  "", "", "", "", "", "", "", "", "", "", "", "", "", "", "", "", "", "", "", 
  "", "", "", "", "", 70.37, 586634., 3.612, 29.6, 6.933, 4.229, 13767.119, 
  "", 258.314, 12.54, 7.4, 42.9, 67.779, 3.1, 71.68, 0.738}, 
 {"SUR", "South America", "Suriname", "2020-09-19", 4709., 18., 18.571, 97., 
  1., 0.571, 8027.152, 30.684, 31.658, 165.35, 1.705, 0.974, 0.68, "", "", 
  "", "", "", "", "", "", "", "", "", "", "", "", "", "", "", "", "", "", "", 
  "", "", "", "", "", 70.37, 586634., 3.612, 29.6, 6.933, 4.229, 13767.119, 
  "", 258.314, 12.54, 7.4, 42.9, 67.779, 3.1, 71.68, 0.738}, 
 {"SUR", "South America", "Suriname", "2020-09-20", 4723., 14., 20.143, 97., 
  0., 0.571, 8051.016, 23.865, 34.336, 165.35, 0., 0.974, 0.69, "", "", "", 
  "", "", "", "", "", "", "", "", "", "", "", "", "", "", "", "", "", "", "", 
  "", "", "", "", 70.37, 586634., 3.612, 29.6, 6.933, 4.229, 13767.119, "", 
  258.314, 12.54, 7.4, 42.9, 67.779, 3.1, 71.68, 0.738}, 
 {"SUR", "South America", "Suriname", "2020-09-21", 4740., 17., 18.429, 97., 
  0., 0.286, 8079.995, 28.979, 31.414, 165.35, 0., 0.487, 0.71, "", "", "", 
  "", "", "", "", "", "", "", "", "", "", "", "", "", "", "", "", "", "", "", 
  "", "", "", "", 70.37, 586634., 3.612, 29.6, 6.933, 4.229, 13767.119, "", 
  258.314, 12.54, 7.4, 42.9, 67.779, 3.1, 71.68, 0.738}, 
 {"SUR", "South America", "Suriname", "2020-09-22", 4759., 19., 19.143, 100., 
  3., 0.714, 8112.384, 32.388, 32.632, 170.464, 5.114, 1.218, 0.71, "", "", 
  "", "", "", "", "", "", "", "", "", "", "", "", "", "", "", "", "", "", "", 
  "", "", "", "", "", 70.37, 586634., 3.612, 29.6, 6.933, 4.229, 13767.119, 
  "", 258.314, 12.54, 7.4, 42.9, 67.779, 3.1, 71.68, 0.738}, 
 {"SUR", "South America", "Suriname", "2020-09-23", 4779., 20., 19.143, 101., 
  1., 0.857, 8146.476, 34.093, 32.632, 172.169, 1.705, 1.461, 0.72, "", "", 
  "", "", "", "", "", "", "", "", "", "", "", "", "", "", "", "", "", "", "", 
  "", "", "", "", "", 70.37, 586634., 3.612, 29.6, 6.933, 4.229, 13767.119, 
  "", 258.314, 12.54, 7.4, 42.9, 67.779, 3.1, 71.68, 0.738}, 
 {"SUR", "South America", "Suriname", "2020-09-24", 4789., 10., 16.857, 102., 
  1., 1., 8163.523, 17.046, 28.735, 173.873, 1.705, 1.705, 0.72, "", "", "", 
  "", "", "", "", "", "", "", "", "", "", "", "", "", "", "", "", "", "", "", 
  "", "", "", "", 70.37, 586634., 3.612, 29.6, 6.933, 4.229, 13767.119, "", 
  258.314, 12.54, 7.4, 42.9, 67.779, 3.1, 71.68, 0.738}, 
 {"SUR", "South America", "Suriname", "2020-09-25", 4817., 28., 18., 102., 
  0., 0.857, 8211.253, 47.73, 30.684, 173.873, 0., 1.461, 0.73, "", "", "", 
  "", "", "", "", "", "", "", "", "", "", "", "", "", "", "", "", "", "", "", 
  "", "", "", "", 70.37, 586634., 3.612, 29.6, 6.933, 4.229, 13767.119, "", 
  258.314, 12.54, 7.4, 42.9, 67.779, 3.1, 71.68, 0.738}, 
 {"SUR", "South America", "Suriname", "2020-09-26", 4831., 14., 17.429, 102., 
  0., 0.714, 8235.118, 23.865, 29.709, 173.873, 0., 1.218, 0.74, "", "", "", 
  "", "", "", "", "", "", "", "", "", "", "", "", "", "", "", "", "", "", "", 
  "", "", "", "", 70.37, 586634., 3.612, 29.6, 6.933, 4.229, 13767.119, "", 
  258.314, 12.54, 7.4, 42.9, 67.779, 3.1, 71.68, 0.738}, 
 {"SUR", "South America", "Suriname", "2020-09-27", 4835., 4., 16., 102., 0., 
  0.714, 8241.936, 6.819, 27.274, 173.873, 0., 1.218, 0.75, "", "", "", "", 
  "", "", "", "", "", "", "", "", "", "", "", "", "", "", "", "", "", "", "", 
  "", "", "", 70.37, 586634., 3.612, 29.6, 6.933, 4.229, 13767.119, "", 
  258.314, 12.54, 7.4, 42.9, 67.779, 3.1, 71.68, 0.738}, 
 {"SUR", "South America", "Suriname", "2020-09-28", 4836., 1., 13.714, 102., 
  0., 0.714, 8243.641, 1.705, 23.378, 173.873, 0., 1.218, 0.76, "", "", "", 
  "", "", "", "", "", "", "", "", "", "", "", "", "", "", "", "", "", "", "", 
  "", "", "", "", 67.59, 586634., 3.612, 29.6, 6.933, 4.229, 13767.119, "", 
  258.314, 12.54, 7.4, 42.9, 67.779, 3.1, 71.68, 0.738}, 
 {"SUR", "South America", "Suriname", "2020-09-29", 4863., 27., 14.857, 104., 
  2., 0.571, 8289.666, 46.025, 25.326, 177.283, 3.409, 0.974, 0.8, "", "", 
  "", "", "", "", "", "", "", "", "", "", "", "", "", "", "", "", "", "", "", 
  "", "", "", "", "", 67.59, 586634., 3.612, 29.6, 6.933, 4.229, 13767.119, 
  "", 258.314, 12.54, 7.4, 42.9, 67.779, 3.1, 71.68, 0.738}, 
 {"SUR", "South America", "Suriname", "2020-09-30", 4877., 14., 14., 104., 
  0., 0.429, 8313.531, 23.865, 23.865, 177.283, 0., 0.731, 0.81, "", "", "", 
  "", "", "", "", "", "", "", "", "", "", "", "", "", "", "", "", "", "", "", 
  "", "", "", "", 67.59, 586634., 3.612, 29.6, 6.933, 4.229, 13767.119, "", 
  258.314, 12.54, 7.4, 42.9, 67.779, 3.1, 71.68, 0.738}, 
 {"SUR", "South America", "Suriname", "2020-10-01", 4891., 14., 14.571, 105., 
  1., 0.429, 8337.396, 23.865, 24.839, 178.987, 1.705, 0.731, 0.82, "", "", 
  "", "", "", "", "", "", "", "", "", "", "", "", "", "", "", "", "", "", "", 
  "", "", "", "", "", 60.19, 586634., 3.612, 29.6, 6.933, 4.229, 13767.119, 
  "", 258.314, 12.54, 7.4, 42.9, 67.779, 3.1, 71.68, 0.738}, 
 {"SUR", "South America", "Suriname", "2020-10-02", 4899., 8., 11.714, 105., 
  0., 0.429, 8351.033, 13.637, 19.969, 178.987, 0., 0.731, 0.83, "", "", "", 
  "", "", "", "", "", "", "", "", "", "", "", "", "", "", "", "", "", "", "", 
  "", "", "", "", 60.19, 586634., 3.612, 29.6, 6.933, 4.229, 13767.119, "", 
  258.314, 12.54, 7.4, 42.9, 67.779, 3.1, 71.68, 0.738}, 
 {"SUR", "South America", "Suriname", "2020-10-03", 4924., 25., 13.286, 106., 
  1., 0.571, 8393.649, 42.616, 22.647, 180.692, 1.705, 0.974, 0.86, "", "", 
  "", "", "", "", "", "", "", "", "", "", "", "", "", "", "", "", "", "", "", 
  "", "", "", "", "", 60.19, 586634., 3.612, 29.6, 6.933, 4.229, 13767.119, 
  "", 258.314, 12.54, 7.4, 42.9, 67.779, 3.1, 71.68, 0.738}, 
 {"SUR", "South America", "Suriname", "2020-10-04", 4941., 17., 15.143, 106., 
  0., 0.571, 8422.628, 28.979, 25.813, 180.692, 0., 0.974, 0.87, "", "", "", 
  "", "", "", "", "", "", "", "", "", "", "", "", "", "", "", "", "", "", "", 
  "", "", "", "", 60.19, 586634., 3.612, 29.6, 6.933, 4.229, 13767.119, "", 
  258.314, 12.54, 7.4, 42.9, 67.779, 3.1, 71.68, 0.738}, 
 {"SUR", "South America", "Suriname", "2020-10-05", 4954., 13., 16.857, 106., 
  0., 0.571, 8444.788, 22.16, 28.735, 180.692, 0., 0.974, 0.87, "", "", "", 
  "", "", "", "", "", "", "", "", "", "", "", "", "", "", "", "", "", "", "", 
  "", "", "", "", 60.19, 586634., 3.612, 29.6, 6.933, 4.229, 13767.119, "", 
  258.314, 12.54, 7.4, 42.9, 67.779, 3.1, 71.68, 0.738}, 
 {"SUR", "South America", "Suriname", "2020-10-06", 4965., 11., 14.571, 106., 
  0., 0.286, 8463.539, 18.751, 24.839, 180.692, 0., 0.487, 0.87, "", "", "", 
  "", "", "", "", "", "", "", "", "", "", "", "", "", "", "", "", "", "", "", 
  "", "", "", "", 57.41, 586634., 3.612, 29.6, 6.933, 4.229, 13767.119, "", 
  258.314, 12.54, 7.4, 42.9, 67.779, 3.1, 71.68, 0.738}, 
 {"SUR", "South America", "Suriname", "2020-10-07", 4979., 14., 14.571, 106., 
  0., 0.286, 8487.404, 23.865, 24.839, 180.692, 0., 0.487, 0.88, "", "", "", 
  "", "", "", "", "", "", "", "", "", "", "", "", "", "", "", "", "", "", "", 
  "", "", "", "", 57.41, 586634., 3.612, 29.6, 6.933, 4.229, 13767.119, "", 
  258.314, 12.54, 7.4, 42.9, 67.779, 3.1, 71.68, 0.738}, 
 {"SUR", "South America", "Suriname", "2020-10-08", 5004., 25., 16.143, 106., 
  0., 0.143, 8530.02, 42.616, 27.518, 180.692, 0., 0.244, 0.88, "", "", "", 
  "", "", "", "", "", "", "", "", "", "", "", "", "", "", "", "", "", "", "", 
  "", "", "", "", 57.41, 586634., 3.612, 29.6, 6.933, 4.229, 13767.119, "", 
  258.314, 12.54, 7.4, 42.9, 67.779, 3.1, 71.68, 0.738}, 
 {"SUR", "South America", "Suriname", "2020-10-09", 5018., 14., 17., 106., 
  0., 0.143, 8553.885, 23.865, 28.979, 180.692, 0., 0.244, 0.87, "", "", "", 
  "", "", "", "", "", "", "", "", "", "", "", "", "", "", "", "", "", "", "", 
  "", "", "", "", 57.41, 586634., 3.612, 29.6, 6.933, 4.229, 13767.119, "", 
  258.314, 12.54, 7.4, 42.9, 67.779, 3.1, 71.68, 0.738}, 
 {"SUR", "South America", "Suriname", "2020-10-10", 5035., 17., 15.857, 107., 
  1., 0.143, 8582.864, 28.979, 27.031, 182.397, 1.705, 0.244, 0.86, "", "", 
  "", "", "", "", "", "", "", "", "", "", "", "", "", "", "", "", "", "", "", 
  "", "", "", "", "", 57.41, 586634., 3.612, 29.6, 6.933, 4.229, 13767.119, 
  "", 258.314, 12.54, 7.4, 42.9, 67.779, 3.1, 71.68, 0.738}, 
 {"SUR", "South America", "Suriname", "2020-10-11", 5051., 16., 15.714, 107., 
  0., 0.143, 8610.139, 27.274, 26.787, 182.397, 0., 0.244, 0.85, "", "", "", 
  "", "", "", "", "", "", "", "", "", "", "", "", "", "", "", "", "", "", "", 
  "", "", "", "", 57.41, 586634., 3.612, 29.6, 6.933, 4.229, 13767.119, "", 
  258.314, 12.54, 7.4, 42.9, 67.779, 3.1, 71.68, 0.738}, 
 {"SUR", "South America", "Suriname", "2020-10-12", 5058., 7., 14.857, 107., 
  0., 0.143, 8622.071, 11.932, 25.326, 182.397, 0., 0.244, 0.83, "", "", "", 
  "", "", "", "", "", "", "", "", "", "", "", "", "", "", "", "", "", "", "", 
  "", "", "", "", 57.41, 586634., 3.612, 29.6, 6.933, 4.229, 13767.119, "", 
  258.314, 12.54, 7.4, 42.9, 67.779, 3.1, 71.68, 0.738}, 
 {"SUR", "South America", "Suriname", "2020-10-13", 5072., 14., 15.286, 107., 
  0., 0.143, 8645.936, 23.865, 26.057, 182.397, 0., 0.244, 0.81, "", "", "", 
  "", "", "", "", "", "", "", "", "", "", "", "", "", "", "", "", "", "", "", 
  "", "", "", "", 57.41, 586634., 3.612, 29.6, 6.933, 4.229, 13767.119, "", 
  258.314, 12.54, 7.4, 42.9, 67.779, 3.1, 71.68, 0.738}, 
 {"SUR", "South America", "Suriname", "2020-10-14", 5083., 11., 14.857, 108., 
  1., 0.286, 8664.687, 18.751, 25.326, 184.101, 1.705, 0.487, 0.8, "", "", 
  "", "", "", "", "", "", "", "", "", "", "", "", "", "", "", "", "", "", "", 
  "", "", "", "", "", 57.41, 586634., 3.612, 29.6, 6.933, 4.229, 13767.119, 
  "", 258.314, 12.54, 7.4, 42.9, 67.779, 3.1, 71.68, 0.738}, 
 {"SUR", "South America", "Suriname", "2020-10-15", 5094., 11., 12.857, 109., 
  1., 0.429, 8683.438, 18.751, 21.917, 185.806, 1.705, 0.731, 0.79, "", "", 
  "", "", "", "", "", "", "", "", "", "", "", "", "", "", "", "", "", "", "", 
  "", "", "", "", "", 57.41, 586634., 3.612, 29.6, 6.933, 4.229, 13767.119, 
  "", 258.314, 12.54, 7.4, 42.9, 67.779, 3.1, 71.68, 0.738}, 
 {"SUR", "South America", "Suriname", "2020-10-16", 5113., 19., 13.571, 109., 
  0., 0.429, 8715.826, 32.388, 23.134, 185.806, 0., 0.731, 0.78, "", "", "", 
  "", "", "", "", "", "", "", "", "", "", "", "", "", "", "", "", "", "", "", 
  "", "", "", "", 57.41, 586634., 3.612, 29.6, 6.933, 4.229, 13767.119, "", 
  258.314, 12.54, 7.4, 42.9, 67.779, 3.1, 71.68, 0.738}, 
 {"SUR", "South America", "Suriname", "2020-10-17", 5123., 10., 12.571, 109., 
  0., 0.286, 8732.873, 17.046, 21.43, 185.806, 0., 0.487, 0.76, "", "", "", 
  "", "", "", "", "", "", "", "", "", "", "", "", "", "", "", "", "", "", "", 
  "", "", "", "", 57.41, 586634., 3.612, 29.6, 6.933, 4.229, 13767.119, "", 
  258.314, 12.54, 7.4, 42.9, 67.779, 3.1, 71.68, 0.738}, 
 {"SUR", "South America", "Suriname", "2020-10-18", 5130., 7., 11.286, 109., 
  0., 0.286, 8744.805, 11.932, 19.238, 185.806, 0., 0.487, 0.74, "", "", "", 
  "", "", "", "", "", "", "", "", "", "", "", "", "", "", "", "", "", "", "", 
  "", "", "", "", 57.41, 586634., 3.612, 29.6, 6.933, 4.229, 13767.119, "", 
  258.314, 12.54, 7.4, 42.9, 67.779, 3.1, 71.68, 0.738}, 
 {"SUR", "South America", "Suriname", "2020-10-19", 5133., 3., 10.714, 109., 
  0., 0.286, 8749.919, 5.114, 18.264, 185.806, 0., 0.487, 0.72, "", "", "", 
  "", "", "", "", "", "", "", "", "", "", "", "", "", "", "", "", "", "", "", 
  "", "", "", "", 57.41, 586634., 3.612, 29.6, 6.933, 4.229, 13767.119, "", 
  258.314, 12.54, 7.4, 42.9, 67.779, 3.1, 71.68, 0.738}, 
 {"SUR", "South America", "Suriname", "2020-10-20", 5144., 11., 10.286, 109., 
  0., 0.286, 8768.67, 18.751, 17.533, 185.806, 0., 0.487, 0.71, "", "", "", 
  "", "", "", "", "", "", "", "", "", "", "", "", "", "", "", "", "", "", "", 
  "", "", "", "", 57.41, 586634., 3.612, 29.6, 6.933, 4.229, 13767.119, "", 
  258.314, 12.54, 7.4, 42.9, 67.779, 3.1, 71.68, 0.738}, 
 {"SUR", "South America", "Suriname", "2020-10-21", 5150., 6., 9.571, 109., 
  0., 0.143, 8778.898, 10.228, 16.316, 185.806, 0., 0.244, 0.7, "", "", "", 
  "", "", "", "", "", "", "", "", "", "", "", "", "", "", "", "", "", "", "", 
  "", "", "", "", 57.41, 586634., 3.612, 29.6, 6.933, 4.229, 13767.119, "", 
  258.314, 12.54, 7.4, 42.9, 67.779, 3.1, 71.68, 0.738}, 
 {"SUR", "South America", "Suriname", "2020-10-22", 5154., 4., 8.571, 109., 
  0., 0., 8785.716, 6.819, 14.611, 185.806, 0., 0., 0.69, "", "", "", "", "", 
  "", "", "", "", "", "", "", "", "", "", "", "", "", "", "", "", "", "", "", 
  "", "", 57.41, 586634., 3.612, 29.6, 6.933, 4.229, 13767.119, "", 258.314, 
  12.54, 7.4, 42.9, 67.779, 3.1, 71.68, 0.738}, 
 {"SUR", "South America", "Suriname", "2020-10-23", 5155., 1., 6., 109., 0., 
  0., 8787.421, 1.705, 10.228, 185.806, 0., 0., 0.7, "", "", "", "", "", "", 
  "", "", "", "", "", "", "", "", "", "", "", "", "", "", "", "", "", "", "", 
  "", 57.41, 586634., 3.612, 29.6, 6.933, 4.229, 13767.119, "", 258.314, 
  12.54, 7.4, 42.9, 67.779, 3.1, 71.68, 0.738}, 
 {"SUR", "South America", "Suriname", "2020-10-24", 5166., 11., 6.143, 109., 
  0., 0., 8806.172, 18.751, 10.471, 185.806, 0., 0., 0.72, "", "", "", "", 
  "", "", "", "", "", "", "", "", "", "", "", "", "", "", "", "", "", "", "", 
  "", "", "", 57.41, 586634., 3.612, 29.6, 6.933, 4.229, 13767.119, "", 
  258.314, 12.54, 7.4, 42.9, 67.779, 3.1, 71.68, 0.738}, 
 {"SUR", "South America", "Suriname", "2020-10-25", 5170., 4., 5.714, 109., 
  0., 0., 8812.991, 6.819, 9.741, 185.806, 0., 0., 0.73, "", "", "", "", "", 
  "", "", "", "", "", "", "", "", "", "", "", "", "", "", "", "", "", "", "", 
  "", "", 57.41, 586634., 3.612, 29.6, 6.933, 4.229, 13767.119, "", 258.314, 
  12.54, 7.4, 42.9, 67.779, 3.1, 71.68, 0.738}, 
 {"SUR", "South America", "Suriname", "2020-10-26", 5180., 10., 6.714, 110., 
  1., 0.143, 8830.037, 17.046, 11.445, 187.51, 1.705, 0.244, 0.74, "", "", 
  "", "", "", "", "", "", "", "", "", "", "", "", "", "", "", "", "", "", "", 
  "", "", "", "", "", 57.41, 586634., 3.612, 29.6, 6.933, 4.229, 13767.119, 
  "", 258.314, 12.54, 7.4, 42.9, 67.779, 3.1, 71.68, 0.738}, 
 {"SUR", "South America", "Suriname", "2020-10-27", 5187., 7., 6.143, 111., 
  1., 0.286, 8841.97, 11.932, 10.471, 189.215, 1.705, 0.487, 0.73, "", "", 
  "", "", "", "", "", "", "", "", "", "", "", "", "", "", "", "", "", "", "", 
  "", "", "", "", "", 57.41, 586634., 3.612, 29.6, 6.933, 4.229, 13767.119, 
  "", 258.314, 12.54, 7.4, 42.9, 67.779, 3.1, 71.68, 0.738}, 
 {"SUR", "South America", "Suriname", "2020-10-28", 5192., 5., 6., 111., 0., 
  0.286, 8850.493, 8.523, 10.228, 189.215, 0., 0.487, 0.72, "", "", "", "", 
  "", "", "", "", "", "", "", "", "", "", "", "", "", "", "", "", "", "", "", 
  "", "", "", 57.41, 586634., 3.612, 29.6, 6.933, 4.229, 13767.119, "", 
  258.314, 12.54, 7.4, 42.9, 67.779, 3.1, 71.68, 0.738}, 
 {"SUR", "South America", "Suriname", "2020-10-29", 5197., 5., 6.143, 111., 
  0., 0.286, 8859.016, 8.523, 10.471, 189.215, 0., 0.487, 0.72, "", "", "", 
  "", "", "", "", "", "", "", "", "", "", "", "", "", "", "", "", "", "", "", 
  "", "", "", "", 57.41, 586634., 3.612, 29.6, 6.933, 4.229, 13767.119, "", 
  258.314, 12.54, 7.4, 42.9, 67.779, 3.1, 71.68, 0.738}, 
 {"SUR", "South America", "Suriname", "2020-10-30", 5201., 4., 6.571, 111., 
  0., 0.286, 8865.835, 6.819, 11.202, 189.215, 0., 0.487, 0.72, "", "", "", 
  "", "", "", "", "", "", "", "", "", "", "", "", "", "", "", "", "", "", "", 
  "", "", "", "", 57.41, 586634., 3.612, 29.6, 6.933, 4.229, 13767.119, "", 
  258.314, 12.54, 7.4, 42.9, 67.779, 3.1, 71.68, 0.738}, 
 {"SUR", "South America", "Suriname", "2020-10-31", 5203., 2., 5.286, 111., 
  0., 0.286, 8869.244, 3.409, 9.01, 189.215, 0., 0.487, 0.73, "", "", "", "", 
  "", "", "", "", "", "", "", "", "", "", "", "", "", "", "", "", "", "", "", 
  "", "", "", 57.41, 586634., 3.612, 29.6, 6.933, 4.229, 13767.119, "", 
  258.314, 12.54, 7.4, 42.9, 67.779, 3.1, 71.68, 0.738}, 
 {"SUR", "South America", "Suriname", "2020-11-01", 5210., 7., 5.714, 111., 
  0., 0.286, 8881.176, 11.932, 9.741, 189.215, 0., 0.487, 0.75, "", "", "", 
  "", "", "", "", "", "", "", "", "", "", "", "", "", "", "", "", "", "", "", 
  "", "", "", "", 57.41, 586634., 3.612, 29.6, 6.933, 4.229, 13767.119, "", 
  258.314, 12.54, 7.4, 42.9, 67.779, 3.1, 71.68, 0.738}, 
 {"SUR", "South America", "Suriname", "2020-11-02", 5212., 2., 4.571, 111., 
  0., 0.143, 8884.586, 3.409, 7.793, 189.215, 0., 0.244, 0.76, "", "", "", 
  "", "", "", "", "", "", "", "", "", "", "", "", "", "", "", "", "", "", "", 
  "", "", "", "", 57.41, 586634., 3.612, 29.6, 6.933, 4.229, 13767.119, "", 
  258.314, 12.54, 7.4, 42.9, 67.779, 3.1, 71.68, 0.738}, 
 {"SUR", "South America", "Suriname", "2020-11-03", 5218., 6., 4.429, 111., 
  0., 0., 8894.813, 10.228, 7.549, 189.215, 0., 0., 0.77, "", "", "", "", "", 
  "", "", "", "", "", "", "", "", "", "", "", "", "", "", "", "", "", "", "", 
  "", "", 57.41, 586634., 3.612, 29.6, 6.933, 4.229, 13767.119, "", 258.314, 
  12.54, 7.4, 42.9, 67.779, 3.1, 71.68, 0.738}, 
 {"SUR", "South America", "Suriname", "2020-11-04", 5220., 2., 4., 112., 1., 
  0.143, 8898.223, 3.409, 6.819, 190.92, 1.705, 0.244, 0.77, "", "", "", "", 
  "", "", "", "", "", "", "", "", "", "", "", "", "", "", "", "", "", "", "", 
  "", "", "", 57.41, 586634., 3.612, 29.6, 6.933, 4.229, 13767.119, "", 
  258.314, 12.54, 7.4, 42.9, 67.779, 3.1, 71.68, 0.738}, 
 {"SUR", "South America", "Suriname", "2020-11-05", 5225., 5., 4., 112., 0., 
  0.143, 8906.746, 8.523, 6.819, 190.92, 0., 0.244, 0.8, "", "", "", "", "", 
  "", "", "", "", "", "", "", "", "", "", "", "", "", "", "", "", "", "", "", 
  "", "", 57.41, 586634., 3.612, 29.6, 6.933, 4.229, 13767.119, "", 258.314, 
  12.54, 7.4, 42.9, 67.779, 3.1, 71.68, 0.738}, 
 {"SUR", "South America", "Suriname", "2020-11-06", 5227., 2., 3.714, 112., 
  0., 0.143, 8910.155, 3.409, 6.332, 190.92, 0., 0.244, 0.82, "", "", "", "", 
  "", "", "", "", "", "", "", "", "", "", "", "", "", "", "", "", "", "", "", 
  "", "", "", 57.41, 586634., 3.612, 29.6, 6.933, 4.229, 13767.119, "", 
  258.314, 12.54, 7.4, 42.9, 67.779, 3.1, 71.68, 0.738}, 
 {"SUR", "South America", "Suriname", "2020-11-07", 5234., 7., 4.429, 113., 
  1., 0.286, 8922.088, 11.932, 7.549, 192.624, 1.705, 0.487, 0.86, "", "", 
  "", "", "", "", "", "", "", "", "", "", "", "", "", "", "", "", "", "", "", 
  "", "", "", "", "", 57.41, 586634., 3.612, 29.6, 6.933, 4.229, 13767.119, 
  "", 258.314, 12.54, 7.4, 42.9, 67.779, 3.1, 71.68, 0.738}, 
 {"SUR", "South America", "Suriname", "2020-11-08", 5239., 5., 4.143, 113., 
  0., 0.286, 8930.611, 8.523, 7.062, 192.624, 0., 0.487, 0.88, "", "", "", 
  "", "", "", "", "", "", "", "", "", "", "", "", "", "", "", "", "", "", "", 
  "", "", "", "", 57.41, 586634., 3.612, 29.6, 6.933, 4.229, 13767.119, "", 
  258.314, 12.54, 7.4, 42.9, 67.779, 3.1, 71.68, 0.738}, 
 {"SUR", "South America", "Suriname", "2020-11-09", 5241., 2., 4.143, 113., 
  0., 0.286, 8934.02, 3.409, 7.062, 192.624, 0., 0.487, 0.89, "", "", "", "", 
  "", "", "", "", "", "", "", "", "", "", "", "", "", "", "", "", "", "", "", 
  "", "", "", 54.63, 586634., 3.612, 29.6, 6.933, 4.229, 13767.119, "", 
  258.314, 12.54, 7.4, 42.9, 67.779, 3.1, 71.68, 0.738}, 
 {"SUR", "South America", "Suriname", "2020-11-10", 5245., 4., 3.857, 113., 
  0., 0.286, 8940.839, 6.819, 6.575, 192.624, 0., 0.487, 0.9, "", "", "", "", 
  "", "", "", "", "", "", "", "", "", "", "", "", "", "", "", "", "", "", "", 
  "", "", "", 54.63, 586634., 3.612, 29.6, 6.933, 4.229, 13767.119, "", 
  258.314, 12.54, 7.4, 42.9, 67.779, 3.1, 71.68, 0.738}, 
 {"SUR", "South America", "Suriname", "2020-11-11", 5254., 9., 4.857, 113., 
  0., 0.143, 8956.181, 15.342, 8.28, 192.624, 0., 0.244, 0.91, "", "", "", 
  "", "", "", "", "", "", "", "", "", "", "", "", "", "", "", "", "", "", "", 
  "", "", "", "", 54.63, 586634., 3.612, 29.6, 6.933, 4.229, 13767.119, "", 
  258.314, 12.54, 7.4, 42.9, 67.779, 3.1, 71.68, 0.738}, 
 {"SUR", "South America", "Suriname", "2020-11-12", 5261., 7., 5.143, 114., 
  1., 0.286, 8968.113, 11.932, 8.767, 194.329, 1.705, 0.487, 0.91, "", "", 
  "", "", "", "", "", "", "", "", "", "", "", "", "", "", "", "", "", "", "", 
  "", "", "", "", "", 54.63, 586634., 3.612, 29.6, 6.933, 4.229, 13767.119, 
  "", 258.314, 12.54, 7.4, 42.9, 67.779, 3.1, 71.68, 0.738}, 
 {"SUR", "South America", "Suriname", "2020-11-13", 5268., 7., 5.857, 114., 
  0., 0.286, 8980.045, 11.932, 9.984, 194.329, 0., 0.487, 0.89, "", "", "", 
  "", "", "", "", "", "", "", "", "", "", "", "", "", "", "", "", "", "", "", 
  "", "", "", "", 54.63, 586634., 3.612, 29.6, 6.933, 4.229, 13767.119, "", 
  258.314, 12.54, 7.4, 42.9, 67.779, 3.1, 71.68, 0.738}, 
 {"SUR", "South America", "Suriname", "2020-11-14", 5274., 6., 5.714, 114., 
  0., 0.143, 8990.273, 10.228, 9.741, 194.329, 0., 0.244, 0.87, "", "", "", 
  "", "", "", "", "", "", "", "", "", "", "", "", "", "", "", "", "", "", "", 
  "", "", "", "", 54.63, 586634., 3.612, 29.6, 6.933, 4.229, 13767.119, "", 
  258.314, 12.54, 7.4, 42.9, 67.779, 3.1, 71.68, 0.738}, 
 {"SUR", "South America", "Suriname", "2020-11-15", 5274., 0., 5., 114., 0., 
  0.143, 8990.273, 0., 8.523, 194.329, 0., 0.244, 0.84, "", "", "", "", "", 
  "", "", "", "", "", "", "", "", "", "", "", "", "", "", "", "", "", "", "", 
  "", "", 54.63, 586634., 3.612, 29.6, 6.933, 4.229, 13767.119, "", 258.314, 
  12.54, 7.4, 42.9, 67.779, 3.1, 71.68, 0.738}, 
 {"SUR", "South America", "Suriname", "2020-11-16", 5275., 1., 4.857, 115., 
  1., 0.286, 8991.978, 1.705, 8.28, 196.034, 1.705, 0.487, 0.83, "", "", "", 
  "", "", "", "", "", "", "", "", "", "", "", "", "", "", "", "", "", "", "", 
  "", "", "", "", 54.63, 586634., 3.612, 29.6, 6.933, 4.229, 13767.119, "", 
  258.314, 12.54, 7.4, 42.9, 67.779, 3.1, 71.68, 0.738}, 
 {"SUR", "South America", "Suriname", "2020-11-17", 5278., 3., 4.714, 116., 
  1., 0.429, 8997.092, 5.114, 8.036, 197.738, 1.705, 0.731, 0.82, "", "", "", 
  "", "", "", "", "", "", "", "", "", "", "", "", "", "", "", "", "", "", "", 
  "", "", "", "", 54.63, 586634., 3.612, 29.6, 6.933, 4.229, 13767.119, "", 
  258.314, 12.54, 7.4, 42.9, 67.779, 3.1, 71.68, 0.738}, 
 {"SUR", "South America", "Suriname", "2020-11-18", 5282., 4., 4., 116., 0., 
  0.429, 9003.91, 6.819, 6.819, 197.738, 0., 0.731, 0.82, "", "", "", "", "", 
  "", "", "", "", "", "", "", "", "", "", "", "", "", "", "", "", "", "", "", 
  "", "", 54.63, 586634., 3.612, 29.6, 6.933, 4.229, 13767.119, "", 258.314, 
  12.54, 7.4, 42.9, 67.779, 3.1, 71.68, 0.738}, 
 {"SUR", "South America", "Suriname", "2020-11-19", 5284., 2., 3.286, 116., 
  0., 0.286, 9007.32, 3.409, 5.601, 197.738, 0., 0.487, 0.83, "", "", "", "", 
  "", "", "", "", "", "", "", "", "", "", "", "", "", "", "", "", "", "", "", 
  "", "", "", 54.63, 586634., 3.612, 29.6, 6.933, 4.229, 13767.119, "", 
  258.314, 12.54, 7.4, 42.9, 67.779, 3.1, 71.68, 0.738}, 
 {"SUR", "South America", "Suriname", "2020-11-20", 5289., 5., 3., 116., 0., 
  0.286, 9015.843, 8.523, 5.114, 197.738, 0., 0.487, 0.85, "", "", "", "", 
  "", "", "", "", "", "", "", "", "", "", "", "", "", "", "", "", "", "", "", 
  "", "", "", 54.63, 586634., 3.612, 29.6, 6.933, 4.229, 13767.119, "", 
  258.314, 12.54, 7.4, 42.9, 67.779, 3.1, 71.68, 0.738}, 
 {"SUR", "South America", "Suriname", "2020-11-21", 5295., 6., 3., 116., 0., 
  0.286, 9026.071, 10.228, 5.114, 197.738, 0., 0.487, 0.85, "", "", "", "", 
  "", "", "", "", "", "", "", "", "", "", "", "", "", "", "", "", "", "", "", 
  "", "", "", 54.63, 586634., 3.612, 29.6, 6.933, 4.229, 13767.119, "", 
  258.314, 12.54, 7.4, 42.9, 67.779, 3.1, 71.68, 0.738}, 
 {"SUR", "South America", "Suriname", "2020-11-22", 5296., 1., 3.143, 116., 
  0., 0.286, 9027.775, 1.705, 5.357, 197.738, 0., 0.487, 0.84, "", "", "", 
  "", "", "", "", "", "", "", "", "", "", "", "", "", "", "", "", "", "", "", 
  "", "", "", "", 60.19, 586634., 3.612, 29.6, 6.933, 4.229, 13767.119, "", 
  258.314, 12.54, 7.4, 42.9, 67.779, 3.1, 71.68, 0.738}, 
 {"SUR", "South America", "Suriname", "2020-11-23", 5297., 1., 3.143, 116., 
  0., 0.143, 9029.48, 1.705, 5.357, 197.738, 0., 0.244, 0.84, "", "", "", "", 
  "", "", "", "", "", "", "", "", "", "", "", "", "", "", "", "", "", "", "", 
  "", "", "", 60.19, 586634., 3.612, 29.6, 6.933, 4.229, 13767.119, "", 
  258.314, 12.54, 7.4, 42.9, 67.779, 3.1, 71.68, 0.738}, 
 {"SUR", "South America", "Suriname", "2020-11-24", 5300., 3., 3.143, 117., 
  1., 0.143, 9034.594, 5.114, 5.357, 199.443, 1.705, 0.244, 0.84, "", "", "", 
  "", "", "", "", "", "", "", "", "", "", "", "", "", "", "", "", "", "", "", 
  "", "", "", "", 60.19, 586634., 3.612, 29.6, 6.933, 4.229, 13767.119, "", 
  258.314, 12.54, 7.4, 42.9, 67.779, 3.1, 71.68, 0.738}, 
 {"SUR", "South America", "Suriname", "2020-11-25", 5305., 5., 3.286, 117., 
  0., 0.143, 9043.117, 8.523, 5.601, 199.443, 0., 0.244, 0.85, "", "", "", 
  "", "", "", "", "", "", "", "", "", "", "", "", "", "", "", "", "", "", "", 
  "", "", "", "", 60.19, 586634., 3.612, 29.6, 6.933, 4.229, 13767.119, "", 
  258.314, 12.54, 7.4, 42.9, 67.779, 3.1, 71.68, 0.738}, 
 {"SUR", "South America", "Suriname", "2020-11-26", 5307., 2., 3.286, 117., 
  0., 0.143, 9046.526, 3.409, 5.601, 199.443, 0., 0.244, 0.85, "", "", "", 
  "", "", "", "", "", "", "", "", "", "", "", "", "", "", "", "", "", "", "", 
  "", "", "", "", 60.19, 586634., 3.612, 29.6, 6.933, 4.229, 13767.119, "", 
  258.314, 12.54, 7.4, 42.9, 67.779, 3.1, 71.68, 0.738}, 
 {"SUR", "South America", "Suriname", "2020-11-27", 5311., 4., 3.143, 117., 
  0., 0.143, 9053.345, 6.819, 5.357, 199.443, 0., 0.244, 0.86, "", "", "", 
  "", "", "", "", "", "", "", "", "", "", "", "", "", "", "", "", "", "", "", 
  "", "", "", "", 60.19, 586634., 3.612, 29.6, 6.933, 4.229, 13767.119, "", 
  258.314, 12.54, 7.4, 42.9, 67.779, 3.1, 71.68, 0.738}, 
 {"SUR", "South America", "Suriname", "2020-11-28", 5312., 1., 2.429, 117., 
  0., 0.143, 9055.05, 1.705, 4.14, 199.443, 0., 0.244, 0.85, "", "", "", "", 
  "", "", "", "", "", "", "", "", "", "", "", "", "", "", "", "", "", "", "", 
  "", "", "", 60.19, 586634., 3.612, 29.6, 6.933, 4.229, 13767.119, "", 
  258.314, 12.54, 7.4, 42.9, 67.779, 3.1, 71.68, 0.738}, 
 {"SUR", "South America", "Suriname", "2020-11-29", 5312., 0., 2.286, 117., 
  0., 0.143, 9055.05, 0., 3.896, 199.443, 0., 0.244, 0.87, "", "", "", "", 
  "", "", "", "", "", "", "", "", "", "", "", "", "", "", "", "", "", "", "", 
  "", "", "", 60.19, 586634., 3.612, 29.6, 6.933, 4.229, 13767.119, "", 
  258.314, 12.54, 7.4, 42.9, 67.779, 3.1, 71.68, 0.738}, 
 {"SUR", "South America", "Suriname", "2020-11-30", 5312., 0., 2.143, 117., 
  0., 0.143, 9055.05, 0., 3.653, 199.443, 0., 0.244, 0.9, "", "", "", "", "", 
  "", "", "", "", "", "", "", "", "", "", "", "", "", "", "", "", "", "", "", 
  "", "", 60.19, 586634., 3.612, 29.6, 6.933, 4.229, 13767.119, "", 258.314, 
  12.54, 7.4, 42.9, 67.779, 3.1, 71.68, 0.738}, 
 {"SUR", "South America", "Suriname", "2020-12-01", 5319., 7., 2.714, 117., 
  0., 0., 9066.982, 11.932, 4.627, 199.443, 0., 0., 0.94, "", "", "", "", "", 
  "", "", "", "", "", "", "", "", "", "", "", "", "", "", "", "", "", "", "", 
  "", "", 54.63, 586634., 3.612, 29.6, 6.933, 4.229, 13767.119, "", 258.314, 
  12.54, 7.4, 42.9, 67.779, 3.1, 71.68, 0.738}, 
 {"SUR", "South America", "Suriname", "2020-12-02", 5320., 1., 2.143, 117., 
  0., 0., 9068.687, 1.705, 3.653, 199.443, 0., 0., 0.94, "", "", "", "", "", 
  "", "", "", "", "", "", "", "", "", "", "", "", "", "", "", "", "", "", "", 
  "", "", 57.41, 586634., 3.612, 29.6, 6.933, 4.229, 13767.119, "", 258.314, 
  12.54, 7.4, 42.9, 67.779, 3.1, 71.68, 0.738}, 
 {"SUR", "South America", "Suriname", "2020-12-03", 5322., 2., 2.143, 117., 
  0., 0., 9072.096, 3.409, 3.653, 199.443, 0., 0., 0.96, "", "", "", "", "", 
  "", "", "", "", "", "", "", "", "", "", "", "", "", "", "", "", "", "", "", 
  "", "", 57.41, 586634., 3.612, 29.6, 6.933, 4.229, 13767.119, "", 258.314, 
  12.54, 7.4, 42.9, 67.779, 3.1, 71.68, 0.738}, 
 {"SUR", "South America", "Suriname", "2020-12-04", 5322., 0., 1.571, 117., 
  0., 0., 9072.096, 0., 2.679, 199.443, 0., 0., 0.99, "", "", "", "", "", "", 
  "", "", "", "", "", "", "", "", "", "", "", "", "", "", "", "", "", "", "", 
  "", 57.41, 586634., 3.612, 29.6, 6.933, 4.229, 13767.119, "", 258.314, 
  12.54, 7.4, 42.9, 67.779, 3.1, 71.68, 0.738}, 
 {"SUR", "South America", "Suriname", "2020-12-05", 5324., 2., 1.714, 117., 
  0., 0., 9075.505, 3.409, 2.922, 199.443, 0., 0., 1.04, "", "", "", "", "", 
  "", "", "", "", "", "", "", "", "", "", "", "", "", "", "", "", "", "", "", 
  "", "", 57.41, 586634., 3.612, 29.6, 6.933, 4.229, 13767.119, "", 258.314, 
  12.54, 7.4, 42.9, 67.779, 3.1, 71.68, 0.738}, 
 {"SUR", "South America", "Suriname", "2020-12-06", 5324., 0., 1.714, 117., 
  0., 0., 9075.505, 0., 2.922, 199.443, 0., 0., 1.1, "", "", "", "", "", "", 
  "", "", "", "", "", "", "", "", "", "", "", "", "", "", "", "", "", "", "", 
  "", 57.41, 586634., 3.612, 29.6, 6.933, 4.229, 13767.119, "", 258.314, 
  12.54, 7.4, 42.9, 67.779, 3.1, 71.68, 0.738}, 
 {"SUR", "South America", "Suriname", "2020-12-07", 5325., 1., 1.857, 117., 
  0., 0., 9077.21, 1.705, 3.166, 199.443, 0., 0., 1.18, "", "", "", "", "", 
  "", "", "", "", "", "", "", "", "", "", "", "", "", "", "", "", "", "", "", 
  "", "", 57.41, 586634., 3.612, 29.6, 6.933, 4.229, 13767.119, "", 258.314, 
  12.54, 7.4, 42.9, 67.779, 3.1, 71.68, 0.738}, 
 {"SUR", "South America", "Suriname", "2020-12-08", 5326., 1., 1., 117., 0., 
  0., 9078.915, 1.705, 1.705, 199.443, 0., 0., 1.27, "", "", "", "", "", "", 
  "", "", "", "", "", "", "", "", "", "", "", "", "", "", "", "", "", "", "", 
  "", 57.41, 586634., 3.612, 29.6, 6.933, 4.229, 13767.119, "", 258.314, 
  12.54, 7.4, 42.9, 67.779, 3.1, 71.68, 0.738}, 
 {"SUR", "South America", "Suriname", "2020-12-09", 5333., 7., 1.857, 117., 
  0., 0., 9090.847, 11.932, 3.166, 199.443, 0., 0., 1.39, "", "", "", "", "", 
  "", "", "", "", "", "", "", "", "", "", "", "", "", "", "", "", "", "", "", 
  "", "", 57.41, 586634., 3.612, 29.6, 6.933, 4.229, 13767.119, "", 258.314, 
  12.54, 7.4, 42.9, 67.779, 3.1, 71.68, 0.738}, 
 {"SUR", "South America", "Suriname", "2020-12-10", 5337., 4., 2.143, 117., 
  0., 0., 9097.666, 6.819, 3.653, 199.443, 0., 0., 1.43, "", "", "", "", "", 
  "", "", "", "", "", "", "", "", "", "", "", "", "", "", "", "", "", "", "", 
  "", "", 57.41, 586634., 3.612, 29.6, 6.933, 4.229, 13767.119, "", 258.314, 
  12.54, 7.4, 42.9, 67.779, 3.1, 71.68, 0.738}, 
 {"SUR", "South America", "Suriname", "2020-12-11", 5339., 2., 2.429, 117., 
  0., 0., 9101.075, 3.409, 4.14, 199.443, 0., 0., 1.47, "", "", "", "", "", 
  "", "", "", "", "", "", "", "", "", "", "", "", "", "", "", "", "", "", "", 
  "", "", 57.41, 586634., 3.612, 29.6, 6.933, 4.229, 13767.119, "", 258.314, 
  12.54, 7.4, 42.9, 67.779, 3.1, 71.68, 0.738}, 
 {"SUR", "South America", "Suriname", "2020-12-12", 5340., 1., 2.286, 117., 
  0., 0., 9102.78, 1.705, 3.896, 199.443, 0., 0., 1.53, "", "", "", "", "", 
  "", "", "", "", "", "", "", "", "", "", "", "", "", "", "", "", "", "", "", 
  "", "", 57.41, 586634., 3.612, 29.6, 6.933, 4.229, 13767.119, "", 258.314, 
  12.54, 7.4, 42.9, 67.779, 3.1, 71.68, 0.738}, 
 {"SUR", "South America", "Suriname", "2020-12-13", 5353., 13., 4.143, 117., 
  0., 0., 9124.94, 22.16, 7.062, 199.443, 0., 0., 1.63, "", "", "", "", "", 
  "", "", "", "", "", "", "", "", "", "", "", "", "", "", "", "", "", "", "", 
  "", "", 57.41, 586634., 3.612, 29.6, 6.933, 4.229, 13767.119, "", 258.314, 
  12.54, 7.4, 42.9, 67.779, 3.1, 71.68, 0.738}, 
 {"SUR", "South America", "Suriname", "2020-12-14", 5359., 6., 4.857, 117., 
  0., 0., 9135.168, 10.228, 8.28, 199.443, 0., 0., 1.72, "", "", "", "", "", 
  "", "", "", "", "", "", "", "", "", "", "", "", "", "", "", "", "", "", "", 
  "", "", 64.81, 586634., 3.612, 29.6, 6.933, 4.229, 13767.119, "", 258.314, 
  12.54, 7.4, 42.9, 67.779, 3.1, 71.68, 0.738}, 
 {"SUR", "South America", "Suriname", "2020-12-15", 5381., 22., 7.857, 117., 
  0., 0., 9172.67, 37.502, 13.394, 199.443, 0., 0., 1.81, "", "", "", "", "", 
  "", "", "", "", "", "", "", "", "", "", "", "", "", "", "", "", "", "", "", 
  "", "", 64.81, 586634., 3.612, 29.6, 6.933, 4.229, 13767.119, "", 258.314, 
  12.54, 7.4, 42.9, 67.779, 3.1, 71.68, 0.738}, 
 {"SUR", "South America", "Suriname", "2020-12-16", 5401., 20., 9.714, 117., 
  0., 0., 9206.763, 34.093, 16.559, 199.443, 0., 0., 1.9, "", "", "", "", "", 
  "", "", "", "", "", "", "", "", "", "", "", "", "", "", "", "", "", "", "", 
  "", "", 64.81, 586634., 3.612, 29.6, 6.933, 4.229, 13767.119, "", 258.314, 
  12.54, 7.4, 42.9, 67.779, 3.1, 71.68, 0.738}, 
 {"SUR", "South America", "Suriname", "2020-12-17", 5428., 27., 13., 117., 
  0., 0., 9252.788, 46.025, 22.16, 199.443, 0., 0., 1.97, "", "", "", "", "", 
  "", "", "", "", "", "", "", "", "", "", "", "", "", "", "", "", "", "", "", 
  "", "", 64.81, 586634., 3.612, 29.6, 6.933, 4.229, 13767.119, "", 258.314, 
  12.54, 7.4, 42.9, 67.779, 3.1, 71.68, 0.738}, 
 {"SUR", "South America", "Suriname", "2020-12-18", 5459., 31., 17.143, 117., 
  0., 0., 9305.632, 52.844, 29.222, 199.443, 0., 0., 2.01, "", "", "", "", 
  "", "", "", "", "", "", "", "", "", "", "", "", "", "", "", "", "", "", "", 
  "", "", "", 64.81, 586634., 3.612, 29.6, 6.933, 4.229, 13767.119, "", 
  258.314, 12.54, 7.4, 42.9, 67.779, 3.1, 71.68, 0.738}, 
 {"SUR", "South America", "Suriname", "2020-12-19", 5511., 52., 24.429, 118., 
  1., 0.143, 9394.273, 88.641, 41.642, 201.148, 1.705, 0.244, 2.02, "", "", 
  "", "", "", "", "", "", "", "", "", "", "", "", "", "", "", "", "", "", "", 
  "", "", "", "", "", 64.81, 586634., 3.612, 29.6, 6.933, 4.229, 13767.119, 
  "", 258.314, 12.54, 7.4, 42.9, 67.779, 3.1, 71.68, 0.738}, 
 {"SUR", "South America", "Suriname", "2020-12-20", 5552., 41., 28.429, 118., 
  0., 0.143, 9464.163, 69.89, 48.46, 201.148, 0., 0.244, 1.99, "", "", "", 
  "", "", "", "", "", "", "", "", "", "", "", "", "", "", "", "", "", "", "", 
  "", "", "", "", 64.81, 586634., 3.612, 29.6, 6.933, 4.229, 13767.119, "", 
  258.314, 12.54, 7.4, 42.9, 67.779, 3.1, 71.68, 0.738}, 
 {"SUR", "South America", "Suriname", "2020-12-21", 5583., 31., 32., 118., 
  0., 0.143, 9517.007, 52.844, 54.548, 201.148, 0., 0.244, 1.95, "", "", "", 
  "", "", "", "", "", "", "", "", "", "", "", "", "", "", "", "", "", "", "", 
  "", "", "", "", 64.81, 586634., 3.612, 29.6, 6.933, 4.229, 13767.119, "", 
  258.314, 12.54, 7.4, 42.9, 67.779, 3.1, 71.68, 0.738}, 
 {"SUR", "South America", "Suriname", "2020-12-22", 5669., 86., 41.143, 118., 
  0., 0.143, 9663.606, 146.599, 70.134, 201.148, 0., 0.244, 1.91, "", "", "", 
  "", "", "", "", "", "", "", "", "", "", "", "", "", "", "", "", "", "", "", 
  "", "", "", "", 67.59, 586634., 3.612, 29.6, 6.933, 4.229, 13767.119, "", 
  258.314, 12.54, 7.4, 42.9, 67.779, 3.1, 71.68, 0.738}, 
 {"SUR", "South America", "Suriname", "2020-12-23", 5734., 65., 47.571, 118., 
  0., 0.143, 9774.408, 110.802, 81.092, 201.148, 0., 0.244, 1.83, "", "", "", 
  "", "", "", "", "", "", "", "", "", "", "", "", "", "", "", "", "", "", "", 
  "", "", "", "", 67.59, 586634., 3.612, 29.6, 6.933, 4.229, 13767.119, "", 
  258.314, 12.54, 7.4, 42.9, 67.779, 3.1, 71.68, 0.738}, 
 {"SUR", "South America", "Suriname", "2020-12-24", 5810., 76., 54.571, 118., 
  0., 0.143, 9903.961, 129.553, 93.025, 201.148, 0., 0.244, 1.76, "", "", "", 
  "", "", "", "", "", "", "", "", "", "", "", "", "", "", "", "", "", "", "", 
  "", "", "", "", 67.59, 586634., 3.612, 29.6, 6.933, 4.229, 13767.119, "", 
  258.314, 12.54, 7.4, 42.9, 67.779, 3.1, 71.68, 0.738}, 
 {"SUR", "South America", "Suriname", "2020-12-25", 5880., 70., 60.143, 119., 
  1., 0.286, 10023.285, 119.325, 102.522, 202.852, 1.705, 0.487, 1.68, "", 
  "", "", "", "", "", "", "", "", "", "", "", "", "", "", "", "", "", "", "", 
  "", "", "", "", "", "", 67.59, 586634., 3.612, 29.6, 6.933, 4.229, 
  13767.119, "", 258.314, 12.54, 7.4, 42.9, 67.779, 3.1, 71.68, 0.738}, 
 {"SUR", "South America", "Suriname", "2020-12-26", 5938., 58., 61., 119., 
  0., 0.143, 10122.155, 98.869, 103.983, 202.852, 0., 0.244, 1.61, "", "", 
  "", "", "", "", "", "", "", "", "", "", "", "", "", "", "", "", "", "", "", 
  "", "", "", "", "", 67.59, 586634., 3.612, 29.6, 6.933, 4.229, 13767.119, 
  "", 258.314, 12.54, 7.4, 42.9, 67.779, 3.1, 71.68, 0.738}, 
 {"SUR", "South America", "Suriname", "2020-12-27", 5978., 40., 60.857, 119., 
  0., 0.143, 10190.34, 68.186, 103.74, 202.852, 0., 0.244, 1.55, "", "", "", 
  "", "", "", "", "", "", "", "", "", "", "", "", "", "", "", "", "", "", "", 
  "", "", "", "", 67.59, 586634., 3.612, 29.6, 6.933, 4.229, 13767.119, "", 
  258.314, 12.54, 7.4, 42.9, 67.779, 3.1, 71.68, 0.738}, 
 {"SUR", "South America", "Suriname", "2020-12-28", 6013., 35., 61.429, 120., 
  1., 0.286, 10250.003, 59.662, 104.714, 204.557, 1.705, 0.487, 1.49, "", "", 
  "", "", "", "", "", "", "", "", "", "", "", "", "", "", "", "", "", "", "", 
  "", "", "", "", "", 67.59, 586634., 3.612, 29.6, 6.933, 4.229, 13767.119, 
  "", 258.314, 12.54, 7.4, 42.9, 67.779, 3.1, 71.68, 0.738}, 
 {"SUR", "South America", "Suriname", "2020-12-29", 6098., 85., 61.286, 120., 
  0., 0.286, 10394.897, 144.894, 104.47, 204.557, 0., 0.487, 1.45, "", "", 
  "", "", "", "", "", "", "", "", "", "", "", "", "", "", "", "", "", "", "", 
  "", "", "", "", "", 67.59, 586634., 3.612, 29.6, 6.933, 4.229, 13767.119, 
  "", 258.314, 12.54, 7.4, 42.9, 67.779, 3.1, 71.68, 0.738}, 
 {"SUR", "South America", "Suriname", "2020-12-30", 6181., 83., 63.857, 121., 
  1., 0.429, 10536.382, 141.485, 108.853, 206.261, 1.705, 0.731, 1.41, "", 
  "", "", "", "", "", "", "", "", "", "", "", "", "", "", "", "", "", "", "", 
  "", "", "", "", "", "", 67.59, 586634., 3.612, 29.6, 6.933, 4.229, 
  13767.119, "", 258.314, 12.54, 7.4, 42.9, 67.779, 3.1, 71.68, 0.738}, 
 {"SUR", "South America", "Suriname", "2020-12-31", 6210., 29., 57.143, 122., 
  1., 0.571, 10585.817, 49.435, 97.408, 207.966, 1.705, 0.974, 1.37, "", "", 
  "", "", "", "", "", "", "", "", "", "", "", "", "", "", "", "", "", "", "", 
  "", "", "", "", "", 67.59, 586634., 3.612, 29.6, 6.933, 4.229, 13767.119, 
  "", 258.314, 12.54, 7.4, 42.9, 67.779, 3.1, 71.68, 0.738}, 
 {"SUR", "South America", "Suriname", "2021-01-01", 6277., 67., 56.714, 123., 
  1., 0.571, 10700.028, 114.211, 96.677, 209.671, 1.705, 0.974, 1.35, "", "", 
  "", "", "", "", "", "", "", "", "", "", "", "", "", "", "", "", "", "", "", 
  "", "", "", "", "", 67.59, 586634., 3.612, 29.6, 6.933, 4.229, 13767.119, 
  "", 258.314, 12.54, 7.4, 42.9, 67.779, 3.1, 71.68, 0.738}, 
 {"SUR", "South America", "Suriname", "2021-01-02", 6343., 66., 57.857, 123., 
  0., 0.571, 10812.534, 112.506, 98.626, 209.671, 0., 0.974, 1.34, "", "", 
  "", "", "", "", "", "", "", "", "", "", "", "", "", "", "", "", "", "", "", 
  "", "", "", "", "", 67.59, 586634., 3.612, 29.6, 6.933, 4.229, 13767.119, 
  "", 258.314, 12.54, 7.4, 42.9, 67.779, 3.1, 71.68, 0.738}, 
 {"SUR", "South America", "Suriname", "2021-01-03", 6393., 50., 59.286, 123., 
  0., 0.571, 10897.766, 85.232, 101.061, 209.671, 0., 0.974, 1.33, "", "", 
  "", "", "", "", "", "", "", "", "", "", "", "", "", "", "", "", "", "", "", 
  "", "", "", "", "", 67.59, 586634., 3.612, 29.6, 6.933, 4.229, 13767.119, 
  "", 258.314, 12.54, 7.4, 42.9, 67.779, 3.1, 71.68, 0.738}, 
 {"SUR", "South America", "Suriname", "2021-01-04", 6493., 100., 68.571, 
  124., 1., 0.571, 11068.23, 170.464, 116.89, 211.375, 1.705, 0.974, 1.32, 
  "", "", "", "", "", "", "", "", "", "", "", "", "", "", "", "", "", "", "", 
  "", "", "", "", "", "", "", 67.59, 586634., 3.612, 29.6, 6.933, 4.229, 
  13767.119, "", 258.314, 12.54, 7.4, 42.9, 67.779, 3.1, 71.68, 0.738}, 
 {"SUR", "South America", "Suriname", "2021-01-05", 6586., 93., 69.714, 125., 
  1., 0.714, 11226.761, 158.532, 118.838, 213.08, 1.705, 1.218, 1.28, "", "", 
  "", "", "", "", "", "", "", "", "", "", "", "", "", "", "", "", "", "", "", 
  "", "", "", "", "", 67.59, 586634., 3.612, 29.6, 6.933, 4.229, 13767.119, 
  "", 258.314, 12.54, 7.4, 42.9, 67.779, 3.1, 71.68, 0.738}, 
 {"SUR", "South America", "Suriname", "2021-01-06", 6666., 80., 69.286, 126., 
  1., 0.714, 11363.133, 136.371, 118.107, 214.785, 1.705, 1.218, 1.25, "", 
  "", "", "", "", "", "", "", "", "", "", "", "", "", "", "", "", "", "", "", 
  "", "", "", "", "", "", 67.59, 586634., 3.612, 29.6, 6.933, 4.229, 
  13767.119, "", 258.314, 12.54, 7.4, 42.9, 67.779, 3.1, 71.68, 0.738}, 
 {"SUR", "South America", "Suriname", "2021-01-07", 6750., 84., 77.143, 130., 
  4., 1.143, 11506.323, 143.19, 131.501, 221.603, 6.819, 1.948, 1.23, "", "", 
  "", "", "", "", "", "", "", "", "", "", "", "", "", "", "", "", "", "", "", 
  "", "", "", "", "", 67.59, 586634., 3.612, 29.6, 6.933, 4.229, 13767.119, 
  "", 258.314, 12.54, 7.4, 42.9, 67.779, 3.1, 71.68, 0.738}, 
 {"SUR", "South America", "Suriname", "2021-01-08", 6854., 104., 82.429, 
  131., 1., 1.143, 11683.605, 177.283, 140.511, 223.308, 1.705, 1.948, 1.21, 
  "", "", "", "", "", "", "", "", "", "", "", "", "", "", "", "", "", "", "", 
  "", "", "", "", "", "", "", 67.59, 586634., 3.612, 29.6, 6.933, 4.229, 
  13767.119, "", 258.314, 12.54, 7.4, 42.9, 67.779, 3.1, 71.68, 0.738}, 
 {"SUR", "South America", "Suriname", "2021-01-09", 6948., 94., 86.429, 132., 
  1., 1.286, 11843.841, 160.236, 147.33, 225.013, 1.705, 2.192, 1.18, "", "", 
  "", "", "", "", "", "", "", "", "", "", "", "", "", "", "", "", "", "", "", 
  "", "", "", "", "", 67.59, 586634., 3.612, 29.6, 6.933, 4.229, 13767.119, 
  "", 258.314, 12.54, 7.4, 42.9, 67.779, 3.1, 71.68, 0.738}, 
 {"SUR", "South America", "Suriname", "2021-01-10", 7008., 60., 87.857, 133., 
  1., 1.429, 11946.12, 102.278, 149.765, 226.717, 1.705, 2.435, 1.16, "", "", 
  "", "", "", "", "", "", "", "", "", "", "", "", "", "", "", "", "", "", "", 
  "", "", "", "", "", 67.59, 586634., 3.612, 29.6, 6.933, 4.229, 13767.119, 
  "", 258.314, 12.54, 7.4, 42.9, 67.779, 3.1, 71.68, 0.738}, 
 {"SUR", "South America", "Suriname", "2021-01-11", 7064., 56., 81.571, 138., 
  5., 2., 12041.58, 95.46, 139.05, 235.24, 8.523, 3.409, 1.13, "", "", "", 
  "", "", "", "", "", "", "", "", "", "", "", "", "", "", "", "", "", "", "", 
  "", "", "", "", 67.59, 586634., 3.612, 29.6, 6.933, 4.229, 13767.119, "", 
  258.314, 12.54, 7.4, 42.9, 67.779, 3.1, 71.68, 0.738}, 
 {"SUR", "South America", "Suriname", "2021-01-12", 7178., 114., 84.571, 
  138., 0., 1.857, 12235.909, 194.329, 144.164, 235.24, 0., 3.166, 1.1, "", 
  "", "", "", "", "", "", "", "", "", "", "", "", "", "", "", "", "", "", "", 
  "", "", "", "", "", "", 67.59, 586634., 3.612, 29.6, 6.933, 4.229, 
  13767.119, "", 258.314, 12.54, 7.4, 42.9, 67.779, 3.1, 71.68, 0.738}, 
 {"SUR", "South America", "Suriname", "2021-01-13", 7247., 69., 83., 139., 
  1., 1.857, 12353.529, 117.62, 141.485, 236.945, 1.705, 3.166, 1.07, "", "", 
  "", "", "", "", "", "", "", "", "", "", "", "", "", "", "", "", "", "", "", 
  "", "", "", "", "", 67.59, 586634., 3.612, 29.6, 6.933, 4.229, 13767.119, 
  "", 258.314, 12.54, 7.4, 42.9, 67.779, 3.1, 71.68, 0.738}, 
 {"SUR", "South America", "Suriname", "2021-01-14", 7300., 53., 78.571, 139., 
  0., 1.286, 12443.875, 90.346, 133.936, 236.945, 0., 2.192, 1.06, "", "", 
  "", "", "", "", "", "", "", "", "", "", "", "", "", "", "", "", "", "", "", 
  "", "", "", "", "", 67.59, 586634., 3.612, 29.6, 6.933, 4.229, 13767.119, 
  "", 258.314, 12.54, 7.4, 42.9, 67.779, 3.1, 71.68, 0.738}, 
 {"SUR", "South America", "Suriname", "2021-01-15", 7409., 109., 79.286, 
  139., 0., 1.143, 12629.681, 185.806, 135.154, 236.945, 0., 1.948, 1.05, "", 
  "", "", "", "", "", "", "", "", "", "", "", "", "", "", "", "", "", "", "", 
  "", "", "", "", "", "", 67.59, 586634., 3.612, 29.6, 6.933, 4.229, 
  13767.119, "", 258.314, 12.54, 7.4, 42.9, 67.779, 3.1, 71.68, 0.738}, 
 {"SUR", "South America", "Suriname", "2021-01-16", 7469., 60., 74.429, 141., 
  2., 1.286, 12731.959, 102.278, 126.874, 240.354, 3.409, 2.192, 1.03, "", 
  "", "", "", "", "", "", "", "", "", "", "", "", "", "", "", "", "", "", "", 
  "", "", "", "", "", "", 67.59, 586634., 3.612, 29.6, 6.933, 4.229, 
  13767.119, "", 258.314, 12.54, 7.4, 42.9, 67.779, 3.1, 71.68, 0.738}, 
 {"SUR", "South America", "Suriname", "2021-01-17", 7527., 58., 74.143, 141., 
  0., 1.143, 12830.828, 98.869, 126.387, 240.354, 0., 1.948, 1.02, "", "", 
  "", "", "", "", "", "", "", "", "", "", "", "", "", "", "", "", "", "", "", 
  "", "", "", "", "", 67.59, 586634., 3.612, 29.6, 6.933, 4.229, 13767.119, 
  "", 258.314, 12.54, 7.4, 42.9, 67.779, 3.1, 71.68, 0.738}, 
 {"SUR", "South America", "Suriname", "2021-01-18", 7624., 97., 80., 145., 
  4., 1., 12996.178, 165.35, 136.371, 247.173, 6.819, 1.705, 1.01, "", "", 
  "", "", "", "", "", "", "", "", "", "", "", "", "", "", "", "", "", "", "", 
  "", "", "", "", "", 67.59, 586634., 3.612, 29.6, 6.933, 4.229, 13767.119, 
  "", 258.314, 12.54, 7.4, 42.9, 67.779, 3.1, 71.68, 0.738}, 
 {"SUR", "South America", "Suriname", "2021-01-19", 7709., 85., 75.857, 146., 
  1., 1.143, 13141.073, 144.894, 129.309, 248.877, 1.705, 1.948, 0.98, "", 
  "", "", "", "", "", "", "", "", "", "", "", "", "", "", "", "", "", "", "", 
  "", "", "", "", "", "", 70.37, 586634., 3.612, 29.6, 6.933, 4.229, 
  13767.119, "", 258.314, 12.54, 7.4, 42.9, 67.779, 3.1, 71.68, 0.738}, 
 {"SUR", "South America", "Suriname", "2021-01-20", 7783., 74., 76.571, 146., 
  0., 1., 13267.216, 126.143, 130.527, 248.877, 0., 1.705, 0.96, "", "", "", 
  "", "", "", "", "", "", "", "", "", "", "", "", "", "", "", "", "", "", "", 
  "", "", "", "", 70.37, 586634., 3.612, 29.6, 6.933, 4.229, 13767.119, "", 
  258.314, 12.54, 7.4, 42.9, 67.779, 3.1, 71.68, 0.738}, 
 {"SUR", "South America", "Suriname", "2021-01-21", 7880., 97., 82.857, 146., 
  0., 1., 13432.566, 165.35, 141.242, 248.877, 0., 1.705, 0.94, "", "", "", 
  "", "", "", "", "", "", "", "", "", "", "", "", "", "", "", "", "", "", "", 
  "", "", "", "", 70.37, 586634., 3.612, 29.6, 6.933, 4.229, 13767.119, "", 
  258.314, 12.54, 7.4, 42.9, 67.779, 3.1, 71.68, 0.738}, 
 {"SUR", "South America", "Suriname", "2021-01-22", 7945., 65., 76.571, 148., 
  2., 1.286, 13543.368, 110.802, 130.527, 252.287, 3.409, 2.192, 0.92, "", 
  "", "", "", "", "", "", "", "", "", "", "", "", "", "", "", "", "", "", "", 
  "", "", "", "", "", "", 70.37, 586634., 3.612, 29.6, 6.933, 4.229, 
  13767.119, "", 258.314, 12.54, 7.4, 42.9, 67.779, 3.1, 71.68, 0.738}, 
 {"SUR", "South America", "Suriname", "2021-01-23", 8000., 55., 75.857, 148., 
  0., 1., 13637.123, 93.755, 129.309, 252.287, 0., 1.705, 0.9, "", "", "", 
  "", "", "", "", "", "", "", "", "", "", "", "", "", "", "", "", "", "", "", 
  "", "", "", "", 70.37, 586634., 3.612, 29.6, 6.933, 4.229, 13767.119, "", 
  258.314, 12.54, 7.4, 42.9, 67.779, 3.1, 71.68, 0.738}, 
 {"SUR", "South America", "Suriname", "2021-01-24", 8057., 57., 75.714, 149., 
  1., 1.143, 13734.287, 97.165, 129.066, 253.991, 1.705, 1.948, 0.88, "", "", 
  "", "", "", "", "", "", "", "", "", "", "", "", "", "", "", "", "", "", "", 
  "", "", "", "", "", 70.37, 586634., 3.612, 29.6, 6.933, 4.229, 13767.119, 
  "", 258.314, 12.54, 7.4, 42.9, 67.779, 3.1, 71.68, 0.738}, 
 {"SUR", "South America", "Suriname", "2021-01-25", 8112., 55., 69.714, 149., 
  0., 0.571, 13828.043, 93.755, 118.838, 253.991, 0., 0.974, 0.86, "", "", 
  "", "", "", "", "", "", "", "", "", "", "", "", "", "", "", "", "", "", "", 
  "", "", "", "", "", 70.37, 586634., 3.612, 29.6, 6.933, 4.229, 13767.119, 
  "", 258.314, 12.54, 7.4, 42.9, 67.779, 3.1, 71.68, 0.738}, 
 {"SUR", "South America", "Suriname", "2021-01-26", 8174., 62., 66.429, 150., 
  1., 0.571, 13933.73, 105.688, 113.237, 255.696, 1.705, 0.974, 0.84, "", "", 
  "", "", "", "", "", "", "", "", "", "", "", "", "", "", "", "", "", "", "", 
  "", "", "", "", "", 70.37, 586634., 3.612, 29.6, 6.933, 4.229, 13767.119, 
  "", 258.314, 12.54, 7.4, 42.9, 67.779, 3.1, 71.68, 0.738}, 
 {"SUR", "South America", "Suriname", "2021-01-27", 8243., 69., 65.714, 152., 
  2., 0.857, 14051.351, 117.62, 112.019, 259.105, 3.409, 1.461, 0.82, "", "", 
  "", "", "", "", "", "", "", "", "", "", "", "", "", "", "", "", "", "", "", 
  "", "", "", "", "", 70.37, 586634., 3.612, 29.6, 6.933, 4.229, 13767.119, 
  "", 258.314, 12.54, 7.4, 42.9, 67.779, 3.1, 71.68, 0.738}, 
 {"SUR", "South America", "Suriname", "2021-01-28", 8293., 50., 59., 154., 
  2., 1.143, 14136.583, 85.232, 100.574, 262.515, 3.409, 1.948, 0.8, "", "", 
  "", "", "", "", "", "", "", "", "", "", "", "", "", "", "", "", "", "", "", 
  "", "", "", "", "", 70.37, 586634., 3.612, 29.6, 6.933, 4.229, 13767.119, 
  "", 258.314, 12.54, 7.4, 42.9, 67.779, 3.1, 71.68, 0.738}, 
 {"SUR", "South America", "Suriname", "2021-01-29", 8364., 71., 59.857, 154., 
  0., 0.857, 14257.612, 121.029, 102.035, 262.515, 0., 1.461, 0.78, "", "", 
  "", "", "", "", "", "", "", "", "", "", "", "", "", "", "", "", "", "", "", 
  "", "", "", "", "", 70.37, 586634., 3.612, 29.6, 6.933, 4.229, 13767.119, 
  "", 258.314, 12.54, 7.4, 42.9, 67.779, 3.1, 71.68, 0.738}, 
 {"SUR", "South America", "Suriname", "2021-01-30", 8403., 39., 57.571, 154., 
  0., 0.857, 14324.093, 66.481, 98.139, 262.515, 0., 1.461, 0.76, "", "", "", 
  "", "", "", "", "", "", "", "", "", "", "", "", "", "", "", "", "", "", "", 
  "", "", "", "", 70.37, 586634., 3.612, 29.6, 6.933, 4.229, 13767.119, "", 
  258.314, 12.54, 7.4, 42.9, 67.779, 3.1, 71.68, 0.738}, 
 {"SUR", "South America", "Suriname", "2021-01-31", 8438., 35., 54.429, 154., 
  0., 0.714, 14383.755, 59.662, 92.781, 262.515, 0., 1.218, 0.74, "", "", "", 
  "", "", "", "", "", "", "", "", "", "", "", "", "", "", "", "", "", "", "", 
  "", "", "", "", 70.37, 586634., 3.612, 29.6, 6.933, 4.229, 13767.119, "", 
  258.314, 12.54, 7.4, 42.9, 67.779, 3.1, 71.68, 0.738}, 
 {"SUR", "South America", "Suriname", "2021-02-01", 8449., 11., 48.143, 156., 
  2., 1., 14402.507, 18.751, 82.066, 265.924, 3.409, 1.705, 0.73, "", "", "", 
  "", "", "", "", "", "", "", "", "", "", "", "", "", "", "", "", "", "", "", 
  "", "", "", "", 70.37, 586634., 3.612, 29.6, 6.933, 4.229, 13767.119, "", 
  258.314, 12.54, 7.4, 42.9, 67.779, 3.1, 71.68, 0.738}, 
 {"SUR", "South America", "Suriname", "2021-02-02", 8497., 48., 46.143, 156., 
  0., 0.857, 14484.329, 81.823, 78.657, 265.924, 0., 1.461, 0.71, "", "", "", 
  "", "", "", "", "", "", "", "", "", "", "", "", "", "", "", "", "", "", "", 
  "", "", "", "", 70.37, 586634., 3.612, 29.6, 6.933, 4.229, 13767.119, "", 
  258.314, 12.54, 7.4, 42.9, 67.779, 3.1, 71.68, 0.738}, 
 {"SUR", "South America", "Suriname", "2021-02-03", 8556., 59., 44.714, 156., 
  0., 0.571, 14584.903, 100.574, 76.222, 265.924, 0., 0.974, 0.7, "", "", "", 
  "", "", "", "", "", "", "", "", "", "", "", "", "", "", "", "", "", "", "", 
  "", "", "", "", 70.37, 586634., 3.612, 29.6, 6.933, 4.229, 13767.119, "", 
  258.314, 12.54, 7.4, 42.9, 67.779, 3.1, 71.68, 0.738}, 
 {"SUR", "South America", "Suriname", "2021-02-04", 8595., 39., 43.143, 158., 
  2., 0.571, 14651.384, 66.481, 73.543, 269.333, 3.409, 0.974, 0.68, "", "", 
  "", "", "", "", "", "", "", "", "", "", "", "", "", "", "", "", "", "", "", 
  "", "", "", "", "", 70.37, 586634., 3.612, 29.6, 6.933, 4.229, 13767.119, 
  "", 258.314, 12.54, 7.4, 42.9, 67.779, 3.1, 71.68, 0.738}, 
 {"SUR", "South America", "Suriname", "2021-02-05", 8619., 24., 36.429, 158., 
  0., 0.571, 14692.295, 40.911, 62.098, 269.333, 0., 0.974, 0.66, "", "", "", 
  "", "", "", "", "", "", "", "", "", "", "", "", "", "", "", "", "", "", "", 
  "", "", "", "", 70.37, 586634., 3.612, 29.6, 6.933, 4.229, 13767.119, "", 
  258.314, 12.54, 7.4, 42.9, 67.779, 3.1, 71.68, 0.738}, 
 {"SUR", "South America", "Suriname", "2021-02-06", 8650., 31., 35.286, 160., 
  2., 0.857, 14745.139, 52.844, 60.149, 272.742, 3.409, 1.461, 0.65, "", "", 
  "", "", "", "", "", "", "", "", "", "", "", "", "", "", "", "", "", "", "", 
  "", "", "", "", "", 70.37, 586634., 3.612, 29.6, 6.933, 4.229, 13767.119, 
  "", 258.314, 12.54, 7.4, 42.9, 67.779, 3.1, 71.68, 0.738}, 
 {"SUR", "South America", "Suriname", "2021-02-07", 8671., 21., 33.286, 161., 
  1., 1., 14780.937, 35.797, 56.74, 274.447, 1.705, 1.705, 0.64, "", "", "", 
  "", "", "", "", "", "", "", "", "", "", "", "", "", "", "", "", "", "", "", 
  "", "", "", "", 70.37, 586634., 3.612, 29.6, 6.933, 4.229, 13767.119, "", 
  258.314, 12.54, 7.4, 42.9, 67.779, 3.1, 71.68, 0.738}, 
 {"SUR", "South America", "Suriname", "2021-02-08", 8690., 19., 34.429, 162., 
  1., 0.857, 14813.325, 32.388, 58.688, 276.152, 1.705, 1.461, 0.63, "", "", 
  "", "", "", "", "", "", "", "", "", "", "", "", "", "", "", "", "", "", "", 
  "", "", "", "", "", 70.37, 586634., 3.612, 29.6, 6.933, 4.229, 13767.119, 
  "", 258.314, 12.54, 7.4, 42.9, 67.779, 3.1, 71.68, 0.738}, 
 {"SUR", "South America", "Suriname", "2021-02-09", 8710., 20., 30.429, 163., 
  1., 1., 14847.418, 34.093, 51.87, 277.856, 1.705, 1.705, 0.61, "", "", "", 
  "", "", "", "", "", "", "", "", "", "", "", "", "", "", "", "", "", "", "", 
  "", "", "", "", 70.37, 586634., 3.612, 29.6, 6.933, 4.229, 13767.119, "", 
  258.314, 12.54, 7.4, 42.9, 67.779, 3.1, 71.68, 0.738}, 
 {"SUR", "South America", "Suriname", "2021-02-10", 8739., 29., 26.143, 164., 
  1., 1.143, 14896.852, 49.435, 44.564, 279.561, 1.705, 1.948, 0.6, "", "", 
  "", "", "", "", "", "", "", "", "", "", "", "", "", "", "", "", "", "", "", 
  "", "", "", "", "", 70.37, 586634., 3.612, 29.6, 6.933, 4.229, 13767.119, 
  "", 258.314, 12.54, 7.4, 42.9, 67.779, 3.1, 71.68, 0.738}, 
 {"SUR", "South America", "Suriname", "2021-02-11", 8765., 26., 24.286, 166., 
  2., 1.143, 14941.173, 44.321, 41.398, 282.97, 3.409, 1.948, 0.59, "", "", 
  "", "", "", "", "", "", "", "", "", "", "", "", "", "", "", "", "", "", "", 
  "", "", "", "", "", 70.37, 586634., 3.612, 29.6, 6.933, 4.229, 13767.119, 
  "", 258.314, 12.54, 7.4, 42.9, 67.779, 3.1, 71.68, 0.738}, 
 {"SUR", "South America", "Suriname", "2021-02-12", 8778., 13., 22.714, 166., 
  0., 1.143, 14963.333, 22.16, 38.72, 282.97, 0., 1.948, 0.57, "", "", "", 
  "", "", "", "", "", "", "", "", "", "", "", "", "", "", "", "", "", "", "", 
  "", "", "", "", 70.37, 586634., 3.612, 29.6, 6.933, 4.229, 13767.119, "", 
  258.314, 12.54, 7.4, 42.9, 67.779, 3.1, 71.68, 0.738}, 
 {"SUR", "South America", "Suriname", "2021-02-13", 8794., 16., 20.571, 166., 
  0., 0.857, 14990.607, 27.274, 35.067, 282.97, 0., 1.461, 0.57, "", "", "", 
  "", "", "", "", "", "", "", "", "", "", "", "", "", "", "", "", "", "", "", 
  "", "", "", "", 70.37, 586634., 3.612, 29.6, 6.933, 4.229, 13767.119, "", 
  258.314, 12.54, 7.4, 42.9, 67.779, 3.1, 71.68, 0.738}, 
 {"SUR", "South America", "Suriname", "2021-02-14", 8803., 9., 18.857, 166., 
  0., 0.714, 15005.949, 15.342, 32.145, 282.97, 0., 1.218, 0.56, "", "", "", 
  "", "", "", "", "", "", "", "", "", "", "", "", "", "", "", "", "", "", "", 
  "", "", "", "", 70.37, 586634., 3.612, 29.6, 6.933, 4.229, 13767.119, "", 
  258.314, 12.54, 7.4, 42.9, 67.779, 3.1, 71.68, 0.738}, 
 {"SUR", "South America", "Suriname", "2021-02-15", 8811., 8., 17.286, 167., 
  1., 0.714, 15019.586, 13.637, 29.466, 284.675, 1.705, 1.218, 0.56, "", "", 
  "", "", "", "", "", "", "", "", "", "", "", "", "", "", "", "", "", "", "", 
  "", "", "", "", "", 66.67, 586634., 3.612, 29.6, 6.933, 4.229, 13767.119, 
  "", 258.314, 12.54, 7.4, 42.9, 67.779, 3.1, 71.68, 0.738}, 
 {"SUR", "South America", "Suriname", "2021-02-16", 8820., 9., 15.714, 167., 
  0., 0.571, 15034.928, 15.342, 26.787, 284.675, 0., 0.974, 0.55, "", "", "", 
  "", "", "", "", "", "", "", "", "", "", "", "", "", "", "", "", "", "", "", 
  "", "", "", "", 66.67, 586634., 3.612, 29.6, 6.933, 4.229, 13767.119, "", 
  258.314, 12.54, 7.4, 42.9, 67.779, 3.1, 71.68, 0.738}, 
 {"SUR", "South America", "Suriname", "2021-02-17", 8832., 12., 13.286, 168., 
  1., 0.571, 15055.384, 20.456, 22.647, 286.38, 1.705, 0.974, 0.55, "", "", 
  "", "", "", "", "", "", "", "", "", "", "", "", "", "", "", "", "", "", "", 
  "", "", "", "", "", 66.67, 586634., 3.612, 29.6, 6.933, 4.229, 13767.119, 
  "", 258.314, 12.54, 7.4, 42.9, 67.779, 3.1, 71.68, 0.738}, 
 {"SUR", "South America", "Suriname", "2021-02-18", 8838., 6., 10.429, 168., 
  0., 0.286, 15065.612, 10.228, 17.777, 286.38, 0., 0.487, 0.56, "", "", "", 
  "", "", "", "", "", "", "", "", "", "", "", "", "", "", "", "", "", "", "", 
  "", "", "", "", 66.67, 586634., 3.612, 29.6, 6.933, 4.229, 13767.119, "", 
  258.314, 12.54, 7.4, 42.9, 67.779, 3.1, 71.68, 0.738}, 
 {"SUR", "South America", "Suriname", "2021-02-19", 8854., 16., 10.857, 168., 
  0., 0.286, 15092.886, 27.274, 18.508, 286.38, 0., 0.487, 0.58, "", "", "", 
  "", "", "", "", "", "", "", "", "", "", "", "", "", "", "", "", "", "", "", 
  "", "", "", "", 66.67, 586634., 3.612, 29.6, 6.933, 4.229, 13767.119, "", 
  258.314, 12.54, 7.4, 42.9, 67.779, 3.1, 71.68, 0.738}, 
 {"SUR", "South America", "Suriname", "2021-02-20", 8856., 2., 8.857, 168., 
  0., 0.286, 15096.295, 3.409, 15.098, 286.38, 0., 0.487, 0.59, "", "", "", 
  "", "", "", "", "", "", "", "", "", "", "", "", "", "", "", "", "", "", "", 
  "", "", "", "", 66.67, 586634., 3.612, 29.6, 6.933, 4.229, 13767.119, "", 
  258.314, 12.54, 7.4, 42.9, 67.779, 3.1, 71.68, 0.738}, 
 {"SUR", "South America", "Suriname", "2021-02-21", 8868., 12., 9.286, 168., 
  0., 0.286, 15116.751, 20.456, 15.829, 286.38, 0., 0.487, 0.62, "", "", "", 
  "", "", "", "", "", "", "", "", "", "", "", "", "", "", "", "", "", "", "", 
  "", "", "", "", 66.67, 586634., 3.612, 29.6, 6.933, 4.229, 13767.119, "", 
  258.314, 12.54, 7.4, 42.9, 67.779, 3.1, 71.68, 0.738}, 
 {"SUR", "South America", "Suriname", "2021-02-22", 8869., 1., 8.286, 169., 
  1., 0.286, 15118.455, 1.705, 14.124, 288.084, 1.705, 0.487, 0.63, "", "", 
  "", "", "", "", "", "", "", "", "", "", "", "", "", "", "", 0., 0., "", "", 
  "", 0., 0., "", "", 66.67, 586634., 3.612, 29.6, 6.933, 4.229, 13767.119, 
  "", 258.314, 12.54, 7.4, 42.9, 67.779, 3.1, 71.68, 0.738}, 
 {"SUR", "South America", "Suriname", "2021-02-23", 8880., 11., 8.571, 170., 
  1., 0.429, 15137.207, 18.751, 14.611, 289.789, 1.705, 0.731, 0.65, "", "", 
  "", "", "", "", "", "", "", "", "", "", "", "", "", "", "", "", "", "", "", 
  368., "", "", "", 627., 66.67, 586634., 3.612, 29.6, 6.933, 4.229, 
  13767.119, "", 258.314, 12.54, 7.4, 42.9, 67.779, 3.1, 71.68, 0.738}, 
 {"SUR", "South America", "Suriname", "2021-02-24", 8892., 12., 8.571, 170., 
  0., 0.286, 15157.662, 20.456, 14.611, 289.789, 0., 0.487, 0.66, "", "", "", 
  "", "", "", "", "", "", "", "", "", "", "", "", "", "", "", "", "", "", 
  368., "", "", "", 627., 66.67, 586634., 3.612, 29.6, 6.933, 4.229, 
  13767.119, "", 258.314, 12.54, 7.4, 42.9, 67.779, 3.1, 71.68, 0.738}, 
 {"SUR", "South America", "Suriname", "2021-02-25", 8901., 9., 9., 170., 0., 
  0.286, 15173.004, 15.342, 15.342, 289.789, 0., 0.487, 0.68, "", "", "", "", 
  "", "", "", "", "", "", "", "", "", "", "", "", "", "", "", "", "", 368., 
  "", "", "", 627., 66.67, 586634., 3.612, 29.6, 6.933, 4.229, 13767.119, "", 
  258.314, 12.54, 7.4, 42.9, 67.779, 3.1, 71.68, 0.738}, 
 {"SUR", "South America", "Suriname", "2021-02-26", 8913., 12., 8.429, 170., 
  0., 0.286, 15193.46, 20.456, 14.368, 289.789, 0., 0.487, 0.7, "", "", "", 
  "", "", "", "", "", "", "", "", "", "", "", "", "", "", "", "", "", "", 
  368., "", "", "", 627., 66.67, 586634., 3.612, 29.6, 6.933, 4.229, 
  13767.119, "", 258.314, 12.54, 7.4, 42.9, 67.779, 3.1, 71.68, 0.738}, 
 {"SUR", "South America", "Suriname", "2021-02-27", 8919., 6., 9., 170., 0., 
  0.286, 15203.687, 10.228, 15.342, 289.789, 0., 0.487, 0.71, "", "", "", "", 
  "", "", "", "", "", "", "", "", "", "", "", "", "", "", "", "", "", 368., 
  "", "", "", 627., 66.67, 586634., 3.612, 29.6, 6.933, 4.229, 13767.119, "", 
  258.314, 12.54, 7.4, 42.9, 67.779, 3.1, 71.68, 0.738}, 
 {"SUR", "South America", "Suriname", "2021-02-28", 8929., 10., 8.714, 172., 
  2., 0.571, 15220.734, 17.046, 14.855, 293.198, 3.409, 0.974, 0.73, "", "", 
  "", "", "", "", "", "", "", "", "", "", "", "", "", "", "", "", "", "", "", 
  368., "", "", "", 627., 66.67, 586634., 3.612, 29.6, 6.933, 4.229, 
  13767.119, "", 258.314, 12.54, 7.4, 42.9, 67.779, 3.1, 71.68, 0.738}, 
 {"SUR", "South America", "Suriname", "2021-03-01", 8933., 4., 9.143, 173., 
  1., 0.571, 15227.552, 6.819, 15.585, 294.903, 1.705, 0.974, 0.73, "", "", 
  "", "", "", "", "", "", "", "", "", "", "", "", "", "", "", "", "", "", "", 
  368., "", "", "", 627., 62.96, 586634., 3.612, 29.6, 6.933, 4.229, 
  13767.119, "", 258.314, 12.54, 7.4, 42.9, 67.779, 3.1, 71.68, 0.738}, 
 {"SUR", "South America", "Suriname", "2021-03-02", 8939., 6., 8.429, 173., 
  0., 0.429, 15237.78, 10.228, 14.368, 294.903, 0., 0.731, 0.74, "", "", "", 
  "", "", "", "", "", "", "", "", "", "", "", "", "", "", "", "", "", "", 
  368., "", "", "", 627., 62.96, 586634., 3.612, 29.6, 6.933, 4.229, 
  13767.119, "", 258.314, 12.54, 7.4, 42.9, 67.779, 3.1, 71.68, 0.738}, 
 {"SUR", "South America", "Suriname", "2021-03-03", 8953., 14., 8.714, 173., 
  0., 0.429, 15261.645, 23.865, 14.855, 294.903, 0., 0.731, 0.75, "", "", "", 
  "", "", "", "", "", "", "", "", "", "", "", "", "", "", "", "", "", "", 
  368., "", "", "", 627., 62.96, 586634., 3.612, 29.6, 6.933, 4.229, 
  13767.119, "", 258.314, 12.54, 7.4, 42.9, 67.779, 3.1, 71.68, 0.738}, 
 {"SUR", "South America", "Suriname", "2021-03-04", 8959., 6., 8.286, 175., 
  2., 0.714, 15271.873, 10.228, 14.124, 298.312, 3.409, 1.218, 0.75, "", "", 
  "", "", "", "", "", "", "", "", "", "", "", "", "", "", "", "", "", "", "", 
  368., "", "", "", 627., 62.96, 586634., 3.612, 29.6, 6.933, 4.229, 
  13767.119, "", 258.314, 12.54, 7.4, 42.9, 67.779, 3.1, 71.68, 0.738}, 
 {"SUR", "South America", "Suriname", "2021-03-05", 8966., 7., 7.571, 175., 
  0., 0.714, 15283.806, 11.932, 12.907, 298.312, 0., 1.218, 0.76, "", "", "", 
  "", "", "", "", "", "", "", "", "", "", "", "", "", "", "", "", "", "", 
  368., "", "", "", 627., 62.96, 586634., 3.612, 29.6, 6.933, 4.229, 
  13767.119, "", 258.314, 12.54, 7.4, 42.9, 67.779, 3.1, 71.68, 0.738}, 
 {"SUR", "South America", "Suriname", "2021-03-06", 8971., 5., 7.429, 175., 
  0., 0.714, 15292.329, 8.523, 12.663, 298.312, 0., 1.218, 0.77, "", "", "", 
  "", "", "", "", "", "", "", "", "", "", "", "", "", "", "", "", "", "", 
  368., "", "", "", 627., 62.96, 586634., 3.612, 29.6, 6.933, 4.229, 
  13767.119, "", 258.314, 12.54, 7.4, 42.9, 67.779, 3.1, 71.68, 0.738}, 
 {"SUR", "South America", "Suriname", "2021-03-07", 8977., 6., 6.857, 175., 
  0., 0.429, 15302.557, 10.228, 11.689, 298.312, 0., 0.731, 0.79, "", "", "", 
  "", "", "", "", "", "", "", "", "", "", "", "", "", "", "", "", "", "", 
  368., "", "", "", 627., 62.96, 586634., 3.612, 29.6, 6.933, 4.229, 
  13767.119, "", 258.314, 12.54, 7.4, 42.9, 67.779, 3.1, 71.68, 0.738}, 
 {"SUR", "South America", "Suriname", "2021-03-08", 8980., 3., 6.714, 175., 
  0., 0.286, 15307.671, 5.114, 11.445, 298.312, 0., 0.487, 0.8, "", "", "", 
  "", "", "", "", "", "", "", "", "", "", "", "", "", "", "", "", "", "", 
  368., "", "", "", 627., 62.96, 586634., 3.612, 29.6, 6.933, 4.229, 
  13767.119, "", 258.314, 12.54, 7.4, 42.9, 67.779, 3.1, 71.68, 0.738}, 
 {"SUR", "South America", "Suriname", "2021-03-09", 8985., 5., 6.571, 175., 
  0., 0.286, 15316.194, 8.523, 11.202, 298.312, 0., 0.487, 0.82, "", "", "", 
  "", "", "", "", "", "", "", "", "", "", "", "", "", "", "", "", "", "", 
  368., "", "", "", 627., 62.96, 586634., 3.612, 29.6, 6.933, 4.229, 
  13767.119, "", 258.314, 12.54, 7.4, 42.9, 67.779, 3.1, 71.68, 0.738}, 
 {"SUR", "South America", "Suriname", "2021-03-10", 8990., 5., 5.286, 175., 
  0., 0.286, 15324.717, 8.523, 9.01, 298.312, 0., 0.487, 0.84, "", "", "", 
  "", "", "", "", "", "", "", "", "", "", "", "", "", "", "", "", "", "", 
  368., "", "", "", 627., 62.96, 586634., 3.612, 29.6, 6.933, 4.229, 
  13767.119, "", 258.314, 12.54, 7.4, 42.9, 67.779, 3.1, 71.68, 0.738}, 
 {"SUR", "South America", "Suriname", "2021-03-11", 8997., 7., 5.429, 176., 
  1., 0.143, 15336.649, 11.932, 9.254, 300.017, 1.705, 0.244, 0.88, "", "", 
  "", "", "", "", "", "", "", "", "", "", "", "", "", "", "", "", "", "", "", 
  368., "", "", "", 627., 62.96, 586634., 3.612, 29.6, 6.933, 4.229, 
  13767.119, "", 258.314, 12.54, 7.4, 42.9, 67.779, 3.1, 71.68, 0.738}, 
 {"SUR", "South America", "Suriname", "2021-03-12", 9012., 15., 6.571, 176., 
  0., 0.143, 15362.219, 25.57, 11.202, 300.017, 0., 0.244, 0.91, "", "", "", 
  "", "", "", "", "", "", "", "", "", "", "", "", "", "", "", "", "", "", 
  368., "", "", "", 627., 62.96, 586634., 3.612, 29.6, 6.933, 4.229, 
  13767.119, "", 258.314, 12.54, 7.4, 42.9, 67.779, 3.1, 71.68, 0.738}, 
 {"SUR", "South America", "Suriname", "2021-03-13", 9022., 10., 7.286, 176., 
  0., 0.143, 15379.265, 17.046, 12.42, 300.017, 0., 0.244, 0.91, "", "", "", 
  "", "", "", "", "", "", "", "", "", "", "", "", "", "", "", "", "", "", 
  368., "", "", "", 627., 62.96, 586634., 3.612, 29.6, 6.933, 4.229, 
  13767.119, "", 258.314, 12.54, 7.4, 42.9, 67.779, 3.1, 71.68, 0.738}, 
 {"SUR", "South America", "Suriname", "2021-03-14", 9024., 2., 6.714, 176., 
  0., 0.143, 15382.675, 3.409, 11.445, 300.017, 0., 0.244, 0.9, "", "", "", 
  "", "", "", "", "", "", "", "", "", "", "", "", "", "", "", "", "", "", 
  368., "", "", "", 627., 62.96, 586634., 3.612, 29.6, 6.933, 4.229, 
  13767.119, "", 258.314, 12.54, 7.4, 42.9, 67.779, 3.1, 71.68, 0.738}, 
 {"SUR", "South America", "Suriname", "2021-03-15", 9028., 4., 6.857, 176., 
  0., 0.143, 15389.493, 6.819, 11.689, 300.017, 0., 0.244, 0.9, "", "", "", 
  "", "", "", "", "", "", "", "", "", "", "", "", "", "", "", "", "", "", 
  368., "", "", "", 627., 62.96, 586634., 3.612, 29.6, 6.933, 4.229, 
  13767.119, "", 258.314, 12.54, 7.4, 42.9, 67.779, 3.1, 71.68, 0.738}, 
 {"SUR", "South America", "Suriname", "2021-03-16", 9034., 6., 7., 176., 0., 
  0.143, 15399.721, 10.228, 11.932, 300.017, 0., 0.244, 0.91, "", "", "", "", 
  "", "", "", "", "", "", "", "", "", "", "", "", "", "", "", "", "", 368., 
  "", "", "", 627., 62.96, 586634., 3.612, 29.6, 6.933, 4.229, 13767.119, "", 
  258.314, 12.54, 7.4, 42.9, 67.779, 3.1, 71.68, 0.738}, 
 {"SUR", "South America", "Suriname", "2021-03-17", 9042., 8., 7.429, 176., 
  0., 0.143, 15413.358, 13.637, 12.663, 300.017, 0., 0.244, 0.91, "", "", "", 
  "", "", "", "", "", "", "", "", "", "", "", "", "", "", "", "", "", "", 
  368., "", "", "", 627., 62.96, 586634., 3.612, 29.6, 6.933, 4.229, 
  13767.119, "", 258.314, 12.54, 7.4, 42.9, 67.779, 3.1, 71.68, 0.738}, 
 {"SUR", "South America", "Suriname", "2021-03-18", 9049., 7., 7.429, 176., 
  0., 0., 15425.291, 11.932, 12.663, 300.017, 0., 0., 0.92, "", "", "", "", 
  "", "", "", "", "", "", "", "", "", "", "", "", "", "", "", "", "", 368., 
  "", "", "", 627., 62.96, 586634., 3.612, 29.6, 6.933, 4.229, 13767.119, "", 
  258.314, 12.54, 7.4, 42.9, 67.779, 3.1, 71.68, 0.738}, 
 {"SUR", "South America", "Suriname", "2021-03-19", 9055., 6., 6.143, 176., 
  0., 0., 15435.519, 10.228, 10.471, 300.017, 0., 0., 0.93, "", "", "", "", 
  "", "", "", "", "", "", "", "", "", "", "", "", "", 9196., 9196., "", "", 
  368., 1.57, 1.57, "", 627., 62.96, 586634., 3.612, 29.6, 6.933, 4.229, 
  13767.119, "", 258.314, 12.54, 7.4, 42.9, 67.779, 3.1, 71.68, 0.738}, 
 {"SUR", "South America", "Suriname", "2021-03-20", 9061., 6., 5.571, 176., 
  0., 0., 15445.746, 10.228, 9.497, 300.017, 0., 0., 0.94, "", "", "", "", 
  "", "", "", "", "", "", "", "", "", "", "", "", "", 11879., 11879., "", 
  2683., 699., 2.02, 2.02, "", 1192., 62.96, 586634., 3.612, 29.6, 6.933, 
  4.229, 13767.119, "", 258.314, 12.54, 7.4, 42.9, 67.779, 3.1, 71.68, 
  0.738}, {"SUR", "South America", "Suriname", "2021-03-21", 9066., 5., 6., 
  176., 0., 0., 15454.27, 8.523, 10.228, 300.017, 0., 0., 0.95, "", "", "", 
  "", "", "", "", "", "", "", "", "", "", "", "", "", "", "", "", "", "", 
  780., "", "", "", 1330., 62.96, 586634., 3.612, 29.6, 6.933, 4.229, 
  13767.119, "", 258.314, 12.54, 7.4, 42.9, 67.779, 3.1, 71.68, 0.738}, 
 {"SUR", "South America", "Suriname", "2021-03-22", 9067., 1., 5.571, 177., 
  1., 0.143, 15455.974, 1.705, 9.497, 301.721, 1.705, 0.244, 0.96, "", "", 
  "", "", "", "", "", "", "", "", "", "", "", "", "", "", "", 13749., 13749., 
  "", "", 861., 2.34, 2.34, "", 1468., 62.96, 586634., 3.612, 29.6, 6.933, 
  4.229, 13767.119, "", 258.314, 12.54, 7.4, 42.9, 67.779, 3.1, 71.68, 
  0.738}, {"SUR", "South America", "Suriname", "2021-03-23", 9074., 7., 
  5.714, 177., 0., 0.143, 15467.907, 11.932, 9.741, 301.721, 0., 0.244, 0.98, 
  "", "", "", "", "", "", "", "", "", "", "", "", "", "", "", "", "", 14716., 
  14716., "", 967., 946., 2.51, 2.51, "", 1613., 62.96, 586634., 3.612, 29.6, 
  6.933, 4.229, 13767.119, "", 258.314, 12.54, 7.4, 42.9, 67.779, 3.1, 71.68, 
  0.738}, {"SUR", "South America", "Suriname", "2021-03-24", 9077., 3., 5., 
  177., 0., 0.143, 15473.021, 5.114, 8.523, 301.721, 0., 0.244, 1., "", "", 
  "", "", "", "", "", "", "", "", "", "", "", "", "", "", "", 15998., 15998., 
  "", 1282., 1077., 2.73, 2.73, "", 1836., 62.96, 586634., 3.612, 29.6, 
  6.933, 4.229, 13767.119, "", 258.314, 12.54, 7.4, 42.9, 67.779, 3.1, 71.68, 
  0.738}, {"SUR", "South America", "Suriname", "2021-03-25", 9085., 8., 
  5.143, 177., 0., 0.143, 15486.658, 13.637, 8.767, 301.721, 0., 0.244, 1.04, 
  "", "", "", "", "", "", "", "", "", "", "", "", "", "", "", "", "", "", "", 
  "", "", 1309., "", "", "", 2231., 62.96, 586634., 3.612, 29.6, 6.933, 
  4.229, 13767.119, "", 258.314, 12.54, 7.4, 42.9, 67.779, 3.1, 71.68, 
  0.738}, {"SUR", "South America", "Suriname", "2021-03-26", 9088., 3., 
  4.714, 177., 0., 0.143, 15491.772, 5.114, 8.036, 301.721, 0., 0.244, 1.08, 
  "", "", "", "", "", "", "", "", "", "", "", "", "", "", "", "", "", 19983., 
  19983., "", "", 1541., 3.41, 3.41, "", 2627., 62.96, 586634., 3.612, 29.6, 
  6.933, 4.229, 13767.119, "", 258.314, 12.54, 7.4, 42.9, 67.779, 3.1, 71.68, 
  0.738}, {"SUR", "South America", "Suriname", "2021-03-27", 9095., 7., 
  4.857, 177., 0., 0.143, 15503.704, 11.932, 8.28, 301.721, 0., 0.244, 1.13, 
  "", "", "", "", "", "", "", "", "", "", "", "", "", "", "", "", "", 22377., 
  22377., "", 2394., 1500., 3.81, 3.81, "", 2557., 62.96, 586634., 3.612, 
  29.6, 6.933, 4.229, 13767.119, "", 258.314, 12.54, 7.4, 42.9, 67.779, 3.1, 
  71.68, 0.738}, {"SUR", "South America", "Suriname", "2021-03-28", 9097., 
  2., 4.429, 177., 0., 0.143, 15507.113, 3.409, 7.549, 301.721, 0., 0.244, 
  1.18, "", "", "", "", "", "", "", "", "", "", "", "", "", "", "", "", "", 
  23304., 23304., "", 927., 1499., 3.97, 3.97, "", 2555., 62.96, 586634., 
  3.612, 29.6, 6.933, 4.229, 13767.119, "", 258.314, 12.54, 7.4, 42.9, 
  67.779, 3.1, 71.68, 0.738}, {"SUR", "South America", "Suriname", 
  "2021-03-29", 9104., 7., 5.286, 177., 0., 0., 15519.046, 11.932, 9.01, 
  301.721, 0., 0., 1.24, "", "", "", "", "", "", "", "", "", "", "", "", "", 
  "", "", "", "", "", "", "", "", 1452., "", "", "", 2475., 62.96, 586634., 
  3.612, 29.6, 6.933, 4.229, 13767.119, "", 258.314, 12.54, 7.4, 42.9, 
  67.779, 3.1, 71.68, 0.738}, {"SUR", "South America", "Suriname", 
  "2021-03-30", 9109., 5., 5., 177., 0., 0., 15527.569, 8.523, 8.523, 
  301.721, 0., 0., 1.29, "", "", "", "", "", "", "", "", "", "", "", "", "", 
  "", "", "", "", 24528., 24528., "", "", 1402., 4.18, 4.18, "", 2390., 
  62.96, 586634., 3.612, 29.6, 6.933, 4.229, 13767.119, "", 258.314, 12.54, 
  7.4, 42.9, 67.779, 3.1, 71.68, 0.738}, {"SUR", "South America", "Suriname", 
  "2021-03-31", 9122., 13., 6.429, 177., 0., 0., 15549.729, 22.16, 10.958, 
  301.721, 0., 0., 1.36, "", "", "", "", "", "", "", "", "", "", "", "", "", 
  "", "", "", "", 26057., 26057., "", 1529., 1437., 4.44, 4.44, "", 2450., 
  62.96, 586634., 3.612, 29.6, 6.933, 4.229, 13767.119, "", 258.314, 12.54, 
  7.4, 42.9, 67.779, 3.1, 71.68, 0.738}, {"SUR", "South America", "Suriname", 
  "2021-04-01", 9122., 0., 5.286, 177., 0., 0., 15549.729, 0., 9.01, 301.721, 
  0., 0., 1.4, "", "", "", "", "", "", "", "", "", "", "", "", "", "", "", 
  "", "", "", "", "", "", 1274., "", "", "", 2172., 70.37, 586634., 3.612, 
  29.6, 6.933, 4.229, 13767.119, "", 258.314, 12.54, 7.4, 42.9, 67.779, 3.1, 
  71.68, 0.738}, {"SUR", "South America", "Suriname", "2021-04-02", 9130., 
  8., 6., 177., 0., 0., 15563.367, 13.637, 10.228, 301.721, 0., 0., 1.49, "", 
  "", "", "", "", "", "", "", "", "", "", "", "", "", "", "", "", 27760., 
  27760., "", "", 1111., 4.73, 4.73, "", 1894., 70.37, 586634., 3.612, 29.6, 
  6.933, 4.229, 13767.119, "", 258.314, 12.54, 7.4, 42.9, 67.779, 3.1, 71.68, 
  0.738}, {"SUR", "South America", "Suriname", "2021-04-03", 9153., 23., 
  8.286, 177., 0., 0., 15602.573, 39.207, 14.124, 301.721, 0., 0., 1.57, "", 
  "", "", "", "", "", "", "", "", "", "", "", "", "", "", "", "", "", "", "", 
  "", 834., "", "", "", 1422., 70.37, 586634., 3.612, 29.6, 6.933, 4.229, 
  13767.119, "", 258.314, 12.54, 7.4, 42.9, 67.779, 3.1, 71.68, 0.738}, 
 {"SUR", "South America", "Suriname", "2021-04-04", 9163., 10., 9.429, 177., 
  0., 0., 15619.62, 17.046, 16.072, 301.721, 0., 0., 1.6, "", "", "", "", "", 
  "", "", "", "", "", "", "", "", "", "", "", "", "", "", "", "", 767., "", 
  "", "", 1307., 70.37, 586634., 3.612, 29.6, 6.933, 4.229, 13767.119, "", 
  258.314, 12.54, 7.4, 42.9, 67.779, 3.1, 71.68, 0.738}, 
 {"SUR", "South America", "Suriname", "2021-04-05", 9174., 11., 10., 177., 
  0., 0., 15638.371, 18.751, 17.046, 301.721, 0., 0., 1.62, "", "", "", "", 
  "", "", "", "", "", "", "", "", "", "", "", "", "", "", "", "", "", 744., 
  "", "", "", 1268., 70.37, 586634., 3.612, 29.6, 6.933, 4.229, 13767.119, 
  "", 258.314, 12.54, 7.4, 42.9, 67.779, 3.1, 71.68, 0.738}, 
 {"SUR", "South America", "Suriname", "2021-04-06", 9184., 10., 10.714, 178., 
  1., 0.143, 15655.417, 17.046, 18.264, 303.426, 1.705, 0.244, 1.65, "", "", 
  "", "", "", "", "", "", "", "", "", "", "", "", "", "", "", "", "", "", "", 
  722., "", "", "", 1231., 70.37, 586634., 3.612, 29.6, 6.933, 4.229, 
  13767.119, "", 258.314, 12.54, 7.4, 42.9, 67.779, 3.1, 71.68, 0.738}, 
 {"SUR", "South America", "Suriname", "2021-04-07", 9200., 16., 11.143, 178., 
  0., 0.143, 15682.691, 27.274, 18.995, 303.426, 0., 0.244, 1.69, "", "", "", 
  "", "", "", "", "", "", "", "", "", "", "", "", "", "", 30037., 30037., "", 
  "", 569., 5.12, 5.12, "", 970., 70.37, 586634., 3.612, 29.6, 6.933, 4.229, 
  13767.119, "", 258.314, 12.54, 7.4, 42.9, 67.779, 3.1, 71.68, 0.738}, 
 {"SUR", "South America", "Suriname", "2021-04-08", 9254., 54., 18.857, 178., 
  0., 0.143, 15774.742, 92.051, 32.145, 303.426, 0., 0.244, 1.74, "", "", "", 
  "", "", "", "", "", "", "", "", "", "", "", "", "", "", "", "", "", "", 
  631., "", "", "", 1076., 70.37, 586634., 3.612, 29.6, 6.933, 4.229, 
  13767.119, "", 258.314, 12.54, 7.4, 42.9, 67.779, 3.1, 71.68, 0.738}, 
 {"SUR", "South America", "Suriname", "2021-04-09", 9265., 11., 19.286, 178., 
  0., 0.143, 15793.493, 18.751, 32.875, 303.426, 0., 0.244, 1.7, "", "", "", 
  "", "", "", "", "", "", "", "", "", "", "", "", "", "", 32614., 32614., "", 
  "", 693., 5.56, 5.56, "", 1181., 70.37, 586634., 3.612, 29.6, 6.933, 4.229, 
  13767.119, "", 258.314, 12.54, 7.4, 42.9, 67.779, 3.1, 71.68, 0.738}, 
 {"SUR", "South America", "Suriname", "2021-04-10", 9278., 13., 17.857, 179., 
  1., 0.286, 15815.653, 22.16, 30.44, 305.131, 1.705, 0.487, 1.68, "", "", 
  "", "", "", "", "", "", "", "", "", "", "", "", "", "", "", "", "", "", "", 
  649., "", "", "", 1106., 74.07, 586634., 3.612, 29.6, 6.933, 4.229, 
  13767.119, "", 258.314, 12.54, 7.4, 42.9, 67.779, 3.1, 71.68, 0.738}, 
 {"SUR", "South America", "Suriname", "2021-04-11", 9302., 24., 19.857, 182., 
  3., 0.714, 15856.565, 40.911, 33.849, 310.245, 5.114, 1.218, 1.69, "", "", 
  "", "", "", "", "", "", "", "", "", "", "", "", "", "", "", "", "", "", "", 
  604., "", "", "", 1030., 74.07, 586634., 3.612, 29.6, 6.933, 4.229, 
  13767.119, "", 258.314, 12.54, 7.4, 42.9, 67.779, 3.1, 71.68, 0.738}, 
 {"SUR", "South America", "Suriname", "2021-04-12", 9316., 14., 20.286, 182., 
  0., 0.714, 15880.43, 23.865, 34.58, 310.245, 0., 1.218, 1.69, "", "", "", 
  "", "", "", "", "", "", "", "", "", "", "", "", "", "", 33038., 33038., "", 
  "", 559., 5.63, 5.63, "", 953., 70.37, 586634., 3.612, 29.6, 6.933, 4.229, 
  13767.119, "", 258.314, 12.54, 7.4, 42.9, 67.779, 3.1, 71.68, 0.738}, 
 {"SUR", "South America", "Suriname", "2021-04-13", 9363., 47., 25.571, 184., 
  2., 0.857, 15960.548, 80.118, 43.59, 313.654, 3.409, 1.461, 1.71, "", "", 
  "", "", "", "", "", "", "", "", "", "", "", "", "", "", "", 33640., 33640., 
  "", 602., 580., 5.73, 5.73, "", 989., 70.37, 586634., 3.612, 29.6, 6.933, 
  4.229, 13767.119, "", 258.314, 12.54, 7.4, 42.9, 67.779, 3.1, 71.68, 
  0.738}, {"SUR", "South America", "Suriname", "2021-04-14", 9417., 54., 31., 
  184., 0., 0.857, 16052.598, 92.051, 52.844, 313.654, 0., 1.461, 1.69, "", 
  "", "", "", "", "", "", "", "", "", "", "", "", "", "", "", "", "", "", "", 
  "", 562., "", "", "", 958., 70.37, 586634., 3.612, 29.6, 6.933, 4.229, 
  13767.119, "", 258.314, 12.54, 7.4, 42.9, 67.779, 3.1, 71.68, 0.738}, 
 {"SUR", "South America", "Suriname", "2021-04-15", 9458., 41., 29.143, 185., 
  1., 1., 16122.489, 69.89, 49.678, 315.358, 1.705, 1.705, 1.66, "", "", "", 
  "", "", "", "", "", "", "", "", "", "", "", "", "", "", "", "", "", "", 
  425., "", "", "", 724., 70.37, 586634., 3.612, 29.6, 6.933, 4.229, 
  13767.119, "", 258.314, 12.54, 7.4, 42.9, 67.779, 3.1, 71.68, 0.738}, 
 {"SUR", "South America", "Suriname", "2021-04-16", 9496., 38., 33., 187., 
  2., 1.286, 16187.265, 64.776, 56.253, 318.768, 3.409, 2.192, 1.64, "", "", 
  "", "", "", "", "", "", "", "", "", "", "", "", "", "", "", 34630., 34630., 
  "", "", 288., 5.9, 5.9, "", 491., 70.37, 586634., 3.612, 29.6, 6.933, 
  4.229, 13767.119, "", 258.314, 12.54, 7.4, 42.9, 67.779, 3.1, 71.68, 
  0.738}, {"SUR", "South America", "Suriname", "2021-04-17", 9545., 49., 
  38.143, 187., 0., 1.143, 16270.792, 83.527, 65.02, 318.768, 0., 1.948, 
  1.62, "", "", "", "", "", "", "", "", "", "", "", "", "", "", "", "", "", 
  "", "", "", "", 290., "", "", "", 494., 70.37, 586634., 3.612, 29.6, 6.933, 
  4.229, 13767.119, "", 258.314, 12.54, 7.4, 42.9, 67.779, 3.1, 71.68, 
  0.738}, {"SUR", "South America", "Suriname", "2021-04-18", 9581., 36., 
  39.857, 187., 0., 0.714, 16332.159, 61.367, 67.942, 318.768, 0., 1.218, 
  1.61, "", "", "", "", "", "", "", "", "", "", "", "", "", "", "", "", "", 
  "", "", "", "", 293., "", "", "", 499., 70.37, 586634., 3.612, 29.6, 6.933, 
  4.229, 13767.119, "", 258.314, 12.54, 7.4, 42.9, 67.779, 3.1, 71.68, 
  0.738}, {"SUR", "South America", "Suriname", "2021-04-19", 9581., 0., 
  37.857, 187., 0., 0.714, 16332.159, 0., 64.533, 318.768, 0., 1.218, 1.6, 
  "", "", "", "", "", "", "", "", "", "", "", "", "", "", "", "", "", "", "", 
  "", "", 295., "", "", "", 503., 70.37, 586634., 3.612, 29.6, 6.933, 4.229, 
  13767.119, "", 258.314, 12.54, 7.4, 42.9, 67.779, 3.1, 71.68, 0.738}, 
 {"SUR", "South America", "Suriname", "2021-04-20", 9687., 106., 46.286, 
  188., 1., 0.571, 16512.851, 180.692, 78.9, 320.472, 1.705, 0.974, 1.61, "", 
  "", "", "", "", "", "", "", "", "", "", "", "", "", "", "", "", "", "", "", 
  "", 232., "", "", "", 395., 70.37, 586634., 3.612, 29.6, 6.933, 4.229, 
  13767.119, "", 258.314, 12.54, 7.4, 42.9, 67.779, 3.1, 71.68, 0.738}, 
 {"SUR", "South America", "Suriname", "2021-04-21", 9791., 104., 53.429, 
  189., 1., 0.714, 16690.134, 177.283, 91.076, 322.177, 1.705, 1.218, 1.58, 
  "", "", "", "", "", "", "", "", "", "", "", "", "", "", "", "", "", 35424., 
  35424., "", "", 208., 6.04, 6.04, "", 355., 70.37, 586634., 3.612, 29.6, 
  6.933, 4.229, 13767.119, "", 258.314, 12.54, 7.4, 42.9, 67.779, 3.1, 71.68, 
  0.738}, {"SUR", "South America", "Suriname", "2021-04-22", 9865., 74., 
  58.143, 191., 2., 0.857, 16816.277, 126.143, 99.113, 325.586, 3.409, 1.461, 
  1.52, "", "", "", "", "", "", "", "", "", "", "", "", "", "", "", "", "", 
  35777., 35777., "", 353., 211., 6.1, 6.1, "", 360., 70.37, 586634., 3.612, 
  29.6, 6.933, 4.229, 13767.119, "", 258.314, 12.54, 7.4, 42.9, 67.779, 3.1, 
  71.68, 0.738}, {"SUR", "South America", "Suriname", "2021-04-23", 9932., 
  67., 62.286, 193., 2., 0.857, 16930.488, 114.211, 106.175, 328.996, 3.409, 
  1.461, 1.47, "", "", "", "", "", "", "", "", "", "", "", "", "", "", "", 
  "", "", "", "", "", "", 216., "", "", "", 368., 70.37, 586634., 3.612, 
  29.6, 6.933, 4.229, 13767.119, "", 258.314, 12.54, 7.4, 42.9, 67.779, 3.1, 
  71.68, 0.738}, {"SUR", "South America", "Suriname", "2021-04-24", 9996., 
  64., 64.429, 195., 2., 1.143, 17039.585, 109.097, 109.828, 332.405, 3.409, 
  1.948, 1.42, "", "", "", "", "", "", "", "", "", "", "", "", "", "", "", 
  "", "", 36503., 36503., "", "", 245., 6.22, 6.22, "", 418., 70.37, 586634., 
  3.612, 29.6, 6.933, 4.229, 13767.119, "", 258.314, 12.54, 7.4, 42.9, 
  67.779, 3.1, 71.68, 0.738}, {"SUR", "South America", "Suriname", 
  "2021-04-25", 10045., 49., 66.286, 198., 3., 1.571, 17123.113, 83.527, 
  112.993, 337.519, 5.114, 2.679, 1.38, "", "", "", "", "", "", "", "", "", 
  "", "", "", "", "", "", "", "", "", "", "", "", 253., "", "", "", 431., 
  70.37, 586634., 3.612, 29.6, 6.933, 4.229, 13767.119, "", 258.314, 12.54, 
  7.4, 42.9, 67.779, 3.1, 71.68, 0.738}, {"SUR", "South America", "Suriname", 
  "2021-04-26", 10081., 36., 71.429, 201., 3., 2., 17184.48, 61.367, 121.76, 
  342.633, 5.114, 3.409, 1.35, "", "", "", "", "", "", "", "", "", "", "", 
  "", "", "", "", "", "", "", "", "", "", 262., "", "", "", 447., 70.37, 
  586634., 3.612, 29.6, 6.933, 4.229, 13767.119, "", 258.314, 12.54, 7.4, 
  42.9, 67.779, 3.1, 71.68, 0.738}, {"SUR", "South America", "Suriname", 
  "2021-04-27", 10157., 76., 67.143, 201., 0., 1.857, 17314.032, 129.553, 
  114.454, 342.633, 0., 3.166, 1.32, "", "", "", "", "", "", "", "", "", "", 
  "", "", "", "", "", "", "", 37158., 37158., "", "", 270., 6.33, 6.33, "", 
  460., 70.37, 586634., 3.612, 29.6, 6.933, 4.229, 13767.119, "", 258.314, 
  12.54, 7.4, 42.9, 67.779, 3.1, 71.68, 0.738}, 
 {"SUR", "South America", "Suriname", "2021-04-28", 10218., 61., 61., 201., 
  0., 1.714, 17418.015, 103.983, 103.983, 342.633, 0., 2.922, 1.3, "", "", 
  "", "", "", "", "", "", "", "", "", "", "", "", "", "", "", 38351., 38351., 
  "", 1193., 418., 6.54, 6.54, "", 713., 70.37, 586634., 3.612, 29.6, 6.933, 
  4.229, 13767.119, "", 258.314, 12.54, 7.4, 42.9, 67.779, 3.1, 71.68, 
  0.738}, {"SUR", "South America", "Suriname", "2021-04-29", 10286., 68., 
  60.143, 201., 0., 1.429, 17533.931, 115.916, 102.522, 342.633, 0., 2.435, 
  1.28, "", "", "", "", "", "", "", "", "", "", "", "", "", "", "", "", "", 
  "", "", "", "", 444., "", "", "", 757., 70.37, 586634., 3.612, 29.6, 6.933, 
  4.229, 13767.119, "", 258.314, 12.54, 7.4, 42.9, 67.779, 3.1, 71.68, 
  0.738}, {"SUR", "South America", "Suriname", "2021-04-30", 10363., 77., 
  61.571, 204., 3., 1.571, 17665.188, 131.257, 104.957, 347.747, 5.114, 
  2.679, 1.28, "", "", "", "", "", "", "", "", "", "", "", "", "", "", "", 
  "", "", "", "", "", "", 468., "", "", "", 798., 70.37, 586634., 3.612, 
  29.6, 6.933, 4.229, 13767.119, "", 258.314, 12.54, 7.4, 42.9, 67.779, 3.1, 
  71.68, 0.738}, {"SUR", "South America", "Suriname", "2021-05-01", 10428., 
  65., 61.714, 204., 0., 1.286, 17775.99, 110.802, 105.201, 347.747, 0., 
  2.192, 1.28, "", "", "", "", "", "", "", "", "", "", "", "", "", "", "", 
  "", "", 39953., 39953., "", "", 493., 6.81, 6.81, "", 840., 70.37, 586634., 
  3.612, 29.6, 6.933, 4.229, 13767.119, "", 258.314, 12.54, 7.4, 42.9, 
  67.779, 3.1, 71.68, 0.738}, {"SUR", "South America", "Suriname", 
  "2021-05-02", 10489., 61., 63.429, 207., 3., 1.286, 17879.973, 103.983, 
  108.123, 352.861, 5.114, 2.192, 1.28, "", "", "", "", "", "", "", "", "", 
  "", "", "", "", "", "", "", "", "", "", "", "", 525., "", "", "", 895., 
  70.37, 586634., 3.612, 29.6, 6.933, 4.229, 13767.119, "", 258.314, 12.54, 
  7.4, 42.9, 67.779, 3.1, 71.68, 0.738}, {"SUR", "South America", "Suriname", 
  "2021-05-03", 10543., 54., 66., 207., 0., 0.857, 17972.023, 92.051, 
  112.506, 352.861, 0., 1.461, 1.28, "", "", "", "", "", "", "", "", "", "", 
  "", "", "", "", "", "", "", "", "", "", "", 558., "", "", "", 951., 70.37, 
  586634., 3.612, 29.6, 6.933, 4.229, 13767.119, "", 258.314, 12.54, 7.4, 
  42.9, 67.779, 3.1, 71.68, 0.738}, {"SUR", "South America", "Suriname", 
  "2021-05-04", 10623., 80., 66.571, 212., 5., 1.571, 18108.395, 136.371, 
  113.48, 361.384, 8.523, 2.679, 1.28, "", "", "", "", "", "", "", "", "", 
  "", "", "", "", "", "", "", "", 41287., 41205., 82., "", 590., 7.04, 7.02, 
  0.01, 1006., 70.37, 586634., 3.612, 29.6, 6.933, 4.229, 13767.119, "", 
  258.314, 12.54, 7.4, 42.9, 67.779, 3.1, 71.68, 0.738}, 
 {"SUR", "South America", "Suriname", "2021-05-05", 10696., 73., 68.286, 
  212., 0., 1.571, 18232.833, 124.439, 116.403, 361.384, 0., 2.679, 1.28, "", 
  "", "", "", "", "", "", "", "", "", "", "", "", "", "", "", "", "", "", "", 
  "", 543., "", "", "", 926., 70.37, 586634., 3.612, 29.6, 6.933, 4.229, 
  13767.119, "", 258.314, 12.54, 7.4, 42.9, 67.779, 3.1, 71.68, 0.738}, 
 {"SUR", "South America", "Suriname", "2021-05-06", 10816., 120., 75.714, 
  213., 1., 1.714, 18437.39, 204.557, 129.066, 363.088, 1.705, 2.922, 1.3, 
  "", "", "", "", "", "", "", "", "", "", "", "", "", "", "", "", "", "", "", 
  "", "", 591., "", "", "", 1007., 70.37, 586634., 3.612, 29.6, 6.933, 4.229, 
  13767.119, "", 258.314, 12.54, 7.4, 42.9, 67.779, 3.1, 71.68, 0.738}, 
 {"SUR", "South America", "Suriname", "2021-05-07", 10933., 117., 81.429, 
  214., 1., 1.429, 18636.833, 199.443, 138.806, 364.793, 1.705, 2.435, 1.31, 
  "", "", "", "", "", "", "", "", "", "", "", "", "", "", "", "", "", 43888., 
  43636., 252., "", 638., 7.48, 7.44, 0.04, 1088., 70.37, 586634., 3.612, 
  29.6, 6.933, 4.229, 13767.119, "", 258.314, 12.54, 7.4, 42.9, 67.779, 3.1, 
  71.68, 0.738}, {"SUR", "South America", "Suriname", "2021-05-08", 11020., 
  87., 84.571, 214., 0., 1.429, 18785.137, 148.304, 144.164, 364.793, 0., 
  2.435, 1.3, "", "", "", "", "", "", "", "", "", "", "", "", "", "", "", "", 
  "", 45420., 44918., 502., 1532., 781., 7.74, 7.66, 0.09, 1331., 70.37, 
  586634., 3.612, 29.6, 6.933, 4.229, 13767.119, "", 258.314, 12.54, 7.4, 
  42.9, 67.779, 3.1, 71.68, 0.738}, {"SUR", "South America", "Suriname", 
  "2021-05-09", 11112., 92., 89., 215., 1., 1.143, 18941.964, 156.827, 
  151.713, 366.498, 1.705, 1.948, 1.31, "", "", "", "", "", "", "", "", "", 
  "", "", "", "", "", "", "", "", "", "", "", "", 849., "", "", "", 1447., 
  70.37, 586634., 3.612, 29.6, 6.933, 4.229, 13767.119, "", 258.314, 12.54, 
  7.4, 42.9, 67.779, 3.1, 71.68, 0.738}, {"SUR", "South America", "Suriname", 
  "2021-05-10", 11213., 101., 95.714, 218., 3., 1.571, 19114.132, 172.169, 
  163.158, 371.612, 5.114, 2.679, 1.31, "", "", "", "", "", "", "", "", "", 
  "", "", "", "", "", "", "", "", "", "", "", "", 917., "", "", "", 1563., 
  70.37, 586634., 3.612, 29.6, 6.933, 4.229, 13767.119, "", 258.314, 12.54, 
  7.4, 42.9, 67.779, 3.1, 71.68, 0.738}, {"SUR", "South America", "Suriname", 
  "2021-05-11", 11306., 93., 97.571, 220., 2., 1.143, 19272.664, 158.532, 
  166.324, 375.021, 3.409, 1.948, 1.3, "", "", "", "", "", "", "", "", "", 
  "", "", "", "", "", "", "", "", 48185., 47453., 732., "", 985., 8.21, 8.09, 
  0.12, 1679., 70.37, 586634., 3.612, 29.6, 6.933, 4.229, 13767.119, "", 
  258.314, 12.54, 7.4, 42.9, 67.779, 3.1, 71.68, 0.738}, 
 {"SUR", "South America", "Suriname", "2021-05-12", 11427., 121., 104.429, 
  220., 0., 1.143, 19478.926, 206.261, 178.013, 375.021, 0., 1.948, 1.3, "", 
  "", "", "", "", "", "", "", "", "", "", "", "", "", "", "", "", "", "", "", 
  "", 984., "", "", "", 1677., 70.37, 586634., 3.612, 29.6, 6.933, 4.229, 
  13767.119, "", 258.314, 12.54, 7.4, 42.9, 67.779, 3.1, 71.68, 0.738}, 
 {"SUR", "South America", "Suriname", "2021-05-13", 11572., 145., 108., 221., 
  1., 1.143, 19726.098, 247.173, 184.101, 376.726, 1.705, 1.948, 1.3, "", "", 
  "", "", "", "", "", "", "", "", "", "", "", "", "", "", "", 49902., 48904., 
  998., "", 983., 8.51, 8.34, 0.17, 1676., 70.37, 586634., 3.612, 29.6, 
  6.933, 4.229, 13767.119, "", 258.314, 12.54, 7.4, 42.9, 67.779, 3.1, 71.68, 
  0.738}, {"SUR", "South America", "Suriname", "2021-05-14", 11707., 135., 
  110.571, 223., 2., 1.286, 19956.225, 230.126, 188.485, 380.135, 3.409, 
  2.192, 1.3, "", "", "", "", "", "", "", "", "", "", "", "", "", "", "", "", 
  "", "", "", "", "", 978., "", "", "", 1667., 70.37, 586634., 3.612, 29.6, 
  6.933, 4.229, 13767.119, "", 258.314, 12.54, 7.4, 42.9, 67.779, 3.1, 71.68, 
  0.738}, {"SUR", "South America", "Suriname", "2021-05-15", 11828., 121., 
  115.429, 224., 1., 1.429, 20162.486, 206.261, 196.764, 381.839, 1.705, 
  2.435, 1.31, "", "", "", "", "", "", "", "", "", "", "", "", "", "", "", 
  "", "", 51573., 49961., 1612., "", 879., 8.79, 8.52, 0.27, 1498., 70.37, 
  586634., 3.612, 29.6, 6.933, 4.229, 13767.119, "", 258.314, 12.54, 7.4, 
  42.9, 67.779, 3.1, 71.68, 0.738}, {"SUR", "South America", "Suriname", 
  "2021-05-16", 11950., 122., 119.714, 228., 4., 1.857, 20370.452, 207.966, 
  204.07, 388.658, 6.819, 3.166, 1.31, "", "", "", "", "", "", "", "", "", 
  "", "", "", "", "", "", "", "", "", "", "", "", 932., "", "", "", 1589., 
  "", 586634., 3.612, 29.6, 6.933, 4.229, 13767.119, "", 258.314, 12.54, 7.4, 
  42.9, 67.779, 3.1, 71.68, 0.738}, {"SUR", "South America", "Suriname", 
  "2021-05-17", 12107., 157., 127.714, 230., 2., 1.714, 20638.081, 267.629, 
  217.707, 392.067, 3.409, 2.922, 1.31, "", "", "", "", "", "", "", "", "", 
  "", "", "", "", "", "", "", "", 54162., 52109., 2053., "", 986., 9.23, 
  8.88, 0.35, 1681., "", 586634., 3.612, 29.6, 6.933, 4.229, 13767.119, "", 
  258.314, 12.54, 7.4, 42.9, 67.779, 3.1, 71.68, 0.738}, 
 {"SUR", "South America", "Suriname", "2021-05-18", 12251., 144., 135., 238., 
  8., 2.571, 20883.549, 245.468, 230.126, 405.704, 13.637, 4.383, 1.3, "", 
  "", "", "", "", "", "", "", "", "", "", "", "", "", "", "", "", "", "", "", 
  "", 1082., "", "", "", 1844., "", 586634., 3.612, 29.6, 6.933, 4.229, 
  13767.119, "", 258.314, 12.54, 7.4, 42.9, 67.779, 3.1, 71.68, 0.738}, 
 {"SUR", "South America", "Suriname", "2021-05-19", 12409., 158., 140.286, 
  239., 1., 2.714, 21152.882, 269.333, 239.137, 407.409, 1.705, 4.627, 1.3, 
  "", "", "", "", "", "", "", "", "", "", "", "", "", "", "", "", "", 57362., 
  54837., 2525., "", 1188., 9.78, 9.35, 0.43, 2025., "", 586634., 3.612, 
  29.6, 6.933, 4.229, 13767.119, "", 258.314, 12.54, 7.4, 42.9, 67.779, 3.1, 
  71.68, 0.738}, {"SUR", "South America", "Suriname", "2021-05-20", 12571., 
  162., 142.714, 240., 1., 2.714, 21429.034, 276.152, 243.277, 409.114, 
  1.705, 4.627, 1.3, "", "", "", "", "", "", "", "", "", "", "", "", "", "", 
  "", "", "", 64793., 60319., 4474., 7431., 2127., 11.04, 10.28, 0.76, 3626., 
  "", 586634., 3.612, 29.6, 6.933, 4.229, 13767.119, "", 258.314, 12.54, 7.4, 
  42.9, 67.779, 3.1, 71.68, 0.738}, {"SUR", "South America", "Suriname", 
  "2021-05-21", 12742., 171., 147.857, 243., 3., 2.857, 21720.528, 291.494, 
  252.043, 414.228, 5.114, 4.87, 1.3, "", "", "", "", "", "", "", "", "", "", 
  "", "", "", "", "", "", "", 68301., 62862., 5439., 3508., 2509., 11.64, 
  10.72, 0.93, 4277., "", 586634., 3.612, 29.6, 6.933, 4.229, 13767.119, "", 
  258.314, 12.54, 7.4, 42.9, 67.779, 3.1, 71.68, 0.738}, 
 {"SUR", "South America", "Suriname", "2021-05-22", 12928., 186., 157.143, 
  245., 2., 3., 22037.591, 317.063, 267.872, 417.637, 3.409, 5.114, 1.31, "", 
  "", "", "", "", "", "", "", "", "", "", "", "", "", "", "", "", "", "", "", 
  "", 2805., "", "", "", 4782., "", 586634., 3.612, 29.6, 6.933, 4.229, 
  13767.119, "", 258.314, 12.54, 7.4, 42.9, 67.779, 3.1, 71.68, 0.738}, 
 {"SUR", "South America", "Suriname", "2021-05-23", 13111., 183., 165.857, 
  249., 4., 3., 22349.54, 311.949, 282.727, 424.455, 6.819, 5.114, 1.31, "", 
  "", "", "", "", "", "", "", "", "", "", "", "", "", "", "", "", 74120., 
  64866., 9254., "", 3036., 12.63, 11.06, 1.58, 5175., "", 586634., 3.612, 
  29.6, 6.933, 4.229, 13767.119, "", 258.314, 12.54, 7.4, 42.9, 67.779, 3.1, 
  71.68, 0.738}, {"SUR", "South America", "Suriname", "2021-05-24", 13302., 
  191., 170.714, 256., 7., 3.714, 22675.126, 325.586, 291.006, 436.388, 
  11.932, 6.332, 1.31, "", "", "", "", "", "", "", "", "", "", "", "", "", 
  "", "", "", "", "", "", "", "", 3018., "", "", "", 5145., "", 586634., 
  3.612, 29.6, 6.933, 4.229, 13767.119, "", 258.314, 12.54, 7.4, 42.9, 
  67.779, 3.1, 71.68, 0.738}, {"SUR", "South America", "Suriname", 
  "2021-05-25", 13495., 193., 177.714, 261., 5., 3.286, 23004.122, 328.996, 
  302.939, 444.911, 8.523, 5.601, 1.3, "", "", "", "", "", "", "", "", "", 
  "", "", "", "", "", "", "", "", 76462., 65675., 10787., "", 2957., 13.03, 
  11.2, 1.84, 5041., "", 586634., 3.612, 29.6, 6.933, 4.229, 13767.119, "", 
  258.314, 12.54, 7.4, 42.9, 67.779, 3.1, 71.68, 0.738}, 
 {"SUR", "South America", "Suriname", "2021-05-26", 13720., 225., 187.286, 
  268., 7., 4.143, 23387.666, 383.544, 319.255, 456.844, 11.932, 7.062, 1.29, 
  "", "", "", "", "", "", "", "", "", "", "", "", "", "", "", "", "", 78542., 
  66623., 11919., 2080., 3026., 13.39, 11.36, 2.03, 5158., "", 586634., 
  3.612, 29.6, 6.933, 4.229, 13767.119, "", 258.314, 12.54, 7.4, 42.9, 
  67.779, 3.1, 71.68, 0.738}, {"SUR", "South America", "Suriname", 
  "2021-05-27", 14012., 292., 205.857, 275., 7., 5., 23885.421, 497.755, 
  350.912, 468.776, 11.932, 8.523, 1.29, "", "", "", "", "", "", "", "", "", 
  "", "", "", "", "", "", "", "", "", "", "", "", 2119., "", "", "", 3612., 
  "", 586634., 3.612, 29.6, 6.933, 4.229, 13767.119, "", 258.314, 12.54, 7.4, 
  42.9, 67.779, 3.1, 71.68, 0.738}, {"SUR", "South America", "Suriname", 
  "2021-05-28", 14305., 293., 223.286, 282., 7., 5.571, 24384.881, 499.46, 
  380.622, 480.709, 11.932, 9.497, 1.28, "", "", "", "", "", "", "", "", "", 
  "", "", "", "", "", "", "", "", 80716., 67472., 13244., "", 1774., 13.76, 
  11.5, 2.26, 3024., "", 586634., 3.612, 29.6, 6.933, 4.229, 13767.119, "", 
  258.314, 12.54, 7.4, 42.9, 67.779, 3.1, 71.68, 0.738}, 
 {"SUR", "South America", "Suriname", "2021-05-29", 14515., 210., 226.714, 
  288., 6., 6.143, 24742.855, 357.974, 386.466, 490.936, 10.228, 10.471, 
  1.27, "", "", "", "", "", "", "", "", "", "", "", "", "", "", "", "", "", 
  82943., 68441., 14502., 2227., 1676., 14.14, 11.67, 2.47, 2857., "", 
  586634., 3.612, 29.6, 6.933, 4.229, 13767.119, "", 258.314, 12.54, 7.4, 
  42.9, 67.779, 3.1, 71.68, 0.738}, {"SUR", "South America", "Suriname", 
  "2021-05-30", 14764., 249., 236.143, 292., 4., 6.143, 25167.31, 424.455, 
  402.539, 497.755, 6.819, 10.471, 1.26, "", "", "", "", "", "", "", "", "", 
  "", "", "", "", "", "", "", "", "", "", "", "", 1367., "", "", "", 2330., 
  "", 586634., 3.612, 29.6, 6.933, 4.229, 13767.119, "", 258.314, 12.54, 7.4, 
  42.9, 67.779, 3.1, 71.68, 0.738}, {"SUR", "South America", "Suriname", 
  "2021-05-31", 14954., 190., 236., 302., 10., 6.571, 25491.192, 323.882, 
  402.295, 514.801, 17.046, 11.202, 1.24, "", "", "", "", "", "", "", "", "", 
  "", "", "", "", "", "", "", "", "", "", "", "", 1306., "", "", "", 2226., 
  "", 586634., 3.612, 29.6, 6.933, 4.229, 13767.119, "", 258.314, 12.54, 7.4, 
  42.9, 67.779, 3.1, 71.68, 0.738}, {"SUR", "South America", "Suriname", 
  "2021-06-01", 15128., 174., 233.286, 313., 11., 7.429, 25787.8, 296.607, 
  397.668, 533.552, 18.751, 12.663, 1.23, "", "", "", "", "", "", "", "", "", 
  "", "", "", "", "", "", "", "", 85174., 69226., 15948., "", 1245., 14.52, 
  11.8, 2.72, 2122., "", 586634., 3.612, 29.6, 6.933, 4.229, 13767.119, "", 
  258.314, 12.54, 7.4, 42.9, 67.779, 3.1, 71.68, 0.738}, 
 {"SUR", "South America", "Suriname", "2021-06-02", 15428., 300., 244., 316., 
  3., 6.857, 26299.192, 511.392, 415.932, 538.666, 5.114, 11.689, 1.23, "", 
  "", "", "", "", "", "", "", "", "", "", "", "", "", "", "", "", 87508., 
  70336., 17172., 2334., 1281., 14.92, 11.99, 2.93, 2184., "", 586634., 
  3.612, 29.6, 6.933, 4.229, 13767.119, "", 258.314, 12.54, 7.4, 42.9, 
  67.779, 3.1, 71.68, 0.738}, {"SUR", "South America", "Suriname", 
  "2021-06-03", 15676., 248., 237.714, 325., 9., 7.143, 26721.942, 422.751, 
  405.217, 554.008, 15.342, 12.176, 1.23, "", "", "", "", "", "", "", "", "", 
  "", "", "", "", "", "", "", "", 90052., 71396., 18656., 2544., 1489., 
  15.35, 12.17, 3.18, 2538., "", 586634., 3.612, 29.6, 6.933, 4.229, 
  13767.119, "", 258.314, 12.54, 7.4, 42.9, 67.779, 3.1, 71.68, 0.738}, 
 {"SUR", "South America", "Suriname", "2021-06-04", 16009., 333., 243.429, 
  332., 7., 7.143, 27289.588, 567.645, 414.958, 565.941, 11.932, 12.176, 
  1.23, "", "", "", "", "", "", "", "", "", "", "", "", "", "", "", "", "", 
  "", "", "", "", 1809., "", "", "", 3084., "", 586634., 3.612, 29.6, 6.933, 
  4.229, 13767.119, "", 258.314, 12.54, 7.4, 42.9, 67.779, 3.1, 71.68, 
  0.738}, {"SUR", "South America", "Suriname", "2021-06-05", 16292., 283., 
  253.857, 339., 7., 7.286, 27772.001, 482.413, 432.735, 577.873, 11.932, 
  12.42, 1.24, "", "", "", "", "", "", "", "", "", "", "", "", "", "", "", 
  "", "", 96708., 75013., 21155., "", 1966., 16.49, 12.79, 3.61, 3351., "", 
  586634., 3.612, 29.6, 6.933, 4.229, 13767.119, "", 258.314, 12.54, 7.4, 
  42.9, 67.779, 3.1, 71.68, 0.738}, {"SUR", "South America", "Suriname", 
  "2021-06-06", 16541., 249., 253.857, 350., 11., 8.286, 28196.456, 424.455, 
  432.735, 596.624, 18.751, 14.124, 1.23, "", "", "", "", "", "", "", "", "", 
  "", "", "", "", "", "", "", "", 102612., 80816., 21256., 5904., 2704., 
  17.49, 13.78, 3.62, 4609., "", 586634., 3.612, 29.6, 6.933, 4.229, 
  13767.119, "", 258.314, 12.54, 7.4, 42.9, 67.779, 3.1, 71.68, 0.738}, 
 {"SUR", "South America", "Suriname", "2021-06-07", 16786., 245., 261.714, 
  355., 5., 7.571, 28614.093, 417.637, 446.129, 605.147, 8.523, 12.907, "", 
  "", "", "", "", "", "", "", "", "", "", "", "", "", "", "", "", "", 
  108076., 86640., 21436., 5464., 3378., 18.42, 14.77, 3.65, 5758., "", 
  586634., 3.612, 29.6, 6.933, 4.229, 13767.119, "", 258.314, 12.54, 7.4, 
  42.9, 67.779, 3.1, 71.68, 0.738}, {"SWE", "Europe", "Sweden", "2020-02-01", 
  1., 1., "", "", "", "", 0.099, 0.099, "", "", "", "", "", "", "", "", "", 
  "", "", "", "", "", "", "", "", "", "", "", "", "", "", "", "", "", "", "", 
  "", "", "", 0., 1.009927*^7, 24.718, 41., 19.985, 13.433, 46949.283, 0.5, 
  133.982, 4.79, 18.8, 18.9, "", 2.22, 82.8, 0.945}, 
 {"SWE", "Europe", "Sweden", "2020-02-02", 1., 0., "", "", "", "", 0.099, 0., 
  "", "", "", "", "", "", "", "", "", "", "", "", "", "", "", "", "", "", "", 
  "", "", "", "", "", "", "", "", "", "", "", "", 0., 1.009927*^7, 24.718, 
  41., 19.985, 13.433, 46949.283, 0.5, 133.982, 4.79, 18.8, 18.9, "", 2.22, 
  82.8, 0.945}, {"SWE", "Europe", "Sweden", "2020-02-03", 1., 0., "", "", "", 
  "", 0.099, 0., "", "", "", "", "", "", "", "", "", "", "", "", "", "", "", 
  "", "", "", "", "", "", "", "", "", "", "", "", "", "", "", "", 0., 
  1.009927*^7, 24.718, 41., 19.985, 13.433, 46949.283, 0.5, 133.982, 4.79, 
  18.8, 18.9, "", 2.22, 82.8, 0.945}, {"SWE", "Europe", "Sweden", 
  "2020-02-04", 1., 0., "", "", "", "", 0.099, 0., "", "", "", "", "", "", 
  "", "", "", "", "", "", "", "", "", "", "", "", "", "", "", "", "", "", "", 
  "", "", "", "", "", "", 0., 1.009927*^7, 24.718, 41., 19.985, 13.433, 
  46949.283, 0.5, 133.982, 4.79, 18.8, 18.9, "", 2.22, 82.8, 0.945}, 
 {"SWE", "Europe", "Sweden", "2020-02-05", 1., 0., "", "", "", "", 0.099, 0., 
  "", "", "", "", "", "", "", "", "", "", "", "", "", "", "", "", "", "", "", 
  "", "", "", "", "", "", "", "", "", "", "", "", 0., 1.009927*^7, 24.718, 
  41., 19.985, 13.433, 46949.283, 0.5, 133.982, 4.79, 18.8, 18.9, "", 2.22, 
  82.8, 0.945}, {"SWE", "Europe", "Sweden", "2020-02-06", 1., 0., 0.143, "", 
  "", 0., 0.099, 0., 0.014, "", "", 0., "", "", "", "", "", "", "", "", "", 
  "", "", "", "", "", "", "", "", "", "", "", "", "", "", "", "", "", "", 0., 
  1.009927*^7, 24.718, 41., 19.985, 13.433, 46949.283, 0.5, 133.982, 4.79, 
  18.8, 18.9, "", 2.22, 82.8, 0.945}, {"SWE", "Europe", "Sweden", 
  "2020-02-07", 1., 0., 0.143, "", "", 0., 0.099, 0., 0.014, "", "", 0., "", 
  "", "", "", "", "", "", "", "", "", "", "", "", "", "", "", "", "", "", "", 
  "", "", "", "", "", "", "", 0., 1.009927*^7, 24.718, 41., 19.985, 13.433, 
  46949.283, 0.5, 133.982, 4.79, 18.8, 18.9, "", 2.22, 82.8, 0.945}, 
 {"SWE", "Europe", "Sweden", "2020-02-08", 1., 0., 0., "", "", 0., 0.099, 0., 
  0., "", "", 0., "", "", "", "", "", "", "", "", "", "", "", "", "", "", "", 
  "", "", "", "", "", "", "", "", "", "", "", "", 0., 1.009927*^7, 24.718, 
  41., 19.985, 13.433, 46949.283, 0.5, 133.982, 4.79, 18.8, 18.9, "", 2.22, 
  82.8, 0.945}, {"SWE", "Europe", "Sweden", "2020-02-09", 1., 0., 0., "", "", 
  0., 0.099, 0., 0., "", "", 0., "", "", "", "", "", 0., 0., "", "", "", "", 
  "", "", "", "", "", "", "", "", "", "", "", "", "", "", "", "", 0., 
  1.009927*^7, 24.718, 41., 19.985, 13.433, 46949.283, 0.5, 133.982, 4.79, 
  18.8, 18.9, "", 2.22, 82.8, 0.945}, {"SWE", "Europe", "Sweden", 
  "2020-02-10", 1., 0., 0., "", "", 0., 0.099, 0., 0., "", "", 0., "", "", 
  "", "", "", "", "", "", "", "", "", "", "", "", "", "", "", "", "", "", "", 
  "", "", "", "", "", "", 0., 1.009927*^7, 24.718, 41., 19.985, 13.433, 
  46949.283, 0.5, 133.982, 4.79, 18.8, 18.9, "", 2.22, 82.8, 0.945}, 
 {"SWE", "Europe", "Sweden", "2020-02-11", 1., 0., 0., "", "", 0., 0.099, 0., 
  0., "", "", 0., "", "", "", "", "", "", "", "", "", "", "", "", "", "", "", 
  "", "", "", "", "", "", "", "", "", "", "", "", 0., 1.009927*^7, 24.718, 
  41., 19.985, 13.433, 46949.283, 0.5, 133.982, 4.79, 18.8, 18.9, "", 2.22, 
  82.8, 0.945}, {"SWE", "Europe", "Sweden", "2020-02-12", 1., 0., 0., "", "", 
  0., 0.099, 0., 0., "", "", 0., "", "", "", "", "", "", "", "", "", "", "", 
  "", "", "", "", "", "", "", "", "", "", "", "", "", "", "", "", 0., 
  1.009927*^7, 24.718, 41., 19.985, 13.433, 46949.283, 0.5, 133.982, 4.79, 
  18.8, 18.9, "", 2.22, 82.8, 0.945}, {"SWE", "Europe", "Sweden", 
  "2020-02-13", 1., 0., 0., "", "", 0., 0.099, 0., 0., "", "", 0., "", "", 
  "", "", "", "", "", "", "", "", "", "", "", "", "", "", "", "", "", "", "", 
  "", "", "", "", "", "", 0., 1.009927*^7, 24.718, 41., 19.985, 13.433, 
  46949.283, 0.5, 133.982, 4.79, 18.8, 18.9, "", 2.22, 82.8, 0.945}, 
 {"SWE", "Europe", "Sweden", "2020-02-14", 1., 0., 0., "", "", 0., 0.099, 0., 
  0., "", "", 0., "", "", "", "", "", "", "", "", "", "", "", "", "", "", "", 
  "", "", "", "", "", "", "", "", "", "", "", "", 0., 1.009927*^7, 24.718, 
  41., 19.985, 13.433, 46949.283, 0.5, 133.982, 4.79, 18.8, 18.9, "", 2.22, 
  82.8, 0.945}, {"SWE", "Europe", "Sweden", "2020-02-15", 1., 0., 0., "", "", 
  0., 0.099, 0., 0., "", "", 0., "", "", "", "", "", 0., 0., "", "", "", "", 
  "", "", "", "", "", "", "", "", "", "", "", "", "", "", "", "", 0., 
  1.009927*^7, 24.718, 41., 19.985, 13.433, 46949.283, 0.5, 133.982, 4.79, 
  18.8, 18.9, "", 2.22, 82.8, 0.945}, {"SWE", "Europe", "Sweden", 
  "2020-02-16", 1., 0., 0., "", "", 0., 0.099, 0., 0., "", "", 0., "", "", 
  "", "", "", "", "", "", "", "", "", "", "", "", "", "", "", "", "", "", "", 
  "", "", "", "", "", "", 0., 1.009927*^7, 24.718, 41., 19.985, 13.433, 
  46949.283, 0.5, 133.982, 4.79, 18.8, 18.9, "", 2.22, 82.8, 0.945}, 
 {"SWE", "Europe", "Sweden", "2020-02-17", 1., 0., 0., "", "", 0., 0.099, 0., 
  0., "", "", 0., "", "", "", "", "", "", "", "", "", "", "", "", "", "", "", 
  "", "", "", "", "", "", "", "", "", "", "", "", 0., 1.009927*^7, 24.718, 
  41., 19.985, 13.433, 46949.283, 0.5, 133.982, 4.79, 18.8, 18.9, "", 2.22, 
  82.8, 0.945}, {"SWE", "Europe", "Sweden", "2020-02-18", 1., 0., 0., "", "", 
  0., 0.099, 0., 0., "", "", 0., "", "", "", "", "", "", "", "", "", "", "", 
  "", "", "", "", "", "", "", "", "", "", "", "", "", "", "", "", 0., 
  1.009927*^7, 24.718, 41., 19.985, 13.433, 46949.283, 0.5, 133.982, 4.79, 
  18.8, 18.9, "", 2.22, 82.8, 0.945}, {"SWE", "Europe", "Sweden", 
  "2020-02-19", 1., 0., 0., "", "", 0., 0.099, 0., 0., "", "", 0., "", "", 
  "", "", "", "", "", "", "", "", "", "", "", "", "", "", "", "", "", "", "", 
  "", "", "", "", "", "", 0., 1.009927*^7, 24.718, 41., 19.985, 13.433, 
  46949.283, 0.5, 133.982, 4.79, 18.8, 18.9, "", 2.22, 82.8, 0.945}, 
 {"SWE", "Europe", "Sweden", "2020-02-20", 1., 0., 0., "", "", 0., 0.099, 0., 
  0., "", "", 0., "", "", "", "", "", "", "", "", "", "", "", "", "", "", "", 
  "", "", "", "", "", "", "", "", "", "", "", "", 0., 1.009927*^7, 24.718, 
  41., 19.985, 13.433, 46949.283, 0.5, 133.982, 4.79, 18.8, 18.9, "", 2.22, 
  82.8, 0.945}, {"SWE", "Europe", "Sweden", "2020-02-21", 1., 0., 0., "", "", 
  0., 0.099, 0., 0., "", "", 0., "", "", "", "", "", "", "", "", "", "", "", 
  "", "", "", "", "", "", "", "", "", "", "", "", "", "", "", "", 0., 
  1.009927*^7, 24.718, 41., 19.985, 13.433, 46949.283, 0.5, 133.982, 4.79, 
  18.8, 18.9, "", 2.22, 82.8, 0.945}, {"SWE", "Europe", "Sweden", 
  "2020-02-22", 1., 0., 0., "", "", 0., 0.099, 0., 0., "", "", 0., "", "", 
  "", "", "", "", "", "", "", "", "", "", "", "", "", "", "", "", "", "", "", 
  "", "", "", "", "", "", 0., 1.009927*^7, 24.718, 41., 19.985, 13.433, 
  46949.283, 0.5, 133.982, 4.79, 18.8, 18.9, "", 2.22, 82.8, 0.945}, 
 {"SWE", "Europe", "Sweden", "2020-02-23", 1., 0., 0., "", "", 0., 0.099, 0., 
  0., "", "", 0., "", "", "", "", "", 0., 0., "", "", "", "", "", "", "", "", 
  "", "", "", "", "", "", "", "", "", "", "", "", 0., 1.009927*^7, 24.718, 
  41., 19.985, 13.433, 46949.283, 0.5, 133.982, 4.79, 18.8, 18.9, "", 2.22, 
  82.8, 0.945}, {"SWE", "Europe", "Sweden", "2020-02-24", 1., 0., 0., "", "", 
  0., 0.099, 0., 0., "", "", 0., "", "", "", "", "", "", "", "", "", "", "", 
  "", "", "", "", "", "", "", "", "", "", "", "", "", "", "", "", 0., 
  1.009927*^7, 24.718, 41., 19.985, 13.433, 46949.283, 0.5, 133.982, 4.79, 
  18.8, 18.9, "", 2.22, 82.8, 0.945}, {"SWE", "Europe", "Sweden", 
  "2020-02-25", 1., 0., 0., "", "", 0., 0.099, 0., 0., "", "", 0., "", "", 
  "", "", "", "", "", "", "", "", "", "", "", "", "", "", "", "", "", "", "", 
  "", "", "", "", "", "", 0., 1.009927*^7, 24.718, 41., 19.985, 13.433, 
  46949.283, 0.5, 133.982, 4.79, 18.8, 18.9, "", 2.22, 82.8, 0.945}, 
 {"SWE", "Europe", "Sweden", "2020-02-26", 2., 1., 0.143, "", "", 0., 0.198, 
  0.099, 0.014, "", "", 0., "", "", "", "", "", "", "", "", "", "", "", "", 
  "", "", "", "", "", "", "", "", "", "", "", "", "", "", "", 0., 
  1.009927*^7, 24.718, 41., 19.985, 13.433, 46949.283, 0.5, 133.982, 4.79, 
  18.8, 18.9, "", 2.22, 82.8, 0.945}, {"SWE", "Europe", "Sweden", 
  "2020-02-27", 3., 1., 0.286, "", "", 0., 0.297, 0.099, 0.028, "", "", 0., 
  "", 0., 0., 1., 0.099, "", "", "", "", "", "", "", "", "", "", "", "", "", 
  "", "", "", "", "", "", "", "", "", 0., 1.009927*^7, 24.718, 41., 19.985, 
  13.433, 46949.283, 0.5, 133.982, 4.79, 18.8, 18.9, "", 2.22, 82.8, 0.945}, 
 {"SWE", "Europe", "Sweden", "2020-02-28", 11., 8., 1.429, "", "", 0., 1.089, 
  0.792, 0.141, "", "", 0., "", 0., 0., 1., 0.099, "", "", "", "", "", "", 
  "", "", "", "", "", "", "", "", "", "", "", "", "", "", "", "", 0., 
  1.009927*^7, 24.718, 41., 19.985, 13.433, 46949.283, 0.5, 133.982, 4.79, 
  18.8, 18.9, "", 2.22, 82.8, 0.945}, {"SWE", "Europe", "Sweden", 
  "2020-02-29", 14., 3., 1.857, "", "", 0., 1.386, 0.297, 0.184, "", "", 0., 
  "", 0., 0., 1., 0.099, "", "", "", "", "", "", "", "", "", "", "", "", "", 
  "", "", "", "", "", "", "", "", "", 0., 1.009927*^7, 24.718, 41., 19.985, 
  13.433, 46949.283, 0.5, 133.982, 4.79, 18.8, 18.9, "", 2.22, 82.8, 0.945}, 
 {"SWE", "Europe", "Sweden", "2020-03-01", 14., 0., 1.857, "", "", 0., 1.386, 
  0., 0.184, "", "", 0., "", 0., 0., 1., 0.099, 0., 0., "", "", "", "", "", 
  "", "", "", "", "", "", "", "", "", "", "", "", "", "", "", 0., 
  1.009927*^7, 24.718, 41., 19.985, 13.433, 46949.283, 0.5, 133.982, 4.79, 
  18.8, 18.9, "", 2.22, 82.8, 0.945}, {"SWE", "Europe", "Sweden", 
  "2020-03-02", 19., 5., 2.571, "", "", 0., 1.881, 0.495, 0.255, "", "", 0., 
  "", 0., 0., 3., 0.297, "", "", "", "", "", "", "", "", "", "", "", "", "", 
  "", "", "", "", "", "", "", "", "", 0., 1.009927*^7, 24.718, 41., 19.985, 
  13.433, 46949.283, 0.5, 133.982, 4.79, 18.8, 18.9, "", 2.22, 82.8, 0.945}, 
 {"SWE", "Europe", "Sweden", "2020-03-03", 32., 13., 4.429, "", "", 0., 
  3.169, 1.287, 0.439, "", "", 0., "", 0., 0., 3., 0.297, "", "", "", "", "", 
  "", "", "", "", "", "", "", "", "", "", "", "", "", "", "", "", "", 0., 
  1.009927*^7, 24.718, 41., 19.985, 13.433, 46949.283, 0.5, 133.982, 4.79, 
  18.8, 18.9, "", 2.22, 82.8, 0.945}, {"SWE", "Europe", "Sweden", 
  "2020-03-04", 62., 30., 8.571, "", "", 0., 6.139, 2.971, 0.849, "", "", 0., 
  "", 0., 0., 3., 0.297, "", "", "", "", "", "", "", "", "", "", "", "", "", 
  "", "", "", "", "", "", "", "", "", 0., 1.009927*^7, 24.718, 41., 19.985, 
  13.433, 46949.283, 0.5, 133.982, 4.79, 18.8, 18.9, "", 2.22, 82.8, 0.945}, 
 {"SWE", "Europe", "Sweden", "2020-03-05", 87., 25., 12., "", "", 0., 8.614, 
  2.475, 1.188, "", "", 0., "", 0., 0., 6., 0.594, "", "", "", "", "", "", 
  "", "", "", "", "", "", "", "", "", "", "", "", "", "", "", "", 0., 
  1.009927*^7, 24.718, 41., 19.985, 13.433, 46949.283, 0.5, 133.982, 4.79, 
  18.8, 18.9, "", 2.22, 82.8, 0.945}, {"SWE", "Europe", "Sweden", 
  "2020-03-06", 146., 59., 19.286, "", "", 0., 14.456, 5.842, 1.91, "", "", 
  0., "", 0., 0., 7., 0.693, "", "", "", "", "", "", "", "", "", "", "", "", 
  "", "", "", "", "", "", "", "", "", "", 0., 1.009927*^7, 24.718, 41., 
  19.985, 13.433, 46949.283, 0.5, 133.982, 4.79, 18.8, 18.9, "", 2.22, 82.8, 
  0.945}, {"SWE", "Europe", "Sweden", "2020-03-07", 179., 33., 23.571, "", 
  "", 0., 17.724, 3.268, 2.334, "", "", 0., 2.34, 0., 0., 7., 0.693, "", "", 
  "", "", "", "", "", "", "", "", "", "", "", "", "", "", "", "", "", "", "", 
  "", 0., 1.009927*^7, 24.718, 41., 19.985, 13.433, 46949.283, 0.5, 133.982, 
  4.79, 18.8, 18.9, "", 2.22, 82.8, 0.945}, {"SWE", "Europe", "Sweden", 
  "2020-03-08", 225., 46., 30.143, "", "", 0., 22.279, 4.555, 2.985, "", "", 
  0., 2.34, 0., 0., 7., 0.693, 0.028, 0.003, "", "", "", "", "", "", "", "", 
  "", "", "", "", "", "", "", "", "", "", "", "", 0., 1.009927*^7, 24.718, 
  41., 19.985, 13.433, 46949.283, 0.5, 133.982, 4.79, 18.8, 18.9, "", 2.22, 
  82.8, 0.945}, {"SWE", "Europe", "Sweden", "2020-03-09", 326., 101., 43.857, 
  "", "", 0., 32.28, 10.001, 4.343, "", "", 0., 2.32, 0., 0., 10., 0.99, "", 
  "", "", "", "", "", "", "", "", "", "", "", "", "", "", "", "", "", "", "", 
  "", "", 11.11, 1.009927*^7, 24.718, 41., 19.985, 13.433, 46949.283, 0.5, 
  133.982, 4.79, 18.8, 18.9, "", 2.22, 82.8, 0.945}, 
 {"SWE", "Europe", "Sweden", "2020-03-10", 424., 98., 56., 1., 1., 0.143, 
  41.983, 9.704, 5.545, 0.099, 0.099, 0.014, 2.27, 0., 0., 14., 1.386, "", 
  "", "", "", "", "", "", "", "", "", "", "", "", "", "", "", "", "", "", "", 
  "", "", 11.11, 1.009927*^7, 24.718, 41., 19.985, 13.433, 46949.283, 0.5, 
  133.982, 4.79, 18.8, 18.9, "", 2.22, 82.8, 0.945}, 
 {"SWE", "Europe", "Sweden", "2020-03-11", 620., 196., 79.714, 1., 0., 0.143, 
  61.391, 19.407, 7.893, 0.099, 0., 0.014, 2.2, 0., 0., 18., 1.782, "", "", 
  "", "", "", "", "", "", "", "", "", "", "", "", "", "", "", "", "", "", "", 
  "", 11.11, 1.009927*^7, 24.718, 41., 19.985, 13.433, 46949.283, 0.5, 
  133.982, 4.79, 18.8, 18.9, "", 2.22, 82.8, 0.945}, 
 {"SWE", "Europe", "Sweden", "2020-03-12", 771., 151., 97.714, 2., 1., 0.286, 
  76.342, 14.952, 9.675, 0.198, 0.099, 0.028, 2.1, 0., 0., 15., 1.485, "", 
  "", "", "", "", "", "", "", "", "", "", "", "", "", "", "", "", "", "", "", 
  "", "", 22.22, 1.009927*^7, 24.718, 41., 19.985, 13.433, 46949.283, 0.5, 
  133.982, 4.79, 18.8, 18.9, "", 2.22, 82.8, 0.945}, 
 {"SWE", "Europe", "Sweden", "2020-03-13", 923., 152., 111., 3., 1., 0.429, 
  91.393, 15.051, 10.991, 0.297, 0.099, 0.042, 1.99, 0., 0., 16., 1.584, "", 
  "", "", "", "", "", "", "", "", "", "", "", "", "", "", "", "", "", "", "", 
  "", "", 22.22, 1.009927*^7, 24.718, 41., 19.985, 13.433, 46949.283, 0.5, 
  133.982, 4.79, 18.8, 18.9, "", 2.22, 82.8, 0.945}, 
 {"SWE", "Europe", "Sweden", "2020-03-14", 994., 71., 116.429, 5., 2., 0.714, 
  98.423, 7.03, 11.528, 0.495, 0.198, 0.071, 1.88, 1., 0.099, 18., 1.782, "", 
  "", "", "", "", "", "", "", "", "", "", "", "", "", "", "", "", "", "", "", 
  "", "", 22.22, 1.009927*^7, 24.718, 41., 19.985, 13.433, 46949.283, 0.5, 
  133.982, 4.79, 18.8, 18.9, "", 2.22, 82.8, 0.945}, 
 {"SWE", "Europe", "Sweden", "2020-03-15", 1063., 69., 119.714, 7., 2., 1., 
  105.255, 6.832, 11.854, 0.693, 0.198, 0.099, 1.79, 2., 0.198, 23., 2.277, 
  0.151, 0.015, "", "", "", "", "", "", "", "", "", "", "", "", "", "", "", 
  "", "", "", "", "", 22.22, 1.009927*^7, 24.718, 41., 19.985, 13.433, 
  46949.283, 0.5, 133.982, 4.79, 18.8, 18.9, "", 2.22, 82.8, 0.945}, 
 {"SWE", "Europe", "Sweden", "2020-03-16", 1146., 83., 117.143, 8., 1., 
  1.143, 113.474, 8.218, 11.599, 0.792, 0.099, 0.113, 1.71, 3., 0.297, 26., 
  2.574, "", "", "", "", "", "", "", "", "", "", "", "", "", "", "", "", "", 
  "", "", "", "", "", 25.93, 1.009927*^7, 24.718, 41., 19.985, 13.433, 
  46949.283, 0.5, 133.982, 4.79, 18.8, 18.9, "", 2.22, 82.8, 0.945}, 
 {"SWE", "Europe", "Sweden", "2020-03-17", 1265., 119., 120.143, 14., 6., 
  1.857, 125.257, 11.783, 11.896, 1.386, 0.594, 0.184, 1.66, 3., 0.297, 45., 
  4.456, "", "", "", "", "", "", "", "", "", "", "", "", "", "", "", "", "", 
  "", "", "", "", "", 33.33, 1.009927*^7, 24.718, 41., 19.985, 13.433, 
  46949.283, 0.5, 133.982, 4.79, 18.8, 18.9, "", 2.22, 82.8, 0.945}, 
 {"SWE", "Europe", "Sweden", "2020-03-18", 1410., 145., 112.857, 21., 7., 
  2.857, 139.614, 14.357, 11.175, 2.079, 0.693, 0.283, 1.63, 7., 0.693, 64., 
  6.337, "", "", "", "", "", "", "", "", "", "", "", "", "", "", "", "", "", 
  "", "", "", "", "", 33.33, 1.009927*^7, 24.718, 41., 19.985, 13.433, 
  46949.283, 0.5, 133.982, 4.79, 18.8, 18.9, "", 2.22, 82.8, 0.945}, 
 {"SWE", "Europe", "Sweden", "2020-03-19", 1553., 143., 111.714, 30., 9., 4., 
  153.773, 14.159, 11.062, 2.971, 0.891, 0.396, 1.62, 31., 3.07, 207., 
  20.497, "", "", "", "", "", "", "", "", "", "", "", "", "", "", "", "", "", 
  "", "", "", "", "", 41.67, 1.009927*^7, 24.718, 41., 19.985, 13.433, 
  46949.283, 0.5, 133.982, 4.79, 18.8, 18.9, "", 2.22, 82.8, 0.945}, 
 {"SWE", "Europe", "Sweden", "2020-03-20", 1733., 180., 115.714, 38., 8., 5., 
  171.597, 17.823, 11.458, 3.763, 0.792, 0.495, 1.62, 35., 3.466, 265., 
  26.24, "", "", "", "", "", "", "", "", "", "", "", "", "", "", "", "", "", 
  "", "", "", "", "", 41.67, 1.009927*^7, 24.718, 41., 19.985, 13.433, 
  46949.283, 0.5, 133.982, 4.79, 18.8, 18.9, "", 2.22, 82.8, 0.945}, 
 {"SWE", "Europe", "Sweden", "2020-03-21", 1868., 135., 124.857, 49., 11., 
  6.286, 184.964, 13.367, 12.363, 4.852, 1.089, 0.622, 1.62, 56., 5.545, 
  317., 31.388, "", "", "", "", "", "", "", "", "", "", "", "", "", "", "", 
  "", "", "", "", "", "", "", 41.67, 1.009927*^7, 24.718, 41., 19.985, 
  13.433, 46949.283, 0.5, 133.982, 4.79, 18.8, 18.9, "", 2.22, 82.8, 0.945}, 
 {"SWE", "Europe", "Sweden", "2020-03-22", 1986., 118., 131.857, 60., 11., 
  7.571, 196.648, 11.684, 13.056, 5.941, 1.089, 0.75, 1.62, 62., 6.139, 383., 
  37.924, 0.833, 0.083, "", "", "", "", "", "", "", "", "", "", "", "", "", 
  "", "", "", "", "", "", "", 41.67, 1.009927*^7, 24.718, 41., 19.985, 
  13.433, 46949.283, 0.5, 133.982, 4.79, 18.8, 18.9, "", 2.22, 82.8, 0.945}, 
 {"SWE", "Europe", "Sweden", "2020-03-23", 2168., 182., 146., 81., 21., 
  10.429, 214.669, 18.021, 14.456, 8.02, 2.079, 1.033, 1.62, 94., 9.308, 
  460., 45.548, "", "", "", "", "", "", "", "", "", "", "", "", "", "", "", 
  "", "", "", "", "", "", "", 41.67, 1.009927*^7, 24.718, 41., 19.985, 
  13.433, 46949.283, 0.5, 133.982, 4.79, 18.8, 18.9, "", 2.22, 82.8, 0.945}, 
 {"SWE", "Europe", "Sweden", "2020-03-24", 2398., 230., 161.857, 103., 22., 
  12.714, 237.443, 22.774, 16.027, 10.199, 2.178, 1.259, 1.62, 106., 10.496, 
  530., 52.479, "", "", "", "", "", "", "", "", "", "", "", "", "", "", "", 
  "", "", "", "", "", "", "", 41.67, 1.009927*^7, 24.718, 41., 19.985, 
  13.433, 46949.283, 0.5, 133.982, 4.79, 18.8, 18.9, "", 2.22, 82.8, 0.945}, 
 {"SWE", "Europe", "Sweden", "2020-03-25", 2712., 314., 186., 134., 31., 
  16.143, 268.534, 31.091, 18.417, 13.268, 3.07, 1.598, 1.62, 132., 13.07, 
  637., 63.074, "", "", "", "", "", "", "", "", "", "", "", "", "", "", "", 
  "", "", "", "", "", "", "", 45.37, 1.009927*^7, 24.718, 41., 19.985, 
  13.433, 46949.283, 0.5, 133.982, 4.79, 18.8, 18.9, "", 2.22, 82.8, 0.945}, 
 {"SWE", "Europe", "Sweden", "2020-03-26", 2998., 286., 206.429, 166., 32., 
  19.429, 296.853, 28.319, 20.44, 16.437, 3.169, 1.924, 1.62, 161., 15.942, 
  750., 74.263, "", "", "", "", "", "", "", "", "", "", "", "", "", "", "", 
  "", "", "", "", "", "", "", 45.37, 1.009927*^7, 24.718, 41., 19.985, 
  13.433, 46949.283, 0.5, 133.982, 4.79, 18.8, 18.9, "", 2.22, 82.8, 0.945}, 
 {"SWE", "Europe", "Sweden", "2020-03-27", 3363., 365., 232.857, 201., 35., 
  23.286, 332.994, 36.141, 23.057, 19.902, 3.466, 2.306, 1.62, 187., 18.516, 
  879., 87.036, "", "", "", "", "", "", "", "", "", "", "", "", "", "", "", 
  "", "", "", "", "", "", "", 45.37, 1.009927*^7, 24.718, 41., 19.985, 
  13.433, 46949.283, 0.5, 133.982, 4.79, 18.8, 18.9, "", 2.22, 82.8, 0.945}, 
 {"SWE", "Europe", "Sweden", "2020-03-28", 3663., 300., 256.429, 239., 38., 
  27.143, 362.699, 29.705, 25.391, 23.665, 3.763, 2.688, 1.61, 199., 19.704, 
  947., 93.769, "", "", "", "", "", "", "", "", "", "", "", "", "", "", "", 
  "", "", "", "", "", "", "", 45.37, 1.009927*^7, 24.718, 41., 19.985, 
  13.433, 46949.283, 0.5, 133.982, 4.79, 18.8, 18.9, "", 2.22, 82.8, 0.945}, 
 {"SWE", "Europe", "Sweden", "2020-03-29", 3943., 280., 279.571, 284., 45., 
  32., 390.424, 27.725, 27.682, 28.121, 4.456, 3.169, 1.59, 221., 21.883, 
  1044., 103.374, 2.254, 0.223, "", "", "", "", "", "", "", "", "", "", "", 
  "", "", "", "", "", "", "", "", "", 53.7, 1.009927*^7, 24.718, 41., 19.985, 
  13.433, 46949.283, 0.5, 133.982, 4.79, 18.8, 18.9, "", 2.22, 82.8, 0.945}, 
 {"SWE", "Europe", "Sweden", "2020-03-30", 4359., 416., 313., 332., 48., 
  35.857, 431.615, 41.191, 30.992, 32.874, 4.753, 3.55, 1.57, 262., 25.942, 
  1162., 115.058, "", "", "", "", "", "", "", "", "", "", "", "", "", "", "", 
  "", "", "", "", "", "", "", 53.7, 1.009927*^7, 24.718, 41., 19.985, 13.433, 
  46949.283, 0.5, 133.982, 4.79, 18.8, 18.9, "", 2.22, 82.8, 0.945}, 
 {"SWE", "Europe", "Sweden", "2020-03-31", 4834., 475., 348., 385., 53., 
  40.286, 478.648, 47.033, 34.458, 38.122, 5.248, 3.989, 1.54, 298., 29.507, 
  1295., 128.227, "", "", "", "", "", "", "", "", "", "", "", "", "", "", "", 
  "", "", "", "", "", "", "", 53.7, 1.009927*^7, 24.718, 41., 19.985, 13.433, 
  46949.283, 0.5, 133.982, 4.79, 18.8, 18.9, "", 2.22, 82.8, 0.945}, 
 {"SWE", "Europe", "Sweden", "2020-04-01", 5320., 486., 372.571, 455., 70., 
  45.857, 526.771, 48.122, 36.891, 45.053, 6.931, 4.541, 1.51, 315., 31.19, 
  1381., 136.743, "", "", "", "", "", "", "", "", "", "", "", "", "", "", "", 
  "", "", "", "", "", "", "", 59.26, 1.009927*^7, 24.718, 41., 19.985, 
  13.433, 46949.283, 0.5, 133.982, 4.79, 18.8, 18.9, "", 2.22, 82.8, 0.945}, 
 {"SWE", "Europe", "Sweden", "2020-04-02", 5874., 554., 410.857, 535., 80., 
  52.714, 581.626, 54.855, 40.682, 52.974, 7.921, 5.22, 1.48, 342., 33.864, 
  1486., 147.139, "", "", "", "", "", "", "", "", "", "", "", "", "", "", "", 
  "", "", "", "", "", "", "", 59.26, 1.009927*^7, 24.718, 41., 19.985, 
  13.433, 46949.283, 0.5, 133.982, 4.79, 18.8, 18.9, "", 2.22, 82.8, 0.945}, 
 {"SWE", "Europe", "Sweden", "2020-04-03", 6475., 601., 444.571, 605., 70., 
  57.714, 641.135, 59.509, 44.02, 59.905, 6.931, 5.715, 1.45, 361., 35.745, 
  1523., 150.803, "", "", "", "", "", "", "", "", "", "", "", "", "", "", "", 
  "", "", "", "", "", "", "", 59.26, 1.009927*^7, 24.718, 41., 19.985, 
  13.433, 46949.283, 0.5, 133.982, 4.79, 18.8, 18.9, "", 2.22, 82.8, 0.945}, 
 {"SWE", "Europe", "Sweden", "2020-04-04", 6832., 357., 452.714, 373., -232., 
  19.143, 676.485, 35.349, 44.826, 36.933, -22.972, 1.895, 1.41, 378., 
  37.428, 1569., 155.358, "", "", "", "", "", "", "", "", "", "", "", "", "", 
  "", "", "", "", "", "", "", "", "", 64.81, 1.009927*^7, 24.718, 41., 
  19.985, 13.433, 46949.283, 0.5, 133.982, 4.79, 18.8, 18.9, "", 2.22, 82.8, 
  0.945}, {"SWE", "Europe", "Sweden", "2020-04-05", 7172., 340., 461.286, 
  401., 28., 16.714, 710.15, 33.666, 45.675, 39.706, 2.772, 1.655, 1.38, 
  404., 40.003, 1773., 175.557, 2.623, 0.26, "", "", "", "", "", "", "", "", 
  "", "", "", "", "", "", "", "", "", "", "", "", 64.81, 1.009927*^7, 24.718, 
  41., 19.985, 13.433, 46949.283, 0.5, 133.982, 4.79, 18.8, 18.9, "", 2.22, 
  82.8, 0.945}, {"SWE", "Europe", "Sweden", "2020-04-06", 7561., 389., 
  457.429, 477., 76., 20.714, 748.668, 38.518, 45.293, 47.231, 7.525, 2.051, 
  1.35, 422., 41.785, 1807., 178.924, "", "", "", "", "", "", "", "", "", "", 
  "", "", "", "", "", "", "", "", "", "", "", "", 64.81, 1.009927*^7, 24.718, 
  41., 19.985, 13.433, 46949.283, 0.5, 133.982, 4.79, 18.8, 18.9, "", 2.22, 
  82.8, 0.945}, {"SWE", "Europe", "Sweden", "2020-04-07", 8299., 738., 495., 
  591., 114., 29.429, 821.743, 73.075, 49.013, 58.519, 11.288, 2.914, 1.32, 
  434., 42.973, 1864., 184.568, "", "", "", "", "", "", "", "", "", "", "", 
  "", "", "", "", "", "", "", "", "", "", "", 64.81, 1.009927*^7, 24.718, 
  41., 19.985, 13.433, 46949.283, 0.5, 133.982, 4.79, 18.8, 18.9, "", 2.22, 
  82.8, 0.945}, {"SWE", "Europe", "Sweden", "2020-04-08", 8954., 655., 
  519.143, 687., 96., 33.143, 886.599, 64.856, 51.404, 68.025, 9.506, 3.282, 
  1.29, 454., 44.954, 1912., 189.321, "", "", "", "", "", "", "", "", "", "", 
  "", "", "", "", "", "", "", "", "", "", "", "", 64.81, 1.009927*^7, 24.718, 
  41., 19.985, 13.433, 46949.283, 0.5, 133.982, 4.79, 18.8, 18.9, "", 2.22, 
  82.8, 0.945}, {"SWE", "Europe", "Sweden", "2020-04-09", 9599., 645., 
  532.143, 793., 106., 36.857, 950.465, 63.866, 52.691, 78.521, 10.496, 
  3.649, 1.26, 465., 46.043, 1922., 190.311, "", "", "", "", "", "", "", "", 
  "", "", "", "", "", "", "", "", "", "", "", "", "", "", 64.81, 1.009927*^7, 
  24.718, 41., 19.985, 13.433, 46949.283, 0.5, 133.982, 4.79, 18.8, 18.9, "", 
  2.22, 82.8, 0.945}, {"SWE", "Europe", "Sweden", "2020-04-10", 10053., 454., 
  511.143, 870., 77., 37.857, 995.418, 44.954, 50.612, 86.145, 7.624, 3.749, 
  1.23, 482., 47.726, 2011., 199.123, "", "", "", "", "", "", "", "", "", "", 
  "", "", "", "", "", "", "", "", "", "", "", "", 64.81, 1.009927*^7, 24.718, 
  41., 19.985, 13.433, 46949.283, 0.5, 133.982, 4.79, 18.8, 18.9, "", 2.22, 
  82.8, 0.945}, {"SWE", "Europe", "Sweden", "2020-04-11", 10448., 395., 
  516.571, 887., 17., 73.429, 1034.53, 39.112, 51.149, 87.828, 1.683, 7.271, 
  1.21, 494., 48.914, 2054., 203.381, "", "", "", "", "", "", "", "", "", "", 
  "", "", "", "", "", "", "", "", "", "", "", "", 64.81, 1.009927*^7, 24.718, 
  41., 19.985, 13.433, 46949.283, 0.5, 133.982, 4.79, 18.8, 18.9, "", 2.22, 
  82.8, 0.945}, {"SWE", "Europe", "Sweden", "2020-04-12", 10912., 464., 
  534.286, 899., 12., 71.143, 1080.474, 45.944, 52.903, 89.016, 1.188, 7.044, 
  1.19, 504., 49.905, 2104., 208.332, 2.736, 0.271, "", "", "", "", "", "", 
  "", "", "", "", "", "", "", "", "", "", "", "", "", "", 64.81, 1.009927*^7, 
  24.718, 41., 19.985, 13.433, 46949.283, 0.5, 133.982, 4.79, 18.8, 18.9, "", 
  2.22, 82.8, 0.945}, {"SWE", "Europe", "Sweden", "2020-04-13", 11349., 437., 
  541.143, 919., 20., 63.143, 1123.745, 43.27, 53.582, 90.997, 1.98, 6.252, 
  1.17, 517., 51.192, 2175., 215.362, "", "", "", "", "", "", "", "", "", "", 
  "", "", "", "", "", "", "", "", "", "", "", "", 64.81, 1.009927*^7, 24.718, 
  41., 19.985, 13.433, 46949.283, 0.5, 133.982, 4.79, 18.8, 18.9, "", 2.22, 
  82.8, 0.945}, {"SWE", "Europe", "Sweden", "2020-04-14", 11828., 479., 
  504.143, 1033., 114., 63.143, 1171.174, 47.429, 49.919, 102.285, 11.288, 
  6.252, 1.15, 518., 51.291, 2199., 217.739, "", "", "", "", "", "", "", "", 
  "", "", "", "", "", "", "", "", "", "", "", "", "", "", 64.81, 1.009927*^7, 
  24.718, 41., 19.985, 13.433, 46949.283, 0.5, 133.982, 4.79, 18.8, 18.9, "", 
  2.22, 82.8, 0.945}, {"SWE", "Europe", "Sweden", "2020-04-15", 12432., 604., 
  496.857, 1203., 170., 73.714, 1230.98, 59.806, 49.197, 119.118, 16.833, 
  7.299, 1.15, 526., 52.083, 2228., 220.61, "", "", "", "", "", "", "", "", 
  "", "", "", "", "", "", "", "", "", "", "", "", "", "", 64.81, 1.009927*^7, 
  24.718, 41., 19.985, 13.433, 46949.283, 0.5, 133.982, 4.79, 18.8, 18.9, "", 
  2.22, 82.8, 0.945}, {"SWE", "Europe", "Sweden", "2020-04-16", 13055., 623., 
  493.714, 1333., 130., 77.143, 1292.668, 61.688, 48.886, 131.99, 12.872, 
  7.638, 1.14, 522., 51.687, 2228., 220.61, "", "", "", "", "", "", "", "", 
  "", "", "", "", "", "", "", "", "", "", "", "", "", "", 64.81, 1.009927*^7, 
  24.718, 41., 19.985, 13.433, 46949.283, 0.5, 133.982, 4.79, 18.8, 18.9, "", 
  2.22, 82.8, 0.945}, {"SWE", "Europe", "Sweden", "2020-04-17", 13743., 688., 
  527.143, 1400., 67., 75.714, 1360.791, 68.124, 52.196, 138.624, 6.634, 
  7.497, 1.14, 516., 51.093, 2265., 224.274, "", "", "", "", "", "", "", "", 
  "", "", "", "", "", "", "", "", "", "", "", "", "", "", 64.81, 1.009927*^7, 
  24.718, 41., 19.985, 13.433, 46949.283, 0.5, 133.982, 4.79, 18.8, 18.9, "", 
  2.22, 82.8, 0.945}, {"SWE", "Europe", "Sweden", "2020-04-18", 14275., 532., 
  546.714, 1511., 111., 89.143, 1413.468, 52.677, 54.134, 149.615, 10.991, 
  8.827, 1.14, 526., 52.083, 2219., 219.719, "", "", "", "", "", "", "", "", 
  "", "", "", "", "", "", "", "", "", "", "", "", "", "", 64.81, 1.009927*^7, 
  24.718, 41., 19.985, 13.433, 46949.283, 0.5, 133.982, 4.79, 18.8, 18.9, "", 
  2.22, 82.8, 0.945}, {"SWE", "Europe", "Sweden", "2020-04-19", 14663., 388., 
  535.857, 1540., 29., 91.571, 1451.887, 38.419, 53.059, 152.486, 2.871, 
  9.067, 1.13, 513., 50.796, 2275., 225.264, 2.367, 0.234, "", "", "", "", 
  "", "", "", "", "", "", "", "", "", "", "", "", "", "", "", "", 64.81, 
  1.009927*^7, 24.718, 41., 19.985, 13.433, 46949.283, 0.5, 133.982, 4.79, 
  18.8, 18.9, "", 2.22, 82.8, 0.945}, {"SWE", "Europe", "Sweden", 
  "2020-04-20", 15124., 461., 539.286, 1580., 40., 94.429, 1497.534, 45.647, 
  53.398, 156.447, 3.961, 9.35, 1.12, 539., 53.37, 2319., 229.621, "", "", 
  "", "", "", "", "", "", "", "", "", "", "", "", "", "", "", "", "", "", "", 
  "", 64.81, 1.009927*^7, 24.718, 41., 19.985, 13.433, 46949.283, 0.5, 
  133.982, 4.79, 18.8, 18.9, "", 2.22, 82.8, 0.945}, 
 {"SWE", "Europe", "Sweden", "2020-04-21", 15831., 707., 571.857, 1765., 
  185., 104.571, 1567.539, 70.005, 56.624, 174.765, 18.318, 10.354, 1.11, 
  520., 51.489, 2233., 221.105, "", "", "", "", "", "", "", "", "", "", "", 
  "", "", "", "", "", "", "", "", "", "", "", 64.81, 1.009927*^7, 24.718, 
  41., 19.985, 13.433, 46949.283, 0.5, 133.982, 4.79, 18.8, 18.9, "", 2.22, 
  82.8, 0.945}, {"SWE", "Europe", "Sweden", "2020-04-22", 16553., 722., 
  588.714, 1937., 172., 104.857, 1639.029, 71.49, 58.293, 191.796, 17.031, 
  10.383, 1.11, 515., 50.994, 2240., 221.798, "", "", "", "", "", "", "", "", 
  "", "", "", "", "", "", "", "", "", "", "", "", "", "", 64.81, 1.009927*^7, 
  24.718, 41., 19.985, 13.433, 46949.283, 0.5, 133.982, 4.79, 18.8, 18.9, "", 
  2.22, 82.8, 0.945}, {"SWE", "Europe", "Sweden", "2020-04-23", 17311., 758., 
  608., 2021., 84., 98.286, 1714.084, 75.055, 60.202, 200.113, 8.317, 9.732, 
  1.1, 539., 53.37, 2243., 222.095, "", "", "", "", "", "", "", "", "", "", 
  "", "", "", "", "", "", "", "", "", "", "", "", 64.81, 1.009927*^7, 24.718, 
  41., 19.985, 13.433, 46949.283, 0.5, 133.982, 4.79, 18.8, 18.9, "", 2.22, 
  82.8, 0.945}, {"SWE", "Europe", "Sweden", "2020-04-24", 18090., 779., 621., 
  2152., 131., 107.429, 1791.219, 77.134, 61.49, 213.085, 12.971, 10.637, 
  1.09, 537., 53.172, 2236., 221.402, "", "", "", "", "", "", "", "", "", "", 
  "", "", "", "", "", "", "", "", "", "", "", "", 64.81, 1.009927*^7, 24.718, 
  41., 19.985, 13.433, 46949.283, 0.5, 133.982, 4.79, 18.8, 18.9, "", 2.22, 
  82.8, 0.945}, {"SWE", "Europe", "Sweden", "2020-04-25", 18563., 473., 
  612.571, 2192., 40., 97.286, 1838.054, 46.835, 60.655, 217.045, 3.961, 
  9.633, 1.08, 551., 54.558, 2244., 222.194, "", "", "", "", "", "", "", "", 
  "", "", "", "", "", "", "", "", "", "", "", "", "", "", 64.81, 1.009927*^7, 
  24.718, 41., 19.985, 13.433, 46949.283, 0.5, 133.982, 4.79, 18.8, 18.9, "", 
  2.22, 82.8, 0.945}, {"SWE", "Europe", "Sweden", "2020-04-26", 18863., 300., 
  600., 2194., 2., 93.429, 1867.759, 29.705, 59.41, 217.243, 0.198, 9.251, 
  1.07, 542., 53.667, 2262., 223.977, 2.263, 0.224, "", "", "", "", "", "", 
  "", "", "", "", "", "", "", "", "", "", "", "", "", "", 64.81, 1.009927*^7, 
  24.718, 41., 19.985, 13.433, 46949.283, 0.5, 133.982, 4.79, 18.8, 18.9, "", 
  2.22, 82.8, 0.945}, {"SWE", "Europe", "Sweden", "2020-04-27", 19426., 563., 
  614.571, 2274., 80., 99.143, 1923.505, 55.747, 60.853, 225.165, 7.921, 
  9.817, 1.05, 533., 52.776, 2312., 228.927, "", "", "", "", "", "", "", "", 
  "", "", "", "", "", "", "", "", "", "", "", "", "", "", 64.81, 1.009927*^7, 
  24.718, 41., 19.985, 13.433, 46949.283, 0.5, 133.982, 4.79, 18.8, 18.9, "", 
  2.22, 82.8, 0.945}, {"SWE", "Europe", "Sweden", "2020-04-28", 20168., 742., 
  619.571, 2355., 81., 84.286, 1996.976, 73.471, 61.348, 233.185, 8.02, 
  8.346, 1.04, 529., 52.38, 2278., 225.561, "", "", "", "", "", "", "", "", 
  "", "", "", "", "", "", "", "", "", "", "", "", "", "", 64.81, 1.009927*^7, 
  24.718, 41., 19.985, 13.433, 46949.283, 0.5, 133.982, 4.79, 18.8, 18.9, "", 
  2.22, 82.8, 0.945}, {"SWE", "Europe", "Sweden", "2020-04-29", 20966., 798., 
  630.429, 2462., 107., 75., 2075.992, 79.016, 62.423, 243.78, 10.595, 7.426, 
  1.03, 541., 53.568, 2221., 219.917, "", "", "", "", "", "", "", "", "", "", 
  "", "", "", "", "", "", "", "", "", "", "", "", 64.81, 1.009927*^7, 24.718, 
  41., 19.985, 13.433, 46949.283, 0.5, 133.982, 4.79, 18.8, 18.9, "", 2.22, 
  82.8, 0.945}, {"SWE", "Europe", "Sweden", "2020-04-30", 21601., 635., 
  612.857, 2586., 124., 80.714, 2138.867, 62.876, 60.683, 256.058, 12.278, 
  7.992, 1.01, 521., 51.588, 2229., 220.709, "", "", "", "", "", "", "", "", 
  "", "", "", "", "", "", "", "", "", "", "", "", "", "", 64.81, 1.009927*^7, 
  24.718, 41., 19.985, 13.433, 46949.283, 0.5, 133.982, 4.79, 18.8, 18.9, "", 
  2.22, 82.8, 0.945}, {"SWE", "Europe", "Sweden", "2020-05-01", 22133., 532., 
  577.571, 2653., 67., 71.571, 2191.545, 52.677, 57.189, 262.692, 6.634, 
  7.087, 1., 518., 51.291, 2144., 212.293, "", "", "", "", "", "", "", "", 
  "", "", "", "", "", "", "", "", "", "", "", "", "", "", 64.81, 1.009927*^7, 
  24.718, 41., 19.985, 13.433, 46949.283, 0.5, 133.982, 4.79, 18.8, 18.9, "", 
  2.22, 82.8, 0.945}, {"SWE", "Europe", "Sweden", "2020-05-02", 22432., 299., 
  552.714, 2669., 16., 68.143, 2221.151, 29.606, 54.728, 264.277, 1.584, 
  6.747, 1., 518., 51.291, 2172., 215.065, "", "", "", "", "", "", "", "", 
  "", "", "", "", "", "", "", "", "", "", "", "", "", "", 64.81, 1.009927*^7, 
  24.718, 41., 19.985, 13.433, 46949.283, 0.5, 133.982, 4.79, 18.8, 18.9, "", 
  2.22, 82.8, 0.945}, {"SWE", "Europe", "Sweden", "2020-05-03", 22693., 261., 
  547.143, 2679., 10., 69.286, 2246.994, 25.843, 54.176, 265.267, 0.99, 6.86, 
  1.01, 512., 50.697, 2205., 218.333, 1.78, 0.176, "", "", "", "", "", "", 
  "", "", "", "", "", "", "", "", "", "", "", "", "", "", 64.81, 1.009927*^7, 
  24.718, 41., 19.985, 13.433, 46949.283, 0.5, 133.982, 4.79, 18.8, 18.9, "", 
  2.22, 82.8, 0.945}, {"SWE", "Europe", "Sweden", "2020-05-04", 23169., 476., 
  534.714, 2769., 90., 70.714, 2294.126, 47.132, 52.946, 274.178, 8.912, 
  7.002, 1.01, 511., 50.598, 2255., 223.283, "", "", "", "", "", "", "", "", 
  "", "", "", "", "", "", "", "", "", "", "", "", "", "", 64.81, 1.009927*^7, 
  24.718, 41., 19.985, 13.433, 46949.283, 0.5, 133.982, 4.79, 18.8, 18.9, "", 
  2.22, 82.8, 0.945}, {"SWE", "Europe", "Sweden", "2020-05-05", 23826., 657., 
  522.571, 2854., 85., 71.286, 2359.18, 65.054, 51.743, 282.595, 8.416, 
  7.059, 1.02, 497., 49.211, 2264., 224.175, "", "", "", "", "", "", "", "", 
  "", "", "", "", "", "", "", "", "", "", "", "", "", "", 64.81, 1.009927*^7, 
  24.718, 41., 19.985, 13.433, 46949.283, 0.5, 133.982, 4.79, 18.8, 18.9, "", 
  2.22, 82.8, 0.945}, {"SWE", "Europe", "Sweden", "2020-05-06", 24572., 746., 
  515.143, 2941., 87., 68.429, 2433.047, 73.867, 51.008, 291.209, 8.614, 
  6.776, 1.03, 487., 48.221, 2220., 219.818, "", "", "", "", "", "", "", "", 
  "", "", "", "", "", "", "", "", "", "", "", "", "", "", 64.81, 1.009927*^7, 
  24.718, 41., 19.985, 13.433, 46949.283, 0.5, 133.982, 4.79, 18.8, 18.9, "", 
  2.22, 82.8, 0.945}, {"SWE", "Europe", "Sweden", "2020-05-07", 25359., 787., 
  536.857, 3040., 99., 64.857, 2510.974, 77.926, 53.158, 301.012, 9.803, 
  6.422, 1.03, 480., 47.528, 2184., 216.253, "", "", "", "", "", "", "", "", 
  "", "", "", "", "", "", "", "", "", "", "", "", "", "", 64.81, 1.009927*^7, 
  24.718, 41., 19.985, 13.433, 46949.283, 0.5, 133.982, 4.79, 18.8, 18.9, "", 
  2.22, 82.8, 0.945}, {"SWE", "Europe", "Sweden", "2020-05-08", 26059., 700., 
  560.857, 3175., 135., 74.571, 2580.286, 69.312, 55.534, 314.379, 13.367, 
  7.384, 1.03, 467., 46.241, 2120., 209.916, "", "", "", "", "", "", "", "", 
  "", "", "", "", "", "", "", "", "", "", "", "", "", "", 64.81, 1.009927*^7, 
  24.718, 41., 19.985, 13.433, 46949.283, 0.5, 133.982, 4.79, 18.8, 18.9, "", 
  2.22, 82.8, 0.945}, {"SWE", "Europe", "Sweden", "2020-05-09", 26568., 509., 
  590.857, 3220., 45., 78.714, 2630.685, 50.4, 58.505, 318.835, 4.456, 7.794, 
  1.03, 464., 45.944, 2064., 204.371, "", "", "", "", "", "", "", "", "", "", 
  "", "", "", "", "", "", "", "", "", "", "", "", 64.81, 1.009927*^7, 24.718, 
  41., 19.985, 13.433, 46949.283, 0.5, 133.982, 4.79, 18.8, 18.9, "", 2.22, 
  82.8, 0.945}, {"SWE", "Europe", "Sweden", "2020-05-10", 26846., 278., 
  593.286, 3225., 5., 78., 2658.212, 27.527, 58.745, 319.33, 0.495, 7.723, 
  1.02, 448., 44.36, 2065., 204.47, 1.477, 0.146, "", "", "", "", "", "", "", 
  "", "", "", "", "", "", "", "", "", "", "", "", "", 64.81, 1.009927*^7, 
  24.718, 41., 19.985, 13.433, 46949.283, 0.5, 133.982, 4.79, 18.8, 18.9, "", 
  2.22, 82.8, 0.945}, {"SWE", "Europe", "Sweden", "2020-05-11", 27301., 455., 
  590.286, 3256., 31., 69.571, 2703.265, 45.053, 58.448, 322.4, 3.07, 6.889, 
  1.02, 437., 43.27, 2072., 205.163, "", "", "", "", "", "", "", "", "", "", 
  "", "", "", "", "", "", "", "", "", "", "", "", 64.81, 1.009927*^7, 24.718, 
  41., 19.985, 13.433, 46949.283, 0.5, 133.982, 4.79, 18.8, 18.9, "", 2.22, 
  82.8, 0.945}, {"SWE", "Europe", "Sweden", "2020-05-12", 28055., 754., 
  604.143, 3313., 57., 65.571, 2777.924, 74.659, 59.82, 328.044, 5.644, 
  6.493, 1.01, 426., 42.181, 1993., 197.341, "", "", "", "", "", "", "", "", 
  "", "", "", "", "", "", "", "", "", "", "", "", "", "", 64.81, 1.009927*^7, 
  24.718, 41., 19.985, 13.433, 46949.283, 0.5, 133.982, 4.79, 18.8, 18.9, "", 
  2.22, 82.8, 0.945}, {"SWE", "Europe", "Sweden", "2020-05-13", 28755., 700., 
  597.571, 3460., 147., 74.143, 2847.235, 69.312, 59.17, 342.599, 14.556, 
  7.341, 1.01, 415., 41.092, 1970., 195.064, "", "", "", "", "", "", "", "", 
  "", "", "", "", "", "", "", "", "", "", "", "", "", "", 64.81, 1.009927*^7, 
  24.718, 41., 19.985, 13.433, 46949.283, 0.5, 133.982, 4.79, 18.8, 18.9, "", 
  2.22, 82.8, 0.945}, {"SWE", "Europe", "Sweden", "2020-05-14", 29415., 660., 
  579.429, 3529., 69., 69.857, 2912.587, 65.351, 57.373, 349.431, 6.832, 
  6.917, 1., 403., 39.904, 1911., 189.222, "", "", "", "", "", "", "", "", 
  "", "", "", "", "", "", "", "", "", "", "", "", "", "", 64.81, 1.009927*^7, 
  24.718, 41., 19.985, 13.433, 46949.283, 0.5, 133.982, 4.79, 18.8, 18.9, "", 
  2.22, 82.8, 0.945}, {"SWE", "Europe", "Sweden", "2020-05-15", 30103., 688., 
  577.714, 3646., 117., 67.286, 2980.71, 68.124, 57.204, 361.016, 11.585, 
  6.662, 1., 391., 38.716, 1853., 183.479, "", "", "", "", "", "", "", "", 
  "", "", "", "", "", "", "", "", "", "", "", "", "", "", 64.81, 1.009927*^7, 
  24.718, 41., 19.985, 13.433, 46949.283, 0.5, 133.982, 4.79, 18.8, 18.9, "", 
  2.22, 82.8, 0.945}, {"SWE", "Europe", "Sweden", "2020-05-16", 30461., 358., 
  556.143, 3674., 28., 64.857, 3016.159, 35.448, 55.068, 363.789, 2.772, 
  6.422, 1., 383., 37.924, 1834., 181.597, "", "", "", "", "", "", "", "", 
  "", "", "", "", "", "", "", "", "", "", "", "", "", "", 64.81, 1.009927*^7, 
  24.718, 41., 19.985, 13.433, 46949.283, 0.5, 133.982, 4.79, 18.8, 18.9, "", 
  2.22, 82.8, 0.945}, {"SWE", "Europe", "Sweden", "2020-05-17", 30720., 259., 
  553.429, 3679., 5., 64.857, 3041.804, 25.645, 54.799, 364.284, 0.495, 
  6.422, 1.01, 387., 38.32, 1833., 181.498, 1.174, 0.116, "", "", "", "", "", 
  "", "", "", "", "", "", "", "", "", "", "", "", "", "", "", 64.81, 
  1.009927*^7, 24.718, 41., 19.985, 13.433, 46949.283, 0.5, 133.982, 4.79, 
  18.8, 18.9, "", 2.22, 82.8, 0.945}, {"SWE", "Europe", "Sweden", 
  "2020-05-18", 31151., 431., 550., 3698., 19., 63.143, 3084.48, 42.676, 
  54.459, 366.165, 1.881, 6.252, 1.01, 385., 38.122, 1845., 182.686, "", "", 
  "", "", "", "", "", "", "", "", "", "", "", "", "", "", "", "", "", "", "", 
  "", 64.81, 1.009927*^7, 24.718, 41., 19.985, 13.433, 46949.283, 0.5, 
  133.982, 4.79, 18.8, 18.9, "", 2.22, 82.8, 0.945}, 
 {"SWE", "Europe", "Sweden", "2020-05-19", 31818., 667., 537.571, 3743., 45., 
  61.429, 3150.525, 66.044, 53.229, 370.621, 4.456, 6.082, 1.01, 369., 
  36.537, 1793., 177.538, "", "", "", "", "", "", "", "", "", "", "", "", "", 
  "", "", "", "", "", "", "", "", "", 64.81, 1.009927*^7, 24.718, 41., 
  19.985, 13.433, 46949.283, 0.5, 133.982, 4.79, 18.8, 18.9, "", 2.22, 82.8, 
  0.945}, {"SWE", "Europe", "Sweden", "2020-05-20", 32626., 808., 553., 
  3831., 88., 53., 3230.531, 80.006, 54.756, 379.334, 8.714, 5.248, 1.02, 
  367., 36.339, 1765., 174.765, "", "", "", "", "", "", "", "", "", "", "", 
  "", "", "", "", "", "", "", "", "", "", "", 64.81, 1.009927*^7, 24.718, 
  41., 19.985, 13.433, 46949.283, 0.5, 133.982, 4.79, 18.8, 18.9, "", 2.22, 
  82.8, 0.945}, {"SWE", "Europe", "Sweden", "2020-05-21", 33236., 610., 
  545.857, 3871., 40., 48.857, 3290.931, 60.4, 54.049, 383.295, 3.961, 4.838, 
  1.02, 360., 35.646, 1724., 170.705, "", "", "", "", "", "", "", "", "", "", 
  "", "", "", "", "", "", "", "", "", "", "", "", 64.81, 1.009927*^7, 24.718, 
  41., 19.985, 13.433, 46949.283, 0.5, 133.982, 4.79, 18.8, 18.9, "", 2.22, 
  82.8, 0.945}, {"SWE", "Europe", "Sweden", "2020-05-22", 33768., 532., 
  523.571, 3925., 54., 39.857, 3343.608, 52.677, 51.843, 388.642, 5.347, 
  3.947, 1.03, 356., 35.25, 1742., 172.488, "", "", "", "", "", "", "", "", 
  "", "", "", "", "", "", "", "", "", "", "", "", "", "", 64.81, 1.009927*^7, 
  24.718, 41., 19.985, 13.433, 46949.283, 0.5, 133.982, 4.79, 18.8, 18.9, "", 
  2.22, 82.8, 0.945}, {"SWE", "Europe", "Sweden", "2020-05-23", 34171., 403., 
  530., 3992., 67., 45.429, 3383.512, 39.904, 52.479, 395.276, 6.634, 4.498, 
  1.04, 347., 34.359, 1725., 170.804, "", "", "", "", "", "", "", "", "", "", 
  "", "", "", "", "", "", "", "", "", "", "", "", 64.81, 1.009927*^7, 24.718, 
  41., 19.985, 13.433, 46949.283, 0.5, 133.982, 4.79, 18.8, 18.9, "", 2.22, 
  82.8, 0.945}, {"SWE", "Europe", "Sweden", "2020-05-24", 34381., 210., 523., 
  3998., 6., 45.571, 3404.305, 20.794, 51.786, 395.87, 0.594, 4.512, 1.05, 
  355., 35.151, 1728., 171.101, 1.051, 0.104, "", "", "", "", "", "", "", "", 
  "", "", "", "", "", "", "", "", "", "", "", "", 64.81, 1.009927*^7, 24.718, 
  41., 19.985, 13.433, 46949.283, 0.5, 133.982, 4.79, 18.8, 18.9, "", 2.22, 
  82.8, 0.945}, {"SWE", "Europe", "Sweden", "2020-05-25", 34871., 490., 
  531.429, 4029., 31., 47.286, 3452.824, 48.518, 52.62, 398.94, 3.07, 4.682, 
  1.07, 348., 34.458, 1769., 175.161, "", "", "", "", "", "", "", "", "", "", 
  "", "", "", "", "", "", "", "", "", "", "", "", 64.81, 1.009927*^7, 24.718, 
  41., 19.985, 13.433, 46949.283, 0.5, 133.982, 4.79, 18.8, 18.9, "", 2.22, 
  82.8, 0.945}, {"SWE", "Europe", "Sweden", "2020-05-26", 35617., 746., 
  542.714, 4125., 96., 54.571, 3526.691, 73.867, 53.738, 408.445, 9.506, 
  5.404, 1.09, 339., 33.567, 1784., 176.646, "", "", "", "", "", "", "", "", 
  "", "", "", "", "", "", "", "", "", "", "", "", "", "", 64.81, 1.009927*^7, 
  24.718, 41., 19.985, 13.433, 46949.283, 0.5, 133.982, 4.79, 18.8, 18.9, "", 
  2.22, 82.8, 0.945}, {"SWE", "Europe", "Sweden", "2020-05-27", 36417., 800., 
  541.571, 4220., 95., 55.571, 3605.904, 79.214, 53.625, 417.852, 9.407, 
  5.503, 1.1, 322., 31.883, 1721., 170.408, "", "", "", "", "", "", "", "", 
  "", "", "", "", "", "", "", "", "", "", "", "", "", "", 64.81, 1.009927*^7, 
  24.718, 41., 19.985, 13.433, 46949.283, 0.5, 133.982, 4.79, 18.8, 18.9, "", 
  2.22, 82.8, 0.945}, {"SWE", "Europe", "Sweden", "2020-05-28", 37191., 774., 
  565., 4266., 46., 56.429, 3682.543, 76.639, 55.945, 422.407, 4.555, 5.587, 
  1.11, 322., 31.883, 1673., 165.656, "", "", "", "", "", "", "", "", "", "", 
  "", "", "", "", "", "", "", "", "", "", "", "", 64.81, 1.009927*^7, 24.718, 
  41., 19.985, 13.433, 46949.283, 0.5, 133.982, 4.79, 18.8, 18.9, "", 2.22, 
  82.8, 0.945}, {"SWE", "Europe", "Sweden", "2020-05-29", 37964., 773., 
  599.429, 4350., 84., 60.714, 3759.084, 76.54, 59.354, 430.724, 8.317, 
  6.012, 1.12, 315., 31.19, 1650., 163.378, "", "", "", "", "", "", "", "", 
  "", "", "", "", "", "", "", "", "", "", "", "", "", "", 64.81, 1.009927*^7, 
  24.718, 41., 19.985, 13.433, 46949.283, 0.5, 133.982, 4.79, 18.8, 18.9, "", 
  2.22, 82.8, 0.945}, {"SWE", "Europe", "Sweden", "2020-05-30", 38396., 432., 
  603.571, 4395., 45., 57.571, 3801.859, 42.775, 59.764, 435.18, 4.456, 
  5.701, 1.14, 310., 30.695, 1619., 160.309, "", "", "", "", "", "", "", "", 
  "", "", "", "", "", "", "", "", "", "", "", "", "", "", 64.81, 1.009927*^7, 
  24.718, 41., 19.985, 13.433, 46949.283, 0.5, 133.982, 4.79, 18.8, 18.9, "", 
  2.22, 82.8, 0.945}, {"SWE", "Europe", "Sweden", "2020-05-31", 38661., 265., 
  611.429, 4395., 0., 56.714, 3828.098, 26.24, 60.542, 435.18, 0., 5.616, 
  1.15, 317., 31.388, 1635., 161.893, 1.155, 0.114, "", "", "", "", "", "", 
  "", "", "", "", "", "", "", "", "", "", "", "", "", "", 64.81, 1.009927*^7, 
  24.718, 41., 19.985, 13.433, 46949.283, 0.5, 133.982, 4.79, 18.8, 18.9, "", 
  2.22, 82.8, 0.945}, {"SWE", "Europe", "Sweden", "2020-06-01", 39309., 648., 
  634., 4403., 8., 53.429, 3892.262, 64.163, 62.777, 435.972, 0.792, 5.29, 
  1.17, 313., 30.992, 1684., 166.745, "", "", "", "", "", "", "", "", "", "", 
  "", "", "", "", "", "", "", "", "", "", "", "", 64.81, 1.009927*^7, 24.718, 
  41., 19.985, 13.433, 46949.283, 0.5, 133.982, 4.79, 18.8, 18.9, "", 2.22, 
  82.8, 0.945}, {"SWE", "Europe", "Sweden", "2020-06-02", 40210., 901., 
  656.143, 4468., 65., 49., 3981.476, 89.214, 64.969, 442.408, 6.436, 4.852, 
  1.18, 309., 30.596, 1650., 163.378, "", "", "", "", "", "", "", "", "", "", 
  "", "", "", "", "", "", "", "", "", "", "", "", 64.81, 1.009927*^7, 24.718, 
  41., 19.985, 13.433, 46949.283, 0.5, 133.982, 4.79, 18.8, 18.9, "", 2.22, 
  82.8, 0.945}, {"SWE", "Europe", "Sweden", "2020-06-03", 41256., 1046., 
  691.286, 4542., 74., 46., 4085.048, 103.572, 68.449, 449.735, 7.327, 4.555, 
  1.19, 311., 30.794, 1591., 157.536, "", "", "", "", "", "", "", "", "", "", 
  "", "", "", "", "", "", "", "", "", "", "", "", 64.81, 1.009927*^7, 24.718, 
  41., 19.985, 13.433, 46949.283, 0.5, 133.982, 4.79, 18.8, 18.9, "", 2.22, 
  82.8, 0.945}, {"SWE", "Europe", "Sweden", "2020-06-04", 42295., 1039., 
  729.143, 4562., 20., 42.286, 4187.926, 102.879, 72.198, 451.716, 1.98, 
  4.187, 1.2, 299., 29.606, 1583., 156.744, "", "", "", "", "", "", "", "", 
  "", "", "", "", "", "", "", "", "", "", "", "", "", "", 64.81, 1.009927*^7, 
  24.718, 41., 19.985, 13.433, 46949.283, 0.5, 133.982, 4.79, 18.8, 18.9, "", 
  2.22, 82.8, 0.945}, {"SWE", "Europe", "Sweden", "2020-06-05", 43441., 
  1146., 782.429, 4639., 77., 41.286, 4301.4, 113.474, 77.474, 459.34, 7.624, 
  4.088, 1.21, 290., 28.715, 1539., 152.387, "", "", "", "", "", "", "", "", 
  "", "", "", "", "", "", "", "", "", "", "", "", "", "", 64.81, 1.009927*^7, 
  24.718, 41., 19.985, 13.433, 46949.283, 0.5, 133.982, 4.79, 18.8, 18.9, "", 
  2.22, 82.8, 0.945}, {"SWE", "Europe", "Sweden", "2020-06-06", 44224., 783., 
  832.571, 4656., 17., 37.286, 4378.93, 77.53, 82.439, 461.023, 1.683, 3.692, 
  1.2, 293., 29.012, 1511., 149.615, "", "", "", "", "", "", "", "", "", "", 
  "", "", "", "", "", "", "", "", "", "", "", "", 64.81, 1.009927*^7, 24.718, 
  41., 19.985, 13.433, 46949.283, 0.5, 133.982, 4.79, 18.8, 18.9, "", 2.22, 
  82.8, 0.945}, {"SWE", "Europe", "Sweden", "2020-06-07", 44686., 462., 
  860.714, 4659., 3., 37.714, 4424.676, 45.746, 85.225, 461.32, 0.297, 3.734, 
  1.2, 299., 29.606, 1520., 150.506, 1.165, 0.115, "", "", "", "", "", "", 
  "", "", "", "", "", "", "", "", "", "", "", "", "", "", 64.81, 1.009927*^7, 
  24.718, 41., 19.985, 13.433, 46949.283, 0.5, 133.982, 4.79, 18.8, 18.9, "", 
  2.22, 82.8, 0.945}, {"SWE", "Europe", "Sweden", "2020-06-08", 45363., 677., 
  864.857, 4694., 35., 41.571, 4491.711, 67.035, 85.636, 464.786, 3.466, 
  4.116, 1.19, 293., 29.012, 1568., 155.259, "", "", "", "", "", "", "", "", 
  "", "", "", "", "", "", "", "", "", "", "", "", "", "", 64.81, 1.009927*^7, 
  24.718, 41., 19.985, 13.433, 46949.283, 0.5, 133.982, 4.79, 18.8, 18.9, "", 
  2.22, 82.8, 0.945}, {"SWE", "Europe", "Sweden", "2020-06-09", 46299., 936., 
  869.857, 4717., 23., 35.571, 4584.391, 92.68, 86.131, 467.063, 2.277, 
  3.522, 1.19, 280., 27.725, 1469., 145.456, "", "", "", "", "", "", "", "", 
  "", "", "", "", "", "", "", "", "", "", "", "", "", "", 64.81, 1.009927*^7, 
  24.718, 41., 19.985, 13.433, 46949.283, 0.5, 133.982, 4.79, 18.8, 18.9, "", 
  2.22, 82.8, 0.945}, {"SWE", "Europe", "Sweden", "2020-06-10", 47736., 
  1437., 925.714, 4795., 78., 36.143, 4726.678, 142.288, 91.662, 474.787, 
  7.723, 3.579, 1.18, 279., 27.626, 1436., 142.188, "", "", "", "", "", "", 
  "", "", "", "", "", "", "", "", "", "", "", "", "", "", "", "", 64.81, 
  1.009927*^7, 24.718, 41., 19.985, 13.433, 46949.283, 0.5, 133.982, 4.79, 
  18.8, 18.9, "", 2.22, 82.8, 0.945}, {"SWE", "Europe", "Sweden", 
  "2020-06-11", 49030., 1294., 962.143, 4814., 19., 36., 4854.806, 128.128, 
  95.269, 476.668, 1.881, 3.565, 1.18, 270., 26.735, 1386., 137.238, "", "", 
  "", "", "", "", "", "", "", "", "", "", "", "", "", "", "", "", "", "", "", 
  "", 64.81, 1.009927*^7, 24.718, 41., 19.985, 13.433, 46949.283, 0.5, 
  133.982, 4.79, 18.8, 18.9, "", 2.22, 82.8, 0.945}, 
 {"SWE", "Europe", "Sweden", "2020-06-12", 50367., 1337., 989.429, 4854., 
  40., 30.714, 4987.192, 132.386, 97.97, 480.629, 3.961, 3.041, 1.17, 267., 
  26.438, 1369., 135.554, "", "", "", "", "", "", "", "", "", "", "", "", "", 
  "", "", "", "", "", "", "", "", "", 64.81, 1.009927*^7, 24.718, 41., 
  19.985, 13.433, 46949.283, 0.5, 133.982, 4.79, 18.8, 18.9, "", 2.22, 82.8, 
  0.945}, {"SWE", "Europe", "Sweden", "2020-06-13", 51409., 1042., 1026.429, 
  4874., 20., 31.143, 5090.368, 103.176, 101.634, 482.609, 1.98, 3.084, 1.15, 
  256., 25.348, 1323., 131., "", "", "", "", "", "", "", "", "", "", "", "", 
  "", "", "", "", "", "", "", "", "", "", 59.26, 1.009927*^7, 24.718, 41., 
  19.985, 13.433, 46949.283, 0.5, 133.982, 4.79, 18.8, 18.9, "", 2.22, 82.8, 
  0.945}, {"SWE", "Europe", "Sweden", "2020-06-14", 51827., 418., 1020.143, 
  4874., 0., 30.714, 5131.757, 41.389, 101.012, 482.609, 0., 3.041, 1.13, 
  263., 26.041, 1328., 131.495, 0.852, 0.084, "", "", "", "", "", "", "", "", 
  "", "", "", "", "", "", "", "", "", "", "", "", 59.26, 1.009927*^7, 24.718, 
  41., 19.985, 13.433, 46949.283, 0.5, 133.982, 4.79, 18.8, 18.9, "", 2.22, 
  82.8, 0.945}, {"SWE", "Europe", "Sweden", "2020-06-15", 52511., 684., 
  1021.143, 4891., 17., 28.143, 5199.485, 67.728, 101.111, 484.292, 1.683, 
  2.787, 1.12, 244., 24.16, 1303., 129.019, "", "", "", "", "", "", "", "", 
  "", "", "", "", "", "", "", "", "", "", "", "", "", "", 59.26, 1.009927*^7, 
  24.718, 41., 19.985, 13.433, 46949.283, 0.5, 133.982, 4.79, 18.8, 18.9, "", 
  2.22, 82.8, 0.945}, {"SWE", "Europe", "Sweden", "2020-06-16", 53729., 
  1218., 1061.429, 4939., 48., 31.714, 5320.087, 120.603, 105.1, 489.045, 
  4.753, 3.14, 1.1, 237., 23.467, 1281., 126.841, "", "", "", "", "", "", "", 
  "", "", "", "", "", "", "", "", "", "", "", "", "", "", "", 59.26, 
  1.009927*^7, 24.718, 41., 19.985, 13.433, 46949.283, 0.5, 133.982, 4.79, 
  18.8, 18.9, "", 2.22, 82.8, 0.945}, {"SWE", "Europe", "Sweden", 
  "2020-06-17", 55186., 1457., 1064.286, 5041., 102., 35.143, 5464.355, 
  144.268, 105.382, 499.145, 10.1, 3.48, 1.09, 232., 22.972, 1240., 122.781, 
  "", "", "", "", "", "", "", "", "", "", "", "", "", "", "", "", "", "", "", 
  "", "", "", 59.26, 1.009927*^7, 24.718, 41., 19.985, 13.433, 46949.283, 
  0.5, 133.982, 4.79, 18.8, 18.9, "", 2.22, 82.8, 0.945}, 
 {"SWE", "Europe", "Sweden", "2020-06-18", 56682., 1496., 1093.143, 5053., 
  12., 34.143, 5612.485, 148.13, 108.24, 500.333, 1.188, 3.381, 1.07, 224., 
  22.18, 1197., 118.523, "", "", "", "", "", "", "", "", "", "", "", "", "", 
  "", "", "", "", "", "", "", "", "", 59.26, 1.009927*^7, 24.718, 41., 
  19.985, 13.433, 46949.283, 0.5, 133.982, 4.79, 18.8, 18.9, "", 2.22, 82.8, 
  0.945}, {"SWE", "Europe", "Sweden", "2020-06-19", 57895., 1213., 1075.429, 
  5053., 0., 28.429, 5732.593, 120.108, 106.486, 500.333, 0., 2.815, 1.05, 
  217., 21.487, 1177., 116.543, "", "", "", "", "", "", "", "", "", "", "", 
  "", "", "", "", "", "", "", "", "", "", "", 59.26, 1.009927*^7, 24.718, 
  41., 19.985, 13.433, 46949.283, 0.5, 133.982, 4.79, 18.8, 18.9, "", 2.22, 
  82.8, 0.945}, {"SWE", "Europe", "Sweden", "2020-06-20", 58597., 702., 
  1026.857, 5053., 0., 25.571, 5802.103, 69.51, 101.676, 500.333, 0., 2.532, 
  1.04, 215., 21.289, 1173., 116.147, "", "", "", "", "", "", "", "", "", "", 
  "", "", "", "", "", "", "", "", "", "", "", "", 59.26, 1.009927*^7, 24.718, 
  41., 19.985, 13.433, 46949.283, 0.5, 133.982, 4.79, 18.8, 18.9, "", 2.22, 
  82.8, 0.945}, {"SWE", "Europe", "Sweden", "2020-06-21", 58918., 321., 
  1013., 5053., 0., 25.571, 5833.887, 31.784, 100.304, 500.333, 0., 2.532, 
  1.02, 212., 20.992, 1179., 116.741, 0.701, 0.069, "", "", "", "", "", "", 
  "", "", "", "", "", "", "", "", "", "", "", "", "", "", 59.26, 1.009927*^7, 
  24.718, 41., 19.985, 13.433, 46949.283, 0.5, 133.982, 4.79, 18.8, 18.9, "", 
  2.22, 82.8, 0.945}, {"SWE", "Europe", "Sweden", "2020-06-22", 59718., 800., 
  1029.571, 5053., 0., 23.143, 5913.101, 79.214, 101.945, 500.333, 0., 2.292, 
  1.01, 203., 20.1, 1168., 115.652, "", "", "", "", "", "", "", "", "", "", 
  "", "", "", "", "", "", "", "", "", "", "", "", 59.26, 1.009927*^7, 24.718, 
  41., 19.985, 13.433, 46949.283, 0.5, 133.982, 4.79, 18.8, 18.9, "", 2.22, 
  82.8, 0.945}, {"SWE", "Europe", "Sweden", "2020-06-23", 61030., 1312., 
  1043., 5161., 108., 31.714, 6043.011, 129.91, 103.275, 511.027, 10.694, 
  3.14, 1., 203., 20.1, 1153., 114.167, "", "", "", "", "", "", "", "", "", 
  "", "", "", "", "", "", "", "", "", "", "", "", "", 59.26, 1.009927*^7, 
  24.718, 41., 19.985, 13.433, 46949.283, 0.5, 133.982, 4.79, 18.8, 18.9, "", 
  2.22, 82.8, 0.945}, {"SWE", "Europe", "Sweden", "2020-06-24", 62728., 
  1698., 1077.429, 5209., 48., 24., 6211.142, 168.131, 106.684, 515.78, 
  4.753, 2.376, 0.98, 192., 19.011, 1109., 109.81, "", "", "", "", "", "", 
  "", "", "", "", "", "", "", "", "", "", "", "", "", "", "", "", 59.26, 
  1.009927*^7, 24.718, 41., 19.985, 13.433, 46949.283, 0.5, 133.982, 4.79, 
  18.8, 18.9, "", 2.22, 82.8, 0.945}, {"SWE", "Europe", "Sweden", 
  "2020-06-25", 64009., 1281., 1046.714, 5230., 21., 25.286, 6337.983, 
  126.841, 103.643, 517.859, 2.079, 2.504, 0.95, 181., 17.922, 1019., 
  100.898, "", "", "", "", "", "", "", "", "", "", "", "", "", "", "", "", 
  "", "", "", "", "", "", 59.26, 1.009927*^7, 24.718, 41., 19.985, 13.433, 
  46949.283, 0.5, 133.982, 4.79, 18.8, 18.9, "", 2.22, 82.8, 0.945}, 
 {"SWE", "Europe", "Sweden", "2020-06-26", 65212., 1203., 1045.286, 5280., 
  50., 32.429, 6457.1, 119.118, 103.501, 522.81, 4.951, 3.211, 0.92, 174., 
  17.229, 997., 98.72, "", "", "", "", "", "", "", "", "", "", "", "", "", 
  "", "", "", "", "", "", "", "", "", 59.26, 1.009927*^7, 24.718, 41., 
  19.985, 13.433, 46949.283, 0.5, 133.982, 4.79, 18.8, 18.9, "", 2.22, 82.8, 
  0.945}, {"SWE", "Europe", "Sweden", "2020-06-27", 65972., 760., 1053.571, 
  5280., 0., 32.429, 6532.353, 75.253, 104.322, 522.81, 0., 3.211, 0.89, 
  167., 16.536, 983., 97.334, "", "", "", "", "", "", "", "", "", "", "", "", 
  "", "", "", "", "", "", "", "", "", "", 59.26, 1.009927*^7, 24.718, 41., 
  19.985, 13.433, 46949.283, 0.5, 133.982, 4.79, 18.8, 18.9, "", 2.22, 82.8, 
  0.945}, {"SWE", "Europe", "Sweden", "2020-06-28", 66392., 420., 1067.714, 
  5280., 0., 32.429, 6573.94, 41.587, 105.722, 522.81, 0., 3.211, 0.86, 166., 
  16.437, 990., 98.027, 0.53, 0.053, "", "", "", "", "", "", "", "", "", "", 
  "", "", "", "", "", "", "", "", "", "", 59.26, 1.009927*^7, 24.718, 41., 
  19.985, 13.433, 46949.283, 0.5, 133.982, 4.79, 18.8, 18.9, "", 2.22, 82.8, 
  0.945}, {"SWE", "Europe", "Sweden", "2020-06-29", 67119., 727., 1057.286, 
  5280., 0., 32.429, 6645.926, 71.985, 104.689, 522.81, 0., 3.211, 0.82, 
  157., 15.546, 919., 90.997, "", "", "", "", "", "", "", "", "", "", "", "", 
  "", "", "", "", "", "", "", "", "", "", 59.26, 1.009927*^7, 24.718, 41., 
  19.985, 13.433, 46949.283, 0.5, 133.982, 4.79, 18.8, 18.9, "", 2.22, 82.8, 
  0.945}, {"SWE", "Europe", "Sweden", "2020-06-30", 67924., 805., 984.857, 
  5333., 53., 24.571, 6725.635, 79.709, 97.518, 528.058, 5.248, 2.433, 0.79, 
  152., 15.051, 896., 88.719, "", "", "", "", "", "", "", "", "", "", "", "", 
  "", "", "", "", "", "", "", "", "", "", 59.26, 1.009927*^7, 24.718, 41., 
  19.985, 13.433, 46949.283, 0.5, 133.982, 4.79, 18.8, 18.9, "", 2.22, 82.8, 
  0.945}, {"SWE", "Europe", "Sweden", "2020-07-01", 68608., 684., 840., 
  5370., 37., 23., 6793.362, 67.728, 83.174, 531.722, 3.664, 2.277, 0.75, 
  142., 14.06, 865., 85.65, "", "", "", "", "", "", "", "", "", "", "", "", 
  "", "", "", "", "", "", "", "", "", "", 59.26, 1.009927*^7, 24.718, 41., 
  19.985, 13.433, 46949.283, 0.5, 133.982, 4.79, 18.8, 18.9, "", 2.22, 82.8, 
  0.945}, {"SWE", "Europe", "Sweden", "2020-07-02", 69297., 689., 755.429, 
  5411., 41., 25.857, 6861.585, 68.223, 74.8, 535.781, 4.06, 2.56, 0.73, 
  133., 13.169, 786., 77.827, "", "", "", "", "", "", "", "", "", "", "", "", 
  "", "", "", "", "", "", "", "", "", "", 59.26, 1.009927*^7, 24.718, 41., 
  19.985, 13.433, 46949.283, 0.5, 133.982, 4.79, 18.8, 18.9, "", 2.22, 82.8, 
  0.945}, {"SWE", "Europe", "Sweden", "2020-07-03", 69996., 699., 683.429, 
  5420., 9., 20., 6930.798, 69.213, 67.671, 536.672, 0.891, 1.98, 0.71, 138., 
  13.664, 766., 75.847, "", "", "", "", "", "", "", "", "", "", "", "", "", 
  "", "", "", "", "", "", "", "", "", 59.26, 1.009927*^7, 24.718, 41., 
  19.985, 13.433, 46949.283, 0.5, 133.982, 4.79, 18.8, 18.9, "", 2.22, 82.8, 
  0.945}, {"SWE", "Europe", "Sweden", "2020-07-04", 70366., 370., 627.714, 
  5420., 0., 20., 6967.434, 36.636, 62.154, 536.672, 0., 1.98, 0.69, 140., 
  13.862, 753., 74.56, "", "", "", "", "", "", "", "", "", "", "", "", "", 
  "", "", "", "", "", "", "", "", "", 59.26, 1.009927*^7, 24.718, 41., 
  19.985, 13.433, 46949.283, 0.5, 133.982, 4.79, 18.8, 18.9, "", 2.22, 82.8, 
  0.945}, {"SWE", "Europe", "Sweden", "2020-07-05", 70681., 315., 612.714, 
  5420., 0., 20., 6998.625, 31.19, 60.669, 536.672, 0., 1.98, 0.68, 138., 
  13.664, 748., 74.065, 0.322, 0.032, "", "", "", "", "", "", "", "", "", "", 
  "", "", "", "", "", "", "", "", "", "", 59.26, 1.009927*^7, 24.718, 41., 
  19.985, 13.433, 46949.283, 0.5, 133.982, 4.79, 18.8, 18.9, "", 2.22, 82.8, 
  0.945}, {"SWE", "Europe", "Sweden", "2020-07-06", 70932., 251., 544.714, 
  5420., 0., 20., 7023.478, 24.853, 53.936, 536.672, 0., 1.98, 0.66, 127., 
  12.575, 677., 67.035, "", "", "", "", "", "", "", "", "", "", "", "", "", 
  "", "", "", "", "", "", "", "", "", 59.26, 1.009927*^7, 24.718, 41., 
  19.985, 13.433, 46949.283, 0.5, 133.982, 4.79, 18.8, 18.9, "", 2.22, 82.8, 
  0.945}, {"SWE", "Europe", "Sweden", "2020-07-07", 71210., 278., 469.429, 
  5447., 27., 16.286, 7051.005, 27.527, 46.481, 539.346, 2.673, 1.613, 0.65, 
  119., 11.783, 656., 64.955, "", "", "", "", "", "", "", "", "", "", "", "", 
  "", "", "", "", "", "", "", "", "", "", 59.26, 1.009927*^7, 24.718, 41., 
  19.985, 13.433, 46949.283, 0.5, 133.982, 4.79, 18.8, 18.9, "", 2.22, 82.8, 
  0.945}, {"SWE", "Europe", "Sweden", "2020-07-08", 71747., 537., 448.429, 
  5482., 35., 16., 7104.177, 53.172, 44.402, 542.812, 3.466, 1.584, 0.64, 
  108., 10.694, 628., 62.183, "", "", "", "", "", "", "", "", "", "", "", "", 
  "", "", "", "", "", "", "", "", "", "", 59.26, 1.009927*^7, 24.718, 41., 
  19.985, 13.433, 46949.283, 0.5, 133.982, 4.79, 18.8, 18.9, "", 2.22, 82.8, 
  0.945}, {"SWE", "Europe", "Sweden", "2020-07-09", 72082., 335., 397.857, 
  5500., 18., 12.714, 7137.348, 33.171, 39.395, 544.594, 1.782, 1.259, 0.64, 
  101., 10.001, 563., 55.747, "", "", "", "", "", "", "", "", "", "", "", "", 
  "", "", "", "", "", "", "", "", "", "", 59.26, 1.009927*^7, 24.718, 41., 
  19.985, 13.433, 46949.283, 0.5, 133.982, 4.79, 18.8, 18.9, "", 2.22, 82.8, 
  0.945}, {"SWE", "Europe", "Sweden", "2020-07-10", 72459., 377., 351.857, 
  5526., 26., 15.143, 7174.677, 37.329, 34.84, 547.168, 2.574, 1.499, 0.64, 
  97., 9.605, 523., 51.786, "", "", "", "", "", "", "", "", "", "", "", "", 
  "", "", "", "", "", "", "", "", "", "", 59.26, 1.009927*^7, 24.718, 41., 
  19.985, 13.433, 46949.283, 0.5, 133.982, 4.79, 18.8, 18.9, "", 2.22, 82.8, 
  0.945}, {"SWE", "Europe", "Sweden", "2020-07-11", 72773., 314., 343.857, 
  5526., 0., 15.143, 7205.768, 31.091, 34.048, 547.168, 0., 1.499, 0.65, 94., 
  9.308, 509., 50.4, "", "", "", "", "", "", "", "", "", "", "", "", "", "", 
  "", "", "", "", "", "", "", "", 59.26, 1.009927*^7, 24.718, 41., 19.985, 
  13.433, 46949.283, 0.5, 133.982, 4.79, 18.8, 18.9, "", 2.22, 82.8, 0.945}, 
 {"SWE", "Europe", "Sweden", "2020-07-12", 72879., 106., 314., 5526., 0., 
  15.143, 7216.264, 10.496, 31.091, 547.168, 0., 1.499, 0.65, 94., 9.308, 
  507., 50.202, 0.133, 0.013, "", "", "", "", "", "", "", "", "", "", "", "", 
  "", "", "", "", "", "", "", "", 59.26, 1.009927*^7, 24.718, 41., 19.985, 
  13.433, 46949.283, 0.5, 133.982, 4.79, 18.8, 18.9, "", 2.22, 82.8, 0.945}, 
 {"SWE", "Europe", "Sweden", "2020-07-13", 73049., 170., 302.429, 5526., 0., 
  15.143, 7233.097, 16.833, 29.946, 547.168, 0., 1.499, 0.65, 91., 9.011, 
  474., 46.934, "", "", "", "", 9913., "", "", 0.982, "", "", "", "", 
  "tests performed", "", "", "", "", "", "", "", "", "", 59.26, 1.009927*^7, 
  24.718, 41., 19.985, 13.433, 46949.283, 0.5, 133.982, 4.79, 18.8, 18.9, "", 
  2.22, 82.8, 0.945}, {"SWE", "Europe", "Sweden", "2020-07-14", 73364., 315., 
  307.714, 5545., 19., 14., 7264.287, 31.19, 30.469, 549.05, 1.881, 1.386, 
  0.66, 86., 8.515, 464., 45.944, "", "", "", "", 9913., "", "", 0.982, "", 
  "", "", "", "tests performed", "", "", "", "", "", "", "", "", "", 59.26, 
  1.009927*^7, 24.718, 41., 19.985, 13.433, 46949.283, 0.5, 133.982, 4.79, 
  18.8, 18.9, "", 2.22, 82.8, 0.945}, {"SWE", "Europe", "Sweden", 
  "2020-07-15", 73663., 299., 273.714, 5572., 27., 12.857, 7293.894, 29.606, 
  27.102, 551.723, 2.673, 1.273, 0.66, 79., 7.822, 436., 43.171, "", "", "", 
  "", 9913., "", "", 0.982, "", "", "", "", "tests performed", "", "", "", 
  "", "", "", "", "", "", 59.26, 1.009927*^7, 24.718, 41., 19.985, 13.433, 
  46949.283, 0.5, 133.982, 4.79, 18.8, 18.9, "", 2.22, 82.8, 0.945}, 
 {"SWE", "Europe", "Sweden", "2020-07-16", 73936., 273., 264.857, 5593., 21., 
  13.286, 7320.925, 27.032, 26.225, 553.802, 2.079, 1.316, 0.67, 67., 6.634, 
  366., 36.24, "", "", "", "", 9913., "", "", 0.982, "", "", "", "", 
  "tests performed", "", "", "", "", "", "", "", "", "", 59.26, 1.009927*^7, 
  24.718, 41., 19.985, 13.433, 46949.283, 0.5, 133.982, 4.79, 18.8, 18.9, "", 
  2.22, 82.8, 0.945}, {"SWE", "Europe", "Sweden", "2020-07-17", 74235., 299., 
  253.714, 5619., 26., 13.286, 7350.531, 29.606, 25.122, 556.377, 2.574, 
  1.316, 0.69, 68., 6.733, 341., 33.765, "", "", "", "", 9913., "", "", 
  0.982, "", "", "", "", "tests performed", "", "", "", "", "", "", "", "", 
  "", 59.26, 1.009927*^7, 24.718, 41., 19.985, 13.433, 46949.283, 0.5, 
  133.982, 4.79, 18.8, 18.9, "", 2.22, 82.8, 0.945}, 
 {"SWE", "Europe", "Sweden", "2020-07-18", 74435., 200., 237.429, 5619., 0., 
  13.286, 7370.335, 19.803, 23.509, 556.377, 0., 1.316, 0.7, 65., 6.436, 
  335., 33.171, "", "", "", "", 9913., "", "", 0.982, "", "", "", "", 
  "tests performed", "", "", "", "", "", "", "", "", "", 59.26, 1.009927*^7, 
  24.718, 41., 19.985, 13.433, 46949.283, 0.5, 133.982, 4.79, 18.8, 18.9, "", 
  2.22, 82.8, 0.945}, {"SWE", "Europe", "Sweden", "2020-07-19", 74545., 110., 
  238., 5619., 0., 13.286, 7381.227, 10.892, 23.566, 556.377, 0., 1.316, 
  0.72, 66., 6.535, 337., 33.369, 0.133, 0.013, "", "", 9913., "", "", 0.982, 
  9913., 0.982, 0.024, 41.7, "tests performed", "", "", "", "", "", "", "", 
  "", "", 59.26, 1.009927*^7, 24.718, 41., 19.985, 13.433, 46949.283, 0.5, 
  133.982, 4.79, 18.8, 18.9, "", 2.22, 82.8, 0.945}, 
 {"SWE", "Europe", "Sweden", "2020-07-20", 74676., 131., 232.429, 5619., 0., 
  13.286, 7394.198, 12.971, 23.014, 556.377, 0., 1.316, 0.73, 60., 5.941, 
  312., 30.893, "", "", "", "", 8449., "", "", 0.837, 9704., 0.961, 0.024, 
  41.8, "tests performed", "", "", "", "", "", "", "", "", "", 59.26, 
  1.009927*^7, 24.718, 41., 19.985, 13.433, 46949.283, 0.5, 133.982, 4.79, 
  18.8, 18.9, "", 2.22, 82.8, 0.945}, {"SWE", "Europe", "Sweden", 
  "2020-07-21", 74902., 226., 219.714, 5646., 27., 14.429, 7416.576, 22.378, 
  21.755, 559.05, 2.673, 1.429, 0.74, 54., 5.347, 322., 31.883, "", "", "", 
  "", 8449., "", "", 0.837, 9495., 0.94, 0.023, 43.2, "tests performed", "", 
  "", "", "", "", "", "", "", "", 59.26, 1.009927*^7, 24.718, 41., 19.985, 
  13.433, 46949.283, 0.5, 133.982, 4.79, 18.8, 18.9, "", 2.22, 82.8, 0.945}, 
 {"SWE", "Europe", "Sweden", "2020-07-22", 75199., 297., 219.429, 5667., 21., 
  13.571, 7445.984, 29.408, 21.727, 561.13, 2.079, 1.344, 0.76, 47., 4.654, 
  304., 30.101, "", "", "", "", 8449., "", "", 0.837, 9286., 0.919, 0.024, 
  42.3, "tests performed", "", "", "", "", "", "", "", "", "", 59.26, 
  1.009927*^7, 24.718, 41., 19.985, 13.433, 46949.283, 0.5, 133.982, 4.79, 
  18.8, 18.9, "", 2.22, 82.8, 0.945}, {"SWE", "Europe", "Sweden", 
  "2020-07-23", 75419., 220., 211.857, 5676., 9., 11.857, 7467.767, 21.784, 
  20.977, 562.021, 0.891, 1.174, 0.78, 53., 5.248, 313., 30.992, "", "", "", 
  "", 8449., "", "", 0.837, 9076., 0.899, 0.023, 42.8, "tests performed", "", 
  "", "", "", "", "", "", "", "", 59.26, 1.009927*^7, 24.718, 41., 19.985, 
  13.433, 46949.283, 0.5, 133.982, 4.79, 18.8, 18.9, "", 2.22, 82.8, 0.945}, 
 {"SWE", "Europe", "Sweden", "2020-07-24", 75681., 262., 206.571, 5697., 21., 
  11.143, 7493.71, 25.942, 20.454, 564.1, 2.079, 1.103, 0.8, 48., 4.753, 
  302., 29.903, "", "", "", "", 8449., "", "", 0.837, 8867., 0.878, 0.023, 
  42.9, "tests performed", "", "", "", "", "", "", "", "", "", 59.26, 
  1.009927*^7, 24.718, 41., 19.985, 13.433, 46949.283, 0.5, 133.982, 4.79, 
  18.8, 18.9, "", 2.22, 82.8, 0.945}, {"SWE", "Europe", "Sweden", 
  "2020-07-25", 75819., 138., 197.714, 5697., 0., 11.143, 7507.374, 13.664, 
  19.577, 564.1, 0., 1.103, 0.82, 50., 4.951, 300., 29.705, "", "", "", "", 
  8449., "", "", 0.837, 8658., 0.857, 0.023, 43.8, "tests performed", "", "", 
  "", "", "", "", "", "", "", 59.26, 1.009927*^7, 24.718, 41., 19.985, 
  13.433, 46949.283, 0.5, 133.982, 4.79, 18.8, 18.9, "", 2.22, 82.8, 0.945}, 
 {"SWE", "Europe", "Sweden", "2020-07-26", 75861., 42., 188., 5697., 0., 
  11.143, 7511.533, 4.159, 18.615, 564.1, 0., 1.103, 0.85, 48., 4.753, 299., 
  29.606, 0.114, 0.011, "", "", 8449., "", "", 0.837, 8449., 0.837, 0.022, 
  44.9, "tests performed", "", "", "", "", "", "", "", "", "", 59.26, 
  1.009927*^7, 24.718, 41., 19.985, 13.433, 46949.283, 0.5, 133.982, 4.79, 
  18.8, 18.9, "", 2.22, 82.8, 0.945}, {"SWE", "Europe", "Sweden", 
  "2020-07-27", 75932., 71., 179.429, 5697., 0., 11.143, 7518.563, 7.03, 
  17.766, 564.1, 0., 1.103, 0.88, 48., 4.753, 298., 29.507, "", "", "", "", 
  7566., "", "", 0.749, 8323., 0.824, 0.022, 46.4, "tests performed", "", "", 
  "", "", "", "", "", "", "", 59.26, 1.009927*^7, 24.718, 41., 19.985, 
  13.433, 46949.283, 0.5, 133.982, 4.79, 18.8, 18.9, "", 2.22, 82.8, 0.945}, 
 {"SWE", "Europe", "Sweden", "2020-07-28", 76215., 283., 187.571, 5702., 5., 
  8., 7546.585, 28.022, 18.573, 564.595, 0.495, 0.792, 0.92, 46., 4.555, 
  298., 29.507, "", "", "", "", 7566., "", "", 0.749, 8197., 0.812, 0.023, 
  43.7, "tests performed", "", "", "", "", "", "", "", "", "", 59.26, 
  1.009927*^7, 24.718, 41., 19.985, 13.433, 46949.283, 0.5, 133.982, 4.79, 
  18.8, 18.9, "", 2.22, 82.8, 0.945}, {"SWE", "Europe", "Sweden", 
  "2020-07-29", 76516., 301., 188.143, 5730., 28., 9., 7576.389, 29.804, 
  18.629, 567.368, 2.772, 0.891, 0.95, 39., 3.862, 284., 28.121, "", "", "", 
  "", 7566., "", "", 0.749, 8071., 0.799, 0.023, 42.9, "tests performed", "", 
  "", "", "", "", "", "", "", "", 59.26, 1.009927*^7, 24.718, 41., 19.985, 
  13.433, 46949.283, 0.5, 133.982, 4.79, 18.8, 18.9, "", 2.22, 82.8, 0.945}, 
 {"SWE", "Europe", "Sweden", "2020-07-30", 76818., 302., 199.857, 5739., 9., 
  9., 7606.292, 29.903, 19.789, 568.259, 0.891, 0.891, 0.98, 35., 3.466, 
  258., 25.546, "", "", "", "", 7566., "", "", 0.749, 7944., 0.787, 0.025, 
  39.7, "tests performed", "", "", "", "", "", "", "", "", "", 59.26, 
  1.009927*^7, 24.718, 41., 19.985, 13.433, 46949.283, 0.5, 133.982, 4.79, 
  18.8, 18.9, "", 2.22, 82.8, 0.945}, {"SWE", "Europe", "Sweden", 
  "2020-07-31", 77076., 258., 199.286, 5743., 4., 6.571, 7631.839, 25.546, 
  19.733, 568.655, 0.396, 0.651, 1.01, 33., 3.268, 258., 25.546, "", "", "", 
  "", 7566., "", "", 0.749, 7818., 0.774, 0.025, 39.2, "tests performed", "", 
  "", "", "", "", "", "", "", "", 59.26, 1.009927*^7, 24.718, 41., 19.985, 
  13.433, 46949.283, 0.5, 133.982, 4.79, 18.8, 18.9, "", 2.22, 82.8, 0.945}, 
 {"SWE", "Europe", "Sweden", "2020-08-01", 77379., 303., 222.857, 5743., 0., 
  6.571, 7661.841, 30.002, 22.067, 568.655, 0., 0.651, 1.03, 33., 3.268, 
  267., 26.438, "", "", "", "", 7566., "", "", 0.749, 7692., 0.762, 0.029, 
  34.5, "tests performed", "", "", "", "", "", "", "", "", "", 59.26, 
  1.009927*^7, 24.718, 41., 19.985, 13.433, 46949.283, 0.5, 133.982, 4.79, 
  18.8, 18.9, "", 2.22, 82.8, 0.945}, {"SWE", "Europe", "Sweden", 
  "2020-08-02", 77417., 38., 222.286, 5743., 0., 6.571, 7665.604, 3.763, 
  22.01, 568.655, 0., 0.651, 1.04, 35., 3.466, 264., 26.141, 0.104, 0.01, "", 
  "", 7566., "", "", 0.749, 7566., 0.749, 0.029, 34., "tests performed", "", 
  "", "", "", "", "", "", "", "", 59.26, 1.009927*^7, 24.718, 41., 19.985, 
  13.433, 46949.283, 0.5, 133.982, 4.79, 18.8, 18.9, "", 2.22, 82.8, 0.945}, 
 {"SWE", "Europe", "Sweden", "2020-08-03", 77582., 165., 235.714, 5743., 0., 
  6.571, 7681.941, 16.338, 23.34, 568.655, 0., 0.651, 1.06, 34., 3.367, 243., 
  24.061, "", "", "", "", 7674., "", "", 0.76, 7581., 0.751, 0.031, 32.2, 
  "tests performed", "", "", "", "", "", "", "", "", "", 59.26, 1.009927*^7, 
  24.718, 41., 19.985, 13.433, 46949.283, 0.5, 133.982, 4.79, 18.8, 18.9, "", 
  2.22, 82.8, 0.945}, {"SWE", "Europe", "Sweden", "2020-08-04", 77916., 334., 
  243., 5747., 4., 6.429, 7715.013, 33.072, 24.061, 569.051, 0.396, 0.637, 
  1.07, 34., 3.367, 236., 23.368, "", "", "", "", 7674., "", "", 0.76, 7597., 
  0.752, 0.032, 31.3, "tests performed", "", "", "", "", "", "", "", "", "", 
  59.26, 1.009927*^7, 24.718, 41., 19.985, 13.433, 46949.283, 0.5, 133.982, 
  4.79, 18.8, 18.9, "", 2.22, 82.8, 0.945}, {"SWE", "Europe", "Sweden", 
  "2020-08-05", 78341., 425., 260.714, 5760., 13., 4.286, 7757.095, 42.082, 
  25.815, 570.338, 1.287, 0.424, 1.09, 33., 3.268, 227., 22.477, "", "", "", 
  "", 7674., "", "", 0.76, 7612., 0.754, 0.034, 29.2, "tests performed", "", 
  "", "", "", "", "", "", "", "", 59.26, 1.009927*^7, 24.718, 41., 19.985, 
  13.433, 46949.283, 0.5, 133.982, 4.79, 18.8, 18.9, "", 2.22, 82.8, 0.945}, 
 {"SWE", "Europe", "Sweden", "2020-08-06", 78719., 378., 271.571, 5766., 6., 
  3.857, 7794.524, 37.428, 26.89, 570.932, 0.594, 0.382, 1.09, 31., 3.07, 
  210., 20.794, "", "", "", "", 7674., "", "", 0.76, 7628., 0.755, 0.036, 
  28.1, "tests performed", "", "", "", "", "", "", "", "", "", 59.26, 
  1.009927*^7, 24.718, 41., 19.985, 13.433, 46949.283, 0.5, 133.982, 4.79, 
  18.8, 18.9, "", 2.22, 82.8, 0.945}, {"SWE", "Europe", "Sweden", 
  "2020-08-07", 79099., 380., 289., 5763., -3., 2.857, 7832.15, 37.626, 
  28.616, 570.635, -0.297, 0.283, 1.09, 29., 2.871, 210., 20.794, "", "", "", 
  "", 7674., "", "", 0.76, 7643., 0.757, 0.038, 26.4, "tests performed", "", 
  "", "", "", "", "", "", "", "", 59.26, 1.009927*^7, 24.718, 41., 19.985, 
  13.433, 46949.283, 0.5, 133.982, 4.79, 18.8, 18.9, "", 2.22, 82.8, 0.945}, 
 {"SWE", "Europe", "Sweden", "2020-08-08", 79359., 260., 282.857, 5763., 0., 
  2.857, 7857.895, 25.744, 28.008, 570.635, 0., 0.283, 1.08, 29., 2.871, 
  211., 20.893, "", "", "", "", 7674., "", "", 0.76, 7659., 0.758, 0.037, 
  27.1, "tests performed", "", "", "", "", "", "", "", "", "", 59.26, 
  1.009927*^7, 24.718, 41., 19.985, 13.433, 46949.283, 0.5, 133.982, 4.79, 
  18.8, 18.9, "", 2.22, 82.8, 0.945}, {"SWE", "Europe", "Sweden", 
  "2020-08-09", 79432., 73., 287.857, 5763., 0., 2.857, 7865.123, 7.228, 
  28.503, 570.635, 0., 0.283, 1.07, 29., 2.871, 208., 20.596, 0.151, 0.015, 
  "", "", 7674., "", "", 0.76, 7674., 0.76, 0.038, 26.7, "tests performed", 
  "", "", "", "", "", "", "", "", "", 59.26, 1.009927*^7, 24.718, 41., 
  19.985, 13.433, 46949.283, 0.5, 133.982, 4.79, 18.8, 18.9, "", 2.22, 82.8, 
  0.945}, {"SWE", "Europe", "Sweden", "2020-08-10", 79628., 196., 292.286, 
  5763., 0., 2.857, 7884.53, 19.407, 28.941, 570.635, 0., 0.283, 1.06, 31., 
  3.07, 221., 21.883, "", "", "", "", 8090., "", "", 0.801, 7733., 0.766, 
  0.038, 26.5, "tests performed", "", "", "", "", "", "", "", "", "", 59.26, 
  1.009927*^7, 24.718, 41., 19.985, 13.433, 46949.283, 0.5, 133.982, 4.79, 
  18.8, 18.9, "", 2.22, 82.8, 0.945}, {"SWE", "Europe", "Sweden", 
  "2020-08-11", 80045., 417., 304.143, 5770., 7., 3.286, 7925.82, 41.29, 
  30.115, 571.328, 0.693, 0.325, 1.05, 32., 3.169, 213., 21.091, "", "", "", 
  "", 8090., "", "", 0.801, 7793., 0.772, 0.039, 25.6, "tests performed", "", 
  "", "", "", "", "", "", "", "", 59.26, 1.009927*^7, 24.718, 41., 19.985, 
  13.433, 46949.283, 0.5, 133.982, 4.79, 18.8, 18.9, "", 2.22, 82.8, 0.945}, 
 {"SWE", "Europe", "Sweden", "2020-08-12", 80489., 444., 306.857, 5774., 4., 
  2., 7969.784, 43.964, 30.384, 571.724, 0.396, 0.198, 1.04, 33., 3.268, 
  218., 21.586, "", "", "", "", 8090., "", "", 0.801, 7852., 0.777, 0.039, 
  25.6, "tests performed", "", "", "", "", "", "", "", "", "", 59.26, 
  1.009927*^7, 24.718, 41., 19.985, 13.433, 46949.283, 0.5, 133.982, 4.79, 
  18.8, 18.9, "", 2.22, 82.8, 0.945}, {"SWE", "Europe", "Sweden", 
  "2020-08-13", 80851., 362., 304.571, 5776., 2., 1.429, 8005.628, 35.844, 
  30.158, 571.923, 0.198, 0.141, 1.02, 33., 3.268, 215., 21.289, "", "", "", 
  "", 8090., "", "", 0.801, 7912., 0.783, 0.038, 26., "tests performed", "", 
  "", "", "", "", "", "", "", "", 59.26, 1.009927*^7, 24.718, 41., 19.985, 
  13.433, 46949.283, 0.5, 133.982, 4.79, 18.8, 18.9, "", 2.22, 82.8, 0.945}, 
 {"SWE", "Europe", "Sweden", "2020-08-14", 81195., 344., 299.429, 5783., 7., 
  2.857, 8039.69, 34.062, 29.649, 572.616, 0.693, 0.283, 1.01, 31., 3.07, 
  209., 20.695, "", "", "", "", 8090., "", "", 0.801, 7971., 0.789, 0.038, 
  26.6, "tests performed", "", "", "", "", "", "", "", "", "", 59.26, 
  1.009927*^7, 24.718, 41., 19.985, 13.433, 46949.283, 0.5, 133.982, 4.79, 
  18.8, 18.9, "", 2.22, 82.8, 0.945}, {"SWE", "Europe", "Sweden", 
  "2020-08-15", 81421., 226., 294.571, 5783., 0., 2.857, 8062.068, 22.378, 
  29.168, 572.616, 0., 0.283, 0.99, 29., 2.871, 209., 20.695, "", "", "", "", 
  8090., "", "", 0.801, 8031., 0.795, 0.037, 27.3, "tests performed", "", "", 
  "", "", "", "", "", "", "", 59.26, 1.009927*^7, 24.718, 41., 19.985, 
  13.433, 46949.283, 0.5, 133.982, 4.79, 18.8, 18.9, "", 2.22, 82.8, 0.945}, 
 {"SWE", "Europe", "Sweden", "2020-08-16", 81484., 63., 293.143, 5783., 0., 
  2.857, 8068.306, 6.238, 29.026, 572.616, 0., 0.283, 0.96, 29., 2.871, 211., 
  20.893, 0.123, 0.012, "", "", 8090., "", "", 0.801, 8090., 0.801, 0.036, 
  27.6, "tests performed", "", "", "", "", "", "", "", "", "", 59.26, 
  1.009927*^7, 24.718, 41., 19.985, 13.433, 46949.283, 0.5, 133.982, 4.79, 
  18.8, 18.9, "", 2.22, 82.8, 0.945}, {"SWE", "Europe", "Sweden", 
  "2020-08-17", 81658., 174., 290., 5783., 0., 2.857, 8085.535, 17.229, 
  28.715, 572.616, 0., 0.283, 0.94, 32., 3.169, 215., 21.289, "", "", "", "", 
  9364., "", "", 0.927, 8272., 0.819, 0.035, 28.5, "tests performed", "", "", 
  "", "", "", "", "", "", "", 55.56, 1.009927*^7, 24.718, 41., 19.985, 
  13.433, 46949.283, 0.5, 133.982, 4.79, 18.8, 18.9, "", 2.22, 82.8, 0.945}, 
 {"SWE", "Europe", "Sweden", "2020-08-18", 81972., 314., 275.286, 5790., 7., 
  2.857, 8116.626, 31.091, 27.258, 573.309, 0.693, 0.283, 0.93, 28., 2.772, 
  215., 21.289, "", "", "", "", 9364., "", "", 0.927, 8454., 0.837, 0.033, 
  30.7, "tests performed", "", "", "", "", "", "", "", "", "", 55.56, 
  1.009927*^7, 24.718, 41., 19.985, 13.433, 46949.283, 0.5, 133.982, 4.79, 
  18.8, 18.9, "", 2.22, 82.8, 0.945}, {"SWE", "Europe", "Sweden", 
  "2020-08-19", 82323., 351., 262., 5802., 12., 4., 8151.381, 34.755, 25.942, 
  574.497, 1.188, 0.396, 0.93, 29., 2.871, 217., 21.487, "", "", "", "", 
  9364., "", "", 0.927, 8636., 0.855, 0.03, 33., "tests performed", "", "", 
  "", "", "", "", "", "", "", 55.56, 1.009927*^7, 24.718, 41., 19.985, 
  13.433, 46949.283, 0.5, 133.982, 4.79, 18.8, 18.9, "", 2.22, 82.8, 0.945}, 
 {"SWE", "Europe", "Sweden", "2020-08-20", 82656., 333., 257.857, 5805., 3., 
  4.143, 8184.354, 32.973, 25.532, 574.794, 0.297, 0.41, 0.92, 27., 2.673, 
  203., 20.1, "", "", "", "", 9364., "", "", 0.927, 8818., 0.873, 0.029, 
  34.2, "tests performed", "", "", "", "", "", "", "", "", "", 55.56, 
  1.009927*^7, 24.718, 41., 19.985, 13.433, 46949.283, 0.5, 133.982, 4.79, 
  18.8, 18.9, "", 2.22, 82.8, 0.945}, {"SWE", "Europe", "Sweden", 
  "2020-08-21", 82954., 298., 251.286, 5810., 5., 3.857, 8213.861, 29.507, 
  24.882, 575.289, 0.495, 0.382, 0.91, 26., 2.574, 199., 19.704, "", "", "", 
  "", 9364., "", "", 0.927, 9000., 0.891, 0.028, 35.8, "tests performed", "", 
  "", "", "", "", "", "", "", "", 55.56, 1.009927*^7, 24.718, 41., 19.985, 
  13.433, 46949.283, 0.5, 133.982, 4.79, 18.8, 18.9, "", 2.22, 82.8, 0.945}, 
 {"SWE", "Europe", "Sweden", "2020-08-22", 83114., 160., 241.857, 5810., 0., 
  3.857, 8229.704, 15.843, 23.948, 575.289, 0., 0.382, 0.89, 26., 2.574, 
  199., 19.704, "", "", "", "", 9364., "", "", 0.927, 9182., 0.909, 0.026, 
  38., "tests performed", "", "", "", "", "", "", "", "", "", 55.56, 
  1.009927*^7, 24.718, 41., 19.985, 13.433, 46949.283, 0.5, 133.982, 4.79, 
  18.8, 18.9, "", 2.22, 82.8, 0.945}, {"SWE", "Europe", "Sweden", 
  "2020-08-23", 83171., 57., 241., 5810., 0., 3.857, 8235.348, 5.644, 23.863, 
  575.289, 0., 0.382, 0.86, 26., 2.574, 199., 19.704, 0.076, 0.008, "", "", 
  9364., "", "", 0.927, 9364., 0.927, 0.026, 38.9, "tests performed", "", "", 
  "", "", "", "", "", "", "", 55.56, 1.009927*^7, 24.718, 41., 19.985, 
  13.433, 46949.283, 0.5, 133.982, 4.79, 18.8, 18.9, "", 2.22, 82.8, 0.945}, 
 {"SWE", "Europe", "Sweden", "2020-08-24", 83353., 182., 242.143, 5810., 0., 
  3.857, 8253.369, 18.021, 23.976, 575.289, 0., 0.382, 0.83, 22., 2.178, 
  187., 18.516, "", "", "", "", 12151., "", "", 1.203, 9762., 0.967, 0.025, 
  40.3, "tests performed", "", "", "", "", "", "", "", "", "", 55.56, 
  1.009927*^7, 24.718, 41., 19.985, 13.433, 46949.283, 0.5, 133.982, 4.79, 
  18.8, 18.9, "", 2.22, 82.8, 0.945}, {"SWE", "Europe", "Sweden", 
  "2020-08-25", 83578., 225., 229.429, 5814., 4., 3.429, 8275.648, 22.279, 
  22.717, 575.685, 0.396, 0.339, 0.82, 21., 2.079, 177., 17.526, "", "", "", 
  "", 12151., "", "", 1.203, 10160., 1.006, 0.023, 44.3, "tests performed", 
  "", "", "", "", "", "", "", "", "", 55.56, 1.009927*^7, 24.718, 41., 
  19.985, 13.433, 46949.283, 0.5, 133.982, 4.79, 18.8, 18.9, "", 2.22, 82.8, 
  0.945}, {"SWE", "Europe", "Sweden", "2020-08-26", 83824., 246., 214.429, 
  5817., 3., 2.143, 8300.006, 24.358, 21.232, 575.982, 0.297, 0.212, 0.82, 
  21., 2.079, 168., 16.635, "", "", "", "", 12151., "", "", 1.203, 10558., 
  1.045, 0.02, 49.2, "tests performed", "", "", "", "", "", "", "", "", "", 
  55.56, 1.009927*^7, 24.718, 41., 19.985, 13.433, 46949.283, 0.5, 133.982, 
  4.79, 18.8, 18.9, "", 2.22, 82.8, 0.945}, {"SWE", "Europe", "Sweden", 
  "2020-08-27", 83958., 134., 186., 5820., 3., 2.143, 8313.274, 13.268, 
  18.417, 576.279, 0.297, 0.212, 0.82, 19., 1.881, 177., 17.526, "", "", "", 
  "", 12151., "", "", 1.203, 10957., 1.085, 0.017, 58.9, "tests performed", 
  "", "", "", "", "", "", "", "", "", 55.56, 1.009927*^7, 24.718, 41., 
  19.985, 13.433, 46949.283, 0.5, 133.982, 4.79, 18.8, 18.9, "", 2.22, 82.8, 
  0.945}, {"SWE", "Europe", "Sweden", "2020-08-28", 83958., 0., 143.429, 
  5821., 1., 1.571, 8313.274, 0., 14.202, 576.378, 0.099, 0.156, 0.84, 19., 
  1.881, 165., 16.338, "", "", "", "", 12151., "", "", 1.203, 11355., 1.124, 
  0.013, 79.2, "tests performed", "", "", "", "", "", "", "", "", "", 55.56, 
  1.009927*^7, 24.718, 41., 19.985, 13.433, 46949.283, 0.5, 133.982, 4.79, 
  18.8, 18.9, "", 2.22, 82.8, 0.945}, {"SWE", "Europe", "Sweden", 
  "2020-08-29", 83958., 0., 120.571, 5821., 0., 1.571, 8313.274, 0., 11.939, 
  576.378, 0., 0.156, 0.87, 20., 1.98, 166., 16.437, "", "", "", "", 12151., 
  "", "", 1.203, 11753., 1.164, 0.01, 97.5, "tests performed", "", "", "", 
  "", "", "", "", "", "", 55.56, 1.009927*^7, 24.718, 41., 19.985, 13.433, 
  46949.283, 0.5, 133.982, 4.79, 18.8, 18.9, "", 2.22, 82.8, 0.945}, 
 {"SWE", "Europe", "Sweden", "2020-08-30", 83958., 0., 112.429, 5821., 0., 
  1.571, 8313.274, 0., 11.132, 576.378, 0., 0.156, 0.92, 20., 1.98, 163., 
  16.14, 0.066, 0.007, "", "", 12151., "", "", 1.203, 12151., 1.203, 0.009, 
  108.1, "tests performed", "", "", "", "", "", "", "", "", "", 55.56, 
  1.009927*^7, 24.718, 41., 19.985, 13.433, 46949.283, 0.5, 133.982, 4.79, 
  18.8, 18.9, "", 2.22, 82.8, 0.945}, {"SWE", "Europe", "Sweden", 
  "2020-08-31", 84379., 421., 146.571, 5821., 0., 1.571, 8354.96, 41.686, 
  14.513, 576.378, 0., 0.156, 0.95, 18., 1.782, 159., 15.744, "", "", "", "", 
  18027., "", "", 1.785, 12990., 1.286, 0.011, 88.6, "tests performed", "", 
  "", "", "", "", "", "", "", "", 55.56, 1.009927*^7, 24.718, 41., 19.985, 
  13.433, 46949.283, 0.5, 133.982, 4.79, 18.8, 18.9, "", 2.22, 82.8, 0.945}, 
 {"SWE", "Europe", "Sweden", "2020-09-01", 84521., 142., 134.714, 5813., -8., 
  -0.143, 8369.021, 14.06, 13.339, 575.586, -0.792, -0.014, 0.96, 17., 1.683, 
  163., 16.14, "", "", "", "", 18027., "", "", 1.785, 13830., 1.369, 0.01, 
  102.7, "tests performed", "", "", "", "", "", "", "", "", "", 55.56, 
  1.009927*^7, 24.718, 41., 19.985, 13.433, 46949.283, 0.5, 133.982, 4.79, 
  18.8, 18.9, "", 2.22, 82.8, 0.945}, {"SWE", "Europe", "Sweden", 
  "2020-09-02", 84532., 11., 101.143, 5820., 7., 0.429, 8370.11, 1.089, 
  10.015, 576.279, 0.693, 0.042, 0.99, 17., 1.683, 152., 15.051, "", "", "", 
  "", 18027., "", "", 1.785, 14669., 1.452, 0.007, 145., "tests performed", 
  "", "", "", "", "", "", "", "", "", 55.56, 1.009927*^7, 24.718, 41., 
  19.985, 13.433, 46949.283, 0.5, 133.982, 4.79, 18.8, 18.9, "", 2.22, 82.8, 
  0.945}, {"SWE", "Europe", "Sweden", "2020-09-03", 84729., 197., 110.143, 
  5832., 12., 1.714, 8389.616, 19.506, 10.906, 577.467, 1.188, 0.17, 1.05, 
  15., 1.485, 142., 14.06, "", "", "", "", 18027., "", "", 1.785, 15509., 
  1.536, 0.007, 140.8, "tests performed", "", "", "", "", "", "", "", "", "", 
  55.56, 1.009927*^7, 24.718, 41., 19.985, 13.433, 46949.283, 0.5, 133.982, 
  4.79, 18.8, 18.9, "", 2.22, 82.8, 0.945}, {"SWE", "Europe", "Sweden", 
  "2020-09-04", 84985., 256., 146.714, 5835., 3., 2., 8414.965, 25.348, 
  14.527, 577.765, 0.297, 0.198, 1.11, 14., 1.386, 136., 13.466, "", "", "", 
  "", 18027., "", "", 1.785, 16348., 1.619, 0.009, 111.4, "tests performed", 
  "", "", "", "", "", "", "", "", "", 55.56, 1.009927*^7, 24.718, 41., 
  19.985, 13.433, 46949.283, 0.5, 133.982, 4.79, 18.8, 18.9, "", 2.22, 82.8, 
  0.945}, {"SWE", "Europe", "Sweden", "2020-09-05", 84985., 0., 146.714, 
  5835., 0., 2., 8414.965, 0., 14.527, 577.765, 0., 0.198, 1.16, 14., 1.386, 
  131., 12.971, "", "", "", "", 18027., "", "", 1.785, 17188., 1.702, 0.009, 
  117.2, "tests performed", "", "", "", "", "", "", "", "", "", 55.56, 
  1.009927*^7, 24.718, 41., 19.985, 13.433, 46949.283, 0.5, 133.982, 4.79, 
  18.8, 18.9, "", 2.22, 82.8, 0.945}, {"SWE", "Europe", "Sweden", 
  "2020-09-06", 84985., 0., 146.714, 5835., 0., 2., 8414.965, 0., 14.527, 
  577.765, 0., 0.198, 1.2, 14., 1.386, 135., 13.367, 0.076, 0.008, "", "", 
  18027., "", "", 1.785, 18027., 1.785, 0.008, 122.9, "tests performed", "", 
  "", "", "", "", "", "", "", "", 55.56, 1.009927*^7, 24.718, 41., 19.985, 
  13.433, 46949.283, 0.5, 133.982, 4.79, 18.8, 18.9, "", 2.22, 82.8, 0.945}, 
 {"SWE", "Europe", "Sweden", "2020-09-07", 85558., 573., 168.429, 5835., 0., 
  2., 8471.701, 56.737, 16.677, 577.765, 0., 0.198, 1.24, 12., 1.188, 138., 
  13.664, "", "", "", "", 20382., "", "", 2.018, 18363., 1.818, 0.009, 109., 
  "tests performed", "", "", "", "", "", "", "", "", "", 55.56, 1.009927*^7, 
  24.718, 41., 19.985, 13.433, 46949.283, 0.5, 133.982, 4.79, 18.8, 18.9, "", 
  2.22, 82.8, 0.945}, {"SWE", "Europe", "Sweden", "2020-09-08", 85707., 149., 
  169.429, 5838., 3., 3.571, 8486.455, 14.754, 16.776, 578.062, 0.297, 0.354, 
  1.22, 14., 1.386, 141., 13.961, "", "", "", "", 20382., "", "", 2.018, 
  18700., 1.852, 0.009, 110.4, "tests performed", "", "", "", "", "", "", "", 
  "", "", 55.56, 1.009927*^7, 24.718, 41., 19.985, 13.433, 46949.283, 0.5, 
  133.982, 4.79, 18.8, 18.9, "", 2.22, 82.8, 0.945}, 
 {"SWE", "Europe", "Sweden", "2020-09-09", 85880., 173., 192.571, 5842., 4., 
  3.143, 8503.585, 17.13, 19.068, 578.458, 0.396, 0.311, 1.24, 14., 1.386, 
  140., 13.862, "", "", "", "", 20382., "", "", 2.018, 19036., 1.885, 0.01, 
  98.9, "tests performed", "", "", "", "", "", "", "", "", "", 55.56, 
  1.009927*^7, 24.718, 41., 19.985, 13.433, 46949.283, 0.5, 133.982, 4.79, 
  18.8, 18.9, "", 2.22, 82.8, 0.945}, {"SWE", "Europe", "Sweden", 
  "2020-09-10", 86194., 314., 209.286, 5843., 1., 1.571, 8534.676, 31.091, 
  20.723, 578.557, 0.099, 0.156, 1.27, 15., 1.485, 131., 12.971, "", "", "", 
  "", 20382., "", "", 2.018, 19373., 1.918, 0.011, 92.6, "tests performed", 
  "", "", "", "", "", "", "", "", "", 55.56, 1.009927*^7, 24.718, 41., 
  19.985, 13.433, 46949.283, 0.5, 133.982, 4.79, 18.8, 18.9, "", 2.22, 82.8, 
  0.945}, {"SWE", "Europe", "Sweden", "2020-09-11", 86505., 311., 217.143, 
  5846., 3., 1.571, 8565.471, 30.794, 21.501, 578.854, 0.297, 0.156, 1.29, 
  14., 1.386, 129., 12.773, "", "", "", "", 20382., "", "", 2.018, 19709., 
  1.952, 0.011, 90.8, "tests performed", "", "", "", "", "", "", "", "", "", 
  55.56, 1.009927*^7, 24.718, 41., 19.985, 13.433, 46949.283, 0.5, 133.982, 
  4.79, 18.8, 18.9, "", 2.22, 82.8, 0.945}, {"SWE", "Europe", "Sweden", 
  "2020-09-12", 86505., 0., 217.143, 5846., 0., 1.571, 8565.471, 0., 21.501, 
  578.854, 0., 0.156, 1.31, 15., 1.485, 128., 12.674, "", "", "", "", 20382., 
  "", "", 2.018, 20046., 1.985, 0.011, 92.3, "tests performed", "", "", "", 
  "", "", "", "", "", "", 55.56, 1.009927*^7, 24.718, 41., 19.985, 13.433, 
  46949.283, 0.5, 133.982, 4.79, 18.8, 18.9, "", 2.22, 82.8, 0.945}, 
 {"SWE", "Europe", "Sweden", "2020-09-13", 86505., 0., 217.143, 5846., 0., 
  1.571, 8565.471, 0., 21.501, 578.854, 0., 0.156, 1.33, 15., 1.485, 130., 
  12.872, 0.076, 0.008, "", "", 20382., "", "", 2.018, 20382., 2.018, 0.011, 
  93.9, "tests performed", "", "", "", "", "", "", "", "", "", 55.56, 
  1.009927*^7, 24.718, 41., 19.985, 13.433, 46949.283, 0.5, 133.982, 4.79, 
  18.8, 18.9, "", 2.22, 82.8, 0.945}, {"SWE", "Europe", "Sweden", 
  "2020-09-14", 86505., 0., 135.286, 5846., 0., 1.571, 8565.471, 0., 13.396, 
  578.854, 0., 0.156, 1.36, 16., 1.584, 148., 14.655, "", "", "", "", 19924., 
  "", "", 1.973, 20317., 2.012, 0.007, 150.2, "tests performed", "", "", "", 
  "", "", "", "", "", "", 55.56, 1.009927*^7, 24.718, 41., 19.985, 13.433, 
  46949.283, 0.5, 133.982, 4.79, 18.8, 18.9, "", 2.22, 82.8, 0.945}, 
 {"SWE", "Europe", "Sweden", "2020-09-15", 87345., 840., 234., 5846., 0., 
  1.143, 8648.645, 83.174, 23.17, 578.854, 0., 0.113, 1.41, 16., 1.584, 145., 
  14.357, "", "", "", "", 19924., "", "", 1.973, 20251., 2.005, 0.012, 86.5, 
  "tests performed", "", "", "", "", "", "", "", "", "", 55.56, 1.009927*^7, 
  24.718, 41., 19.985, 13.433, 46949.283, 0.5, 133.982, 4.79, 18.8, 18.9, "", 
  2.22, 82.8, 0.945}, {"SWE", "Europe", "Sweden", "2020-09-16", 87575., 230., 
  242.143, 5860., 14., 2.571, 8671.419, 22.774, 23.976, 580.24, 1.386, 0.255, 
  1.43, 16., 1.584, 152., 15.051, "", "", "", "", 19924., "", "", 1.973, 
  20186., 1.999, 0.012, 83.4, "tests performed", "", "", "", "", "", "", "", 
  "", "", 55.56, 1.009927*^7, 24.718, 41., 19.985, 13.433, 46949.283, 0.5, 
  133.982, 4.79, 18.8, 18.9, "", 2.22, 82.8, 0.945}, 
 {"SWE", "Europe", "Sweden", "2020-09-17", 87885., 310., 241.571, 5864., 4., 
  3., 8702.114, 30.695, 23.92, 580.636, 0.396, 0.297, 1.43, 15., 1.485, 154., 
  15.249, "", "", "", "", 19924., "", "", 1.973, 20120., 1.992, 0.012, 83.3, 
  "tests performed", "", "", "", "", "", "", "", "", "", 55.56, 1.009927*^7, 
  24.718, 41., 19.985, 13.433, 46949.283, 0.5, 133.982, 4.79, 18.8, 18.9, "", 
  2.22, 82.8, 0.945}, {"SWE", "Europe", "Sweden", "2020-09-18", 88237., 352., 
  247.429, 5865., 1., 2.714, 8736.968, 34.854, 24.5, 580.735, 0.099, 0.269, 
  1.45, 17., 1.683, 141., 13.961, "", "", "", "", 19924., "", "", 1.973, 
  20055., 1.986, 0.012, 81.1, "tests performed", "", "", "", "", "", "", "", 
  "", "", 55.56, 1.009927*^7, 24.718, 41., 19.985, 13.433, 46949.283, 0.5, 
  133.982, 4.79, 18.8, 18.9, "", 2.22, 82.8, 0.945}, 
 {"SWE", "Europe", "Sweden", "2020-09-19", 88237., 0., 247.429, 5865., 0., 
  2.714, 8736.968, 0., 24.5, 580.735, 0., 0.269, 1.47, 20., 1.98, 142., 
  14.06, "", "", "", "", 19924., "", "", 1.973, 19989., 1.979, 0.012, 80.8, 
  "tests performed", "", "", "", "", "", "", "", "", "", 55.56, 1.009927*^7, 
  24.718, 41., 19.985, 13.433, 46949.283, 0.5, 133.982, 4.79, 18.8, 18.9, "", 
  2.22, 82.8, 0.945}, {"SWE", "Europe", "Sweden", "2020-09-20", 88237., 0., 
  247.429, 5865., 0., 2.714, 8736.968, 0., 24.5, 580.735, 0., 0.269, 1.49, 
  19., 1.881, 139., 13.763, 0.066, 0.007, "", "", 19924., "", "", 1.973, 
  19924., 1.973, 0.012, 80.5, "tests performed", "", "", "", "", "", "", "", 
  "", "", 55.56, 1.009927*^7, 24.718, 41., 19.985, 13.433, 46949.283, 0.5, 
  133.982, 4.79, 18.8, 18.9, "", 2.22, 82.8, 0.945}, 
 {"SWE", "Europe", "Sweden", "2020-09-21", 88237., 0., 247.429, 5865., 0., 
  2.714, 8736.968, 0., 24.5, 580.735, 0., 0.269, 1.52, 17., 1.683, 138., 
  13.664, "", "", "", "", 18407., "", "", 1.823, 19707., 1.951, 0.013, 79.6, 
  "tests performed", "", "", "", "", "", "", "", "", "", 55.56, 1.009927*^7, 
  24.718, 41., 19.985, 13.433, 46949.283, 0.5, 133.982, 4.79, 18.8, 18.9, "", 
  2.22, 82.8, 0.945}, {"SWE", "Europe", "Sweden", "2020-09-22", 89436., 
  1199., 298.714, 5865., 0., 2.714, 8855.69, 118.721, 29.578, 580.735, 0., 
  0.269, 1.56, 16., 1.584, 148., 14.655, "", "", "", "", 18407., "", "", 
  1.823, 19491., 1.93, 0.015, 65.2, "tests performed", "", "", "", "", "", 
  "", "", "", "", 55.56, 1.009927*^7, 24.718, 41., 19.985, 13.433, 46949.283, 
  0.5, 133.982, 4.79, 18.8, 18.9, "", 2.22, 82.8, 0.945}, 
 {"SWE", "Europe", "Sweden", "2020-09-23", 89756., 320., 311.571, 5876., 11., 
  2.286, 8887.375, 31.685, 30.851, 581.824, 1.089, 0.226, 1.56, 15., 1.485, 
  150., 14.853, "", "", "", "", 18407., "", "", 1.823, 19274., 1.908, 0.016, 
  61.9, "tests performed", "", "", "", "", "", "", "", "", "", 55.56, 
  1.009927*^7, 24.718, 41., 19.985, 13.433, 46949.283, 0.5, 133.982, 4.79, 
  18.8, 18.9, "", 2.22, 82.8, 0.945}, {"SWE", "Europe", "Sweden", 
  "2020-09-24", 90289., 533., 343.429, 5878., 2., 2., 8940.151, 52.776, 
  34.005, 582.022, 0.198, 0.198, 1.56, 15., 1.485, 151., 14.952, "", "", "", 
  "", 18407., "", "", 1.823, 19057., 1.887, 0.018, 55.5, "tests performed", 
  "", "", "", "", "", "", "", "", "", 55.56, 1.009927*^7, 24.718, 41., 
  19.985, 13.433, 46949.283, 0.5, 133.982, 4.79, 18.8, 18.9, "", 2.22, 82.8, 
  0.945}, {"SWE", "Europe", "Sweden", "2020-09-25", 90923., 634., 383.714, 
  5880., 2., 2.143, 9002.928, 62.777, 37.994, 582.22, 0.198, 0.212, 1.55, 
  20., 1.98, 156., 15.447, "", "", "", "", 18407., "", "", 1.823, 18840., 
  1.865, 0.02, 49.1, "tests performed", "", "", "", "", "", "", "", "", "", 
  55.56, 1.009927*^7, 24.718, 41., 19.985, 13.433, 46949.283, 0.5, 133.982, 
  4.79, 18.8, 18.9, "", 2.22, 82.8, 0.945}, {"SWE", "Europe", "Sweden", 
  "2020-09-26", 90923., 0., 383.714, 5880., 0., 2.143, 9002.928, 0., 37.994, 
  582.22, 0., 0.212, 1.53, 19., 1.881, 158., 15.645, "", "", "", "", 18407., 
  "", "", 1.823, 18624., 1.844, 0.021, 48.5, "tests performed", "", "", "", 
  "", "", "", "", "", "", 55.56, 1.009927*^7, 24.718, 41., 19.985, 13.433, 
  46949.283, 0.5, 133.982, 4.79, 18.8, 18.9, "", 2.22, 82.8, 0.945}, 
 {"SWE", "Europe", "Sweden", "2020-09-27", 90923., 0., 383.714, 5880., 0., 
  2.143, 9002.928, 0., 37.994, 582.22, 0., 0.212, 1.52, 18., 1.782, 158., 
  15.645, 0.076, 0.008, "", "", 18407., "", "", 1.823, 18407., 1.823, 0.021, 
  48., "tests performed", "", "", "", "", "", "", "", "", "", 55.56, 
  1.009927*^7, 24.718, 41., 19.985, 13.433, 46949.283, 0.5, 133.982, 4.79, 
  18.8, 18.9, "", 2.22, 82.8, 0.945}, {"SWE", "Europe", "Sweden", 
  "2020-09-28", 90923., 0., 383.714, 5880., 0., 2.143, 9002.928, 0., 37.994, 
  582.22, 0., 0.212, 1.51, 16., 1.584, 156., 15.447, "", "", "", "", 18580., 
  "", "", 1.84, 18432., 1.825, 0.021, 48., "tests performed", "", "", "", "", 
  "", "", "", "", "", 55.56, 1.009927*^7, 24.718, 41., 19.985, 13.433, 
  46949.283, 0.5, 133.982, 4.79, 18.8, 18.9, "", 2.22, 82.8, 0.945}, 
 {"SWE", "Europe", "Sweden", "2020-09-29", 92466., 1543., 432.857, 5880., 0., 
  2.143, 9155.711, 152.783, 42.86, 582.22, 0., 0.212, 1.51, 17., 1.683, 158., 
  15.645, "", "", "", "", 18580., "", "", 1.84, 18456., 1.827, 0.023, 42.6, 
  "tests performed", "", "", "", "", "", "", "", "", "", 55.56, 1.009927*^7, 
  24.718, 41., 19.985, 13.433, 46949.283, 0.5, 133.982, 4.79, 18.8, 18.9, "", 
  2.22, 82.8, 0.945}, {"SWE", "Europe", "Sweden", "2020-09-30", 92863., 397., 
  443.857, 5893., 13., 2.429, 9195.021, 39.31, 43.949, 583.508, 1.287, 0.24, 
  1.51, 17., 1.683, 155., 15.348, "", "", "", "", 18580., "", "", 1.84, 
  18481., 1.83, 0.024, 41.6, "tests performed", "", "", "", "", "", "", "", 
  "", "", 55.56, 1.009927*^7, 24.718, 41., 19.985, 13.433, 46949.283, 0.5, 
  133.982, 4.79, 18.8, 18.9, "", 2.22, 82.8, 0.945}, 
 {"SWE", "Europe", "Sweden", "2020-10-01", 93615., 752., 475.143, 5893., 0., 
  2.143, 9269.482, 74.461, 47.047, 583.508, 0., 0.212, 1.5, 16., 1.584, 156., 
  15.447, "", "", "", "", 18580., "", "", 1.84, 18506., 1.832, 0.026, 38.9, 
  "tests performed", "", "", "", "", "", "", "", "", "", 55.56, 1.009927*^7, 
  24.718, 41., 19.985, 13.433, 46949.283, 0.5, 133.982, 4.79, 18.8, 18.9, "", 
  2.22, 82.8, 0.945}, {"SWE", "Europe", "Sweden", "2020-10-02", 94283., 668., 
  480., 5895., 2., 2.143, 9335.625, 66.143, 47.528, 583.706, 0.198, 0.212, 
  1.49, 21., 2.079, 161., 15.942, "", "", "", "", 18580., "", "", 1.84, 
  18531., 1.835, 0.026, 38.6, "tests performed", "", "", "", "", "", "", "", 
  "", "", 55.56, 1.009927*^7, 24.718, 41., 19.985, 13.433, 46949.283, 0.5, 
  133.982, 4.79, 18.8, 18.9, "", 2.22, 82.8, 0.945}, 
 {"SWE", "Europe", "Sweden", "2020-10-03", 94283., 0., 480., 5895., 0., 
  2.143, 9335.625, 0., 47.528, 583.706, 0., 0.212, 1.48, 21., 2.079, 161., 
  15.942, "", "", "", "", 18580., "", "", 1.84, 18555., 1.837, 0.026, 38.7, 
  "tests performed", "", "", "", "", "", "", "", "", "", 55.56, 1.009927*^7, 
  24.718, 41., 19.985, 13.433, 46949.283, 0.5, 133.982, 4.79, 18.8, 18.9, "", 
  2.22, 82.8, 0.945}, {"SWE", "Europe", "Sweden", "2020-10-04", 94283., 0., 
  480., 5895., 0., 2.143, 9335.625, 0., 47.528, 583.706, 0., 0.212, 1.47, 
  20., 1.98, 162., 16.041, 0.133, 0.013, "", "", 18580., "", "", 1.84, 
  18580., 1.84, 0.026, 38.7, "tests performed", "", "", "", "", "", "", "", 
  "", "", 55.56, 1.009927*^7, 24.718, 41., 19.985, 13.433, 46949.283, 0.5, 
  133.982, 4.79, 18.8, 18.9, "", 2.22, 82.8, 0.945}, 
 {"SWE", "Europe", "Sweden", "2020-10-05", 94283., 0., 480., 5895., 0., 
  2.143, 9335.625, 0., 47.528, 583.706, 0., 0.212, 1.46, 22., 2.178, 155., 
  15.348, "", "", "", "", 19916., "", "", 1.972, 18771., 1.859, 0.026, 39.1, 
  "tests performed", "", "", "", "", "", "", "", "", "", 55.56, 1.009927*^7, 
  24.718, 41., 19.985, 13.433, 46949.283, 0.5, 133.982, 4.79, 18.8, 18.9, "", 
  2.22, 82.8, 0.945}, {"SWE", "Europe", "Sweden", "2020-10-06", 96145., 
  1862., 525.571, 5895., 0., 2.143, 9519.995, 184.37, 52.041, 583.706, 0., 
  0.212, 1.46, 21., 2.079, 166., 16.437, "", "", "", "", 19916., "", "", 
  1.972, 18962., 1.878, 0.028, 36.1, "tests performed", "", "", "", "", "", 
  "", "", "", "", 55.56, 1.009927*^7, 24.718, 41., 19.985, 13.433, 46949.283, 
  0.5, 133.982, 4.79, 18.8, 18.9, "", 2.22, 82.8, 0.945}, 
 {"SWE", "Europe", "Sweden", "2020-10-07", 96677., 532., 544.857, 5892., -3., 
  -0.143, 9572.672, 52.677, 53.95, 583.409, -0.297, -0.014, 1.46, 24., 2.376, 
  172., 17.031, "", "", "", "", 19916., "", "", 1.972, 19153., 1.896, 0.028, 
  35.2, "tests performed", "", "", "", "", "", "", "", "", "", 55.56, 
  1.009927*^7, 24.718, 41., 19.985, 13.433, 46949.283, 0.5, 133.982, 4.79, 
  18.8, 18.9, "", 2.22, 82.8, 0.945}, {"SWE", "Europe", "Sweden", 
  "2020-10-08", 97532., 855., 559.571, 5892., 0., -0.143, 9657.332, 84.66, 
  55.407, 583.409, 0., -0.014, 1.46, 23., 2.277, 179., 17.724, "", "", "", 
  "", 19916., "", "", 1.972, 19343., 1.915, 0.029, 34.6, "tests performed", 
  "", "", "", "", "", "", "", "", "", 55.56, 1.009927*^7, 24.718, 41., 
  19.985, 13.433, 46949.283, 0.5, 133.982, 4.79, 18.8, 18.9, "", 2.22, 82.8, 
  0.945}, {"SWE", "Europe", "Sweden", "2020-10-09", 98451., 919., 595.429, 
  5894., 2., -0.143, 9748.328, 90.997, 58.958, 583.607, 0.198, -0.014, 1.47, 
  23., 2.277, 180., 17.823, "", "", "", "", 19916., "", "", 1.972, 19534., 
  1.934, 0.03, 32.8, "tests performed", "", "", "", "", "", "", "", "", "", 
  55.56, 1.009927*^7, 24.718, 41., 19.985, 13.433, 46949.283, 0.5, 133.982, 
  4.79, 18.8, 18.9, "", 2.22, 82.8, 0.945}, {"SWE", "Europe", "Sweden", 
  "2020-10-10", 98451., 0., 595.429, 5894., 0., -0.143, 9748.328, 0., 58.958, 
  583.607, 0., -0.014, 1.46, 23., 2.277, 184., 18.219, "", "", "", "", 
  19916., "", "", 1.972, 19725., 1.953, 0.03, 33.1, "tests performed", "", 
  "", "", "", "", "", "", "", "", 55.56, 1.009927*^7, 24.718, 41., 19.985, 
  13.433, 46949.283, 0.5, 133.982, 4.79, 18.8, 18.9, "", 2.22, 82.8, 0.945}, 
 {"SWE", "Europe", "Sweden", "2020-10-11", 98451., 0., 595.429, 5894., 0., 
  -0.143, 9748.328, 0., 58.958, 583.607, 0., -0.014, 1.46, 21., 2.079, 196., 
  19.407, 0.208, 0.021, "", "", 19916., "", "", 1.972, 19916., 1.972, 0.03, 
  33.4, "tests performed", "", "", "", "", "", "", "", "", "", 55.56, 
  1.009927*^7, 24.718, 41., 19.985, 13.433, 46949.283, 0.5, 133.982, 4.79, 
  18.8, 18.9, "", 2.22, 82.8, 0.945}, {"SWE", "Europe", "Sweden", 
  "2020-10-12", 98451., 0., 595.429, 5894., 0., -0.143, 9748.328, 0., 58.958, 
  583.607, 0., -0.014, 1.45, 24., 2.376, 204., 20.199, "", "", "", "", 
  21564., "", "", 2.135, 20151., 1.995, 0.03, 33.8, "tests performed", "", 
  "", "", "", "", "", "", "", "", 55.56, 1.009927*^7, 24.718, 41., 19.985, 
  13.433, 46949.283, 0.5, 133.982, 4.79, 18.8, 18.9, "", 2.22, 82.8, 0.945}, 
 {"SWE", "Europe", "Sweden", "2020-10-13", 100654., 2203., 644.143, 5894., 
  0., -0.143, 9966.463, 218.135, 63.781, 583.607, 0., -0.014, 1.45, 25., 
  2.475, 222., 21.982, "", "", "", "", 21564., "", "", 2.135, 20387., 2.019, 
  0.032, 31.6, "tests performed", "", "", "", "", "", "", "", "", "", 55.56, 
  1.009927*^7, 24.718, 41., 19.985, 13.433, 46949.283, 0.5, 133.982, 4.79, 
  18.8, 18.9, "", 2.22, 82.8, 0.945}, {"SWE", "Europe", "Sweden", 
  "2020-10-14", 101332., 678., 665., 5907., 13., 2.143, 10033.596, 67.134, 
  65.846, 584.894, 1.287, 0.212, 1.47, 24., 2.376, 218., 21.586, "", "", "", 
  "", 21564., "", "", 2.135, 20622., 2.042, 0.032, 31., "tests performed", 
  "", "", "", "", "", "", "", "", "", 55.56, 1.009927*^7, 24.718, 41., 
  19.985, 13.433, 46949.283, 0.5, 133.982, 4.79, 18.8, 18.9, "", 2.22, 82.8, 
  0.945}, {"SWE", "Europe", "Sweden", "2020-10-15", 102407., 1075., 696.429, 
  5910., 3., 2.571, 10140.04, 106.443, 68.958, 585.191, 0.297, 0.255, 1.48, 
  23., 2.277, 218., 21.586, "", "", "", "", 21564., "", "", 2.135, 20858., 
  2.065, 0.033, 29.9, "tests performed", "", "", "", "", "", "", "", "", "", 
  55.56, 1.009927*^7, 24.718, 41., 19.985, 13.433, 46949.283, 0.5, 133.982, 
  4.79, 18.8, 18.9, "", 2.22, 82.8, 0.945}, {"SWE", "Europe", "Sweden", 
  "2020-10-16", 103200., 793., 678.429, 5918., 8., 3.429, 10218.56, 78.521, 
  67.176, 585.983, 0.792, 0.339, 1.51, 27., 2.673, 238., 23.566, "", "", "", 
  "", 21564., "", "", 2.135, 21093., 2.089, 0.032, 31.1, "tests performed", 
  "", "", "", "", "", "", "", "", "", 55.56, 1.009927*^7, 24.718, 41., 
  19.985, 13.433, 46949.283, 0.5, 133.982, 4.79, 18.8, 18.9, "", 2.22, 82.8, 
  0.945}, {"SWE", "Europe", "Sweden", "2020-10-17", 103200., 0., 678.429, 
  5918., 0., 3.429, 10218.56, 0., 67.176, 585.983, 0., 0.339, 1.53, 31., 
  3.07, 238., 23.566, "", "", "", "", 21564., "", "", 2.135, 21329., 2.112, 
  0.032, 31.4, "tests performed", "", "", "", "", "", "", "", "", "", 55.56, 
  1.009927*^7, 24.718, 41., 19.985, 13.433, 46949.283, 0.5, 133.982, 4.79, 
  18.8, 18.9, "", 2.22, 82.8, 0.945}, {"SWE", "Europe", "Sweden", 
  "2020-10-18", 103200., 0., 678.429, 5918., 0., 3.429, 10218.56, 0., 67.176, 
  585.983, 0., 0.339, 1.56, 30., 2.971, 245., 24.259, 0.18, 0.018, "", "", 
  21564., "", "", 2.135, 21564., 2.135, 0.031, 31.8, "tests performed", "", 
  "", "", "", "", "", "", "", "", 55.56, 1.009927*^7, 24.718, 41., 19.985, 
  13.433, 46949.283, 0.5, 133.982, 4.79, 18.8, 18.9, "", 2.22, 82.8, 0.945}, 
 {"SWE", "Europe", "Sweden", "2020-10-19", 103200., 0., 678.429, 5918., 0., 
  3.429, 10218.56, 0., 67.176, 585.983, 0., 0.339, 1.59, 30., 2.971, 270., 
  26.735, "", "", "", "", 23961., "", "", 2.373, 21906., 2.169, 0.031, 32.3, 
  "tests performed", "", "", "", "", "", "", "", "", "", 55.56, 1.009927*^7, 
  24.718, 41., 19.985, 13.433, 46949.283, 0.5, 133.982, 4.79, 18.8, 18.9, "", 
  2.22, 82.8, 0.945}, {"SWE", "Europe", "Sweden", "2020-10-20", 106380., 
  3180., 818., 5918., 0., 3.429, 10533.435, 314.874, 80.996, 585.983, 0., 
  0.339, 1.62, 30., 2.971, 278., 27.527, "", "", "", "", 23961., "", "", 
  2.373, 22249., 2.203, 0.037, 27.2, "tests performed", "", "", "", "", "", 
  "", "", "", "", 55.56, 1.009927*^7, 24.718, 41., 19.985, 13.433, 46949.283, 
  0.5, 133.982, 4.79, 18.8, 18.9, "", 2.22, 82.8, 0.945}, 
 {"SWE", "Europe", "Sweden", "2020-10-21", 107355., 975., 860.429, 5929., 
  11., 3.143, 10629.976, 96.542, 85.197, 587.072, 1.089, 0.311, 1.65, 34., 
  3.367, 290., 28.715, "", "", "", "", 23961., "", "", 2.373, 22591., 2.237, 
  0.038, 26.3, "tests performed", "", "", "", "", "", "", "", "", "", 55.56, 
  1.009927*^7, 24.718, 41., 19.985, 13.433, 46949.283, 0.5, 133.982, 4.79, 
  18.8, 18.9, "", 2.22, 82.8, 0.945}, {"SWE", "Europe", "Sweden", 
  "2020-10-22", 108969., 1614., 937.429, 5930., 1., 2.857, 10789.79, 159.814, 
  92.821, 587.171, 0.099, 0.283, 1.67, 37., 3.664, 309., 30.596, "", "", "", 
  "", 23961., "", "", 2.373, 22934., 2.271, 0.041, 24.5, "tests performed", 
  "", "", "", "", "", "", "", "", "", 55.56, 1.009927*^7, 24.718, 41., 
  19.985, 13.433, 46949.283, 0.5, 133.982, 4.79, 18.8, 18.9, "", 2.22, 82.8, 
  0.945}, {"SWE", "Europe", "Sweden", "2020-10-23", 110594., 1625., 1056.286, 
  5933., 3., 2.143, 10950.692, 160.903, 104.59, 587.468, 0.297, 0.212, 1.7, 
  36., 3.565, 309., 30.596, "", "", "", "", 23961., "", "", 2.373, 23276., 
  2.305, 0.045, 22., "tests performed", "", "", "", "", "", "", "", "", "", 
  55.56, 1.009927*^7, 24.718, 41., 19.985, 13.433, 46949.283, 0.5, 133.982, 
  4.79, 18.8, 18.9, "", 2.22, 82.8, 0.945}, {"SWE", "Europe", "Sweden", 
  "2020-10-24", 110594., 0., 1056.286, 5933., 0., 2.143, 10950.692, 0., 
  104.59, 587.468, 0., 0.212, 1.72, 37., 3.664, 328., 32.478, "", "", "", "", 
  23961., "", "", 2.373, 23619., 2.339, 0.045, 22.4, "tests performed", "", 
  "", "", "", "", "", "", "", "", 55.56, 1.009927*^7, 24.718, 41., 19.985, 
  13.433, 46949.283, 0.5, 133.982, 4.79, 18.8, 18.9, "", 2.22, 82.8, 0.945}, 
 {"SWE", "Europe", "Sweden", "2020-10-25", 110594., 0., 1056.286, 5933., 0., 
  2.143, 10950.692, 0., 104.59, 587.468, 0., 0.212, 1.75, 41., 4.06, 344., 
  34.062, 0.35, 0.035, "", "", 23961., "", "", 2.373, 23961., 2.373, 0.044, 
  22.7, "tests performed", "", "", "", "", "", "", "", "", "", 55.56, 
  1.009927*^7, 24.718, 41., 19.985, 13.433, 46949.283, 0.5, 133.982, 4.79, 
  18.8, 18.9, "", 2.22, 82.8, 0.945}, {"SWE", "Europe", "Sweden", 
  "2020-10-26", 110594., 0., 1056.286, 5933., 0., 2.143, 10950.692, 0., 
  104.59, 587.468, 0., 0.212, 1.78, 45., 4.456, 386., 38.221, "", "", "", "", 
  27613., "", "", 2.734, 24483., 2.424, 0.043, 23.2, "tests performed", "", 
  "", "", "", "", "", "", "", "", 55.56, 1.009927*^7, 24.718, 41., 19.985, 
  13.433, 46949.283, 0.5, 133.982, 4.79, 18.8, 18.9, "", 2.22, 82.8, 0.945}, 
 {"SWE", "Europe", "Sweden", "2020-10-27", 115785., 5191., 1343.571, 5933., 
  0., 2.143, 11464.69, 513.998, 133.036, 587.468, 0., 0.212, 1.8, 57., 5.644, 
  454., 44.954, "", "", "", "", 27613., "", "", 2.734, 25004., 2.476, 0.054, 
  18.6, "tests performed", "", "", "", "", "", "", "", "", "", 55.56, 
  1.009927*^7, 24.718, 41., 19.985, 13.433, 46949.283, 0.5, 133.982, 4.79, 
  18.8, 18.9, "", 2.22, 82.8, 0.945}, {"SWE", "Europe", "Sweden", 
  "2020-10-28", 117913., 2128., 1508.286, 5927., -6., -0.286, 11675.398, 
  210.708, 149.346, 586.874, -0.594, -0.028, 1.82, 56., 5.545, 497., 49.211, 
  "", "", "", "", 27613., "", "", 2.734, 25526., 2.528, 0.059, 16.9, 
  "tests performed", "", "", "", "", "", "", "", "", "", 55.56, 1.009927*^7, 
  24.718, 41., 19.985, 13.433, 46949.283, 0.5, 133.982, 4.79, 18.8, 18.9, "", 
  2.22, 82.8, 0.945}, {"SWE", "Europe", "Sweden", "2020-10-29", 121167., 
  3254., 1742.571, 5934., 7., 0.571, 11997.6, 322.202, 172.544, 587.567, 
  0.693, 0.057, 1.83, 60., 5.941, 492., 48.716, "", "", "", "", 27613., "", 
  "", 2.734, 26048., 2.579, 0.067, 14.9, "tests performed", "", "", "", "", 
  "", "", "", "", "", 55.56, 1.009927*^7, 24.718, 41., 19.985, 13.433, 
  46949.283, 0.5, 133.982, 4.79, 18.8, 18.9, "", 2.22, 82.8, 0.945}, 
 {"SWE", "Europe", "Sweden", "2020-10-30", 124355., 3188., 1965.857, 5938., 
  4., 0.714, 12313.266, 315.666, 194.653, 587.963, 0.396, 0.071, 1.83, 58., 
  5.743, 533., 52.776, "", "", "", "", 27613., "", "", 2.734, 26570., 2.631, 
  0.074, 13.5, "tests performed", "", "", "", "", "", "", "", "", "", 55.56, 
  1.009927*^7, 24.718, 41., 19.985, 13.433, 46949.283, 0.5, 133.982, 4.79, 
  18.8, 18.9, "", 2.22, 82.8, 0.945}, {"SWE", "Europe", "Sweden", 
  "2020-10-31", 124355., 0., 1965.857, 5938., 0., 0.714, 12313.266, 0., 
  194.653, 587.963, 0., 0.071, 1.82, 61., 6.04, 562., 55.648, "", "", "", "", 
  27613., "", "", 2.734, 27091., 2.682, 0.073, 13.8, "tests performed", "", 
  "", "", "", "", "", "", "", "", 55.56, 1.009927*^7, 24.718, 41., 19.985, 
  13.433, 46949.283, 0.5, 133.982, 4.79, 18.8, 18.9, "", 2.22, 82.8, 0.945}, 
 {"SWE", "Europe", "Sweden", "2020-11-01", 124355., 0., 1965.857, 5938., 0., 
  0.714, 12313.266, 0., 194.653, 587.963, 0., 0.071, 1.82, 60., 5.941, 566., 
  56.044, 0.559, 0.055, "", "", 27613., "", "", 2.734, 27613., 2.734, 0.071, 
  14., "tests performed", "", "", "", "", "", "", "", "", "", 55.56, 
  1.009927*^7, 24.718, 41., 19.985, 13.433, 46949.283, 0.5, 133.982, 4.79, 
  18.8, 18.9, "", 2.22, 82.8, 0.945}, {"SWE", "Europe", "Sweden", 
  "2020-11-02", 124355., 0., 1965.857, 5938., 0., 0.714, 12313.266, 0., 
  194.653, 587.963, 0., 0.071, 1.82, 74., 7.327, 687., 68.025, "", "", "", 
  "", 33414., "", "", 3.309, 28442., 2.816, 0.069, 14.5, "tests performed", 
  "", "", "", "", "", "", "", "", "", 55.56, 1.009927*^7, 24.718, 41., 
  19.985, 13.433, 46949.283, 0.5, 133.982, 4.79, 18.8, 18.9, "", 2.22, 82.8, 
  0.945}, {"SWE", "Europe", "Sweden", "2020-11-03", 134532., 10177., 
  2678.143, 5938., 0., 0.714, 13320.963, 1007.697, 265.182, 587.963, 0., 
  0.071, 1.82, 81., 8.02, 740., 73.273, "", "", "", "", 33414., "", "", 
  3.309, 29270., 2.898, 0.091, 10.9, "tests performed", "", "", "", "", "", 
  "", "", "", "", 55.56, 1.009927*^7, 24.718, 41., 19.985, 13.433, 46949.283, 
  0.5, 133.982, 4.79, 18.8, 18.9, "", 2.22, 82.8, 0.945}, 
 {"SWE", "Europe", "Sweden", "2020-11-04", 137730., 3198., 2831., 5997., 59., 
  10., 13637.619, 316.657, 280.317, 593.805, 5.842, 0.99, 1.8, 90., 8.912, 
  802., 79.412, "", "", "", "", 33414., "", "", 3.309, 30099., 2.98, 0.094, 
  10.6, "tests performed", "", "", "", "", "", "", "", "", "", 55.56, 
  1.009927*^7, 24.718, 41., 19.985, 13.433, 46949.283, 0.5, 133.982, 4.79, 
  18.8, 18.9, "", 2.22, 82.8, 0.945}, {"SWE", "Europe", "Sweden", 
  "2020-11-05", 141764., 4034., 2942.429, 6002., 5., 9.714, 14037.054, 
  399.435, 291.351, 594.3, 0.495, 0.962, 1.77, 90., 8.912, 837., 82.877, "", 
  "", "", "", 33414., "", "", 3.309, 30928., 3.062, 0.095, 10.5, 
  "tests performed", "", "", "", "", "", "", "", "", "", 55.56, 1.009927*^7, 
  24.718, 41., 19.985, 13.433, 46949.283, 0.5, 133.982, 4.79, 18.8, 18.9, "", 
  2.22, 82.8, 0.945}, {"SWE", "Europe", "Sweden", "2020-11-06", 146461., 
  4697., 3158., 6022., 20., 12., 14502.137, 465.083, 312.696, 596.281, 1.98, 
  1.188, 1.75, 90., 8.912, 878., 86.937, "", "", "", "", 33414., "", "", 
  3.309, 31757., 3.144, 0.099, 10.1, "tests performed", "", "", "", "", "", 
  "", "", "", "", 55.56, 1.009927*^7, 24.718, 41., 19.985, 13.433, 46949.283, 
  0.5, 133.982, 4.79, 18.8, 18.9, "", 2.22, 82.8, 0.945}, 
 {"SWE", "Europe", "Sweden", "2020-11-07", 146461., 0., 3158., 6022., 0., 
  12., 14502.137, 0., 312.696, 596.281, 0., 1.188, 1.73, 98., 9.704, 878., 
  86.937, "", "", "", "", 33414., "", "", 3.309, 32585., 3.226, 0.097, 10.3, 
  "tests performed", "", "", "", "", "", "", "", "", "", 55.56, 1.009927*^7, 
  24.718, 41., 19.985, 13.433, 46949.283, 0.5, 133.982, 4.79, 18.8, 18.9, "", 
  2.22, 82.8, 0.945}, {"SWE", "Europe", "Sweden", "2020-11-08", 146461., 0., 
  3158., 6022., 0., 12., 14502.137, 0., 312.696, 596.281, 0., 1.188, 1.71, 
  99., 9.803, 906., 89.709, 1.042, 0.103, "", "", 33414., "", "", 3.309, 
  33414., 3.309, 0.095, 10.6, "tests performed", "", "", "", "", "", "", "", 
  "", "", 55.56, 1.009927*^7, 24.718, 41., 19.985, 13.433, 46949.283, 0.5, 
  133.982, 4.79, 18.8, 18.9, "", 2.22, 82.8, 0.945}, 
 {"SWE", "Europe", "Sweden", "2020-11-09", 146461., 0., 3158., 6022., 0., 
  12., 14502.137, 0., 312.696, 596.281, 0., 1.188, 1.69, 122., 12.08, 1049., 
  103.869, "", "", "", "", 37239., "", "", 3.687, 33960., 3.363, 0.093, 10.8, 
  "tests performed", "", "", "", "", "", "", "", "", "", 55.56, 1.009927*^7, 
  24.718, 41., 19.985, 13.433, 46949.283, 0.5, 133.982, 4.79, 18.8, 18.9, "", 
  2.22, 82.8, 0.945}, {"SWE", "Europe", "Sweden", "2020-11-10", 162240., 
  15779., 3958.286, 6022., 0., 12., 16064.527, 1562.39, 391.938, 596.281, 0., 
  1.188, 1.68, 127., 12.575, 1142., 113.077, "", "", "", "", 37239., "", "", 
  3.687, 34507., 3.417, 0.115, 8.7, "tests performed", "", "", "", "", "", 
  "", "", "", "", 58.33, 1.009927*^7, 24.718, 41., 19.985, 13.433, 46949.283, 
  0.5, 133.982, 4.79, 18.8, 18.9, "", 2.22, 82.8, 0.945}, 
 {"SWE", "Europe", "Sweden", "2020-11-11", 166707., 4467., 4139.571, 6082., 
  60., 12.143, 16506.837, 442.309, 409.888, 602.222, 5.941, 1.202, 1.63, 
  122., 12.08, 1231., 121.89, "", "", "", "", 37239., "", "", 3.687, 35053., 
  3.471, 0.118, 8.5, "tests performed", "", "", "", "", "", "", "", "", "", 
  58.33, 1.009927*^7, 24.718, 41., 19.985, 13.433, 46949.283, 0.5, 133.982, 
  4.79, 18.8, 18.9, "", 2.22, 82.8, 0.945}, {"SWE", "Europe", "Sweden", 
  "2020-11-12", 171365., 4658., 4228.714, 6122., 40., 17.143, 16968.058, 
  461.221, 418.715, 606.182, 3.961, 1.697, 1.59, 123., 12.179, 1288., 
  127.534, "", "", "", "", 37239., "", "", 3.687, 35600., 3.525, 0.119, 8.4, 
  "tests performed", "", "", "", "", "", "", "", "", "", 58.33, 1.009927*^7, 
  24.718, 41., 19.985, 13.433, 46949.283, 0.5, 133.982, 4.79, 18.8, 18.9, "", 
  2.22, 82.8, 0.945}, {"SWE", "Europe", "Sweden", "2020-11-13", 177355., 
  5990., 4413.429, 6164., 42., 20.286, 17561.17, 593.112, 437.005, 610.341, 
  4.159, 2.009, 1.55, 124., 12.278, 1337., 132.386, "", "", "", "", 37239., 
  "", "", 3.687, 36146., 3.579, 0.122, 8.2, "tests performed", "", "", "", 
  "", "", "", "", "", "", 58.33, 1.009927*^7, 24.718, 41., 19.985, 13.433, 
  46949.283, 0.5, 133.982, 4.79, 18.8, 18.9, "", 2.22, 82.8, 0.945}, 
 {"SWE", "Europe", "Sweden", "2020-11-14", 177355., 0., 4413.429, 6164., 0., 
  20.286, 17561.17, 0., 437.005, 610.341, 0., 2.009, 1.51, 132., 13.07, 
  1342., 132.881, "", "", "", "", 37239., "", "", 3.687, 36693., 3.633, 0.12, 
  8.3, "tests performed", "", "", "", "", "", "", "", "", "", 58.33, 
  1.009927*^7, 24.718, 41., 19.985, 13.433, 46949.283, 0.5, 133.982, 4.79, 
  18.8, 18.9, "", 2.22, 82.8, 0.945}, {"SWE", "Europe", "Sweden", 
  "2020-11-15", 177355., 0., 4413.429, 6164., 0., 20.286, 17561.17, 0., 
  437.005, 610.341, 0., 2.009, 1.47, 132., 13.07, 1347., 133.376, 1.136, 
  0.113, "", "", 37239., "", "", 3.687, 37239., 3.687, 0.119, 8.4, 
  "tests performed", "", "", "", "", "", "", "", "", "", 58.33, 1.009927*^7, 
  24.718, 41., 19.985, 13.433, 46949.283, 0.5, 133.982, 4.79, 18.8, 18.9, "", 
  2.22, 82.8, 0.945}, {"SWE", "Europe", "Sweden", "2020-11-16", 177355., 0., 
  4413.429, 6164., 0., 20.286, 17561.17, 0., 437.005, 610.341, 0., 2.009, 
  1.43, 156., 15.447, 1483., 146.842, "", "", "", "", 38266., "", "", 3.789, 
  37386., 3.702, 0.118, 8.5, "tests performed", "", "", "", "", "", "", "", 
  "", "", 58.33, 1.009927*^7, 24.718, 41., 19.985, 13.433, 46949.283, 0.5, 
  133.982, 4.79, 18.8, 18.9, "", 2.22, 82.8, 0.945}, 
 {"SWE", "Europe", "Sweden", "2020-11-17", 192439., 15084., 4314.143, 6164., 
  0., 20.286, 19054.744, 1493.573, 427.174, 610.341, 0., 2.009, 1.39, 166., 
  16.437, 1593., 157.734, "", "", "", "", 38266., "", "", 3.789, 37532., 
  3.716, 0.115, 8.7, "tests performed", "", "", "", "", "", "", "", "", "", 
  58.33, 1.009927*^7, 24.718, 41., 19.985, 13.433, 46949.283, 0.5, 133.982, 
  4.79, 18.8, 18.9, "", 2.22, 82.8, 0.945}, {"SWE", "Europe", "Sweden", 
  "2020-11-18", 196446., 4007., 4248.429, 6321., 157., 34.143, 19451.505, 
  396.761, 420.667, 625.887, 15.546, 3.381, 1.38, 178., 17.625, 1651., 
  163.477, "", "", "", "", 38266., "", "", 3.789, 37679., 3.731, 0.113, 8.9, 
  "tests performed", "", "", "", "", "", "", "", "", "", 58.33, 1.009927*^7, 
  24.718, 41., 19.985, 13.433, 46949.283, 0.5, 133.982, 4.79, 18.8, 18.9, "", 
  2.22, 82.8, 0.945}, {"SWE", "Europe", "Sweden", "2020-11-19", 201055., 
  4609., 4241.429, 6340., 19., 31.143, 19907.875, 456.37, 419.974, 627.768, 
  1.881, 3.084, 1.38, 180., 17.823, 1689., 167.24, "", "", "", "", 38266., 
  "", "", 3.789, 37826., 3.745, 0.112, 8.9, "tests performed", "", "", "", 
  "", "", "", "", "", "", 58.33, 1.009927*^7, 24.718, 41., 19.985, 13.433, 
  46949.283, 0.5, 133.982, 4.79, 18.8, 18.9, "", 2.22, 82.8, 0.945}, 
 {"SWE", "Europe", "Sweden", "2020-11-20", 208295., 7240., 4420., 6406., 66., 
  34.571, 20624.758, 716.883, 437.655, 634.303, 6.535, 3.423, 1.37, 177., 
  17.526, 1673., 165.656, "", "", "", "", 38266., "", "", 3.789, 37973., 
  3.76, 0.116, 8.6, "tests performed", "", "", "", "", "", "", "", "", "", 
  58.33, 1.009927*^7, 24.718, 41., 19.985, 13.433, 46949.283, 0.5, 133.982, 
  4.79, 18.8, 18.9, "", 2.22, 82.8, 0.945}, {"SWE", "Europe", "Sweden", 
  "2020-11-21", 208295., 0., 4420., 6406., 0., 34.571, 20624.758, 0., 
  437.655, 634.303, 0., 3.423, 1.36, 179., 17.724, 1674., 165.755, "", "", 
  "", "", 38266., "", "", 3.789, 38119., 3.774, 0.116, 8.6, 
  "tests performed", "", "", "", "", "", "", "", "", "", 58.33, 1.009927*^7, 
  24.718, 41., 19.985, 13.433, 46949.283, 0.5, 133.982, 4.79, 18.8, 18.9, "", 
  2.22, 82.8, 0.945}, {"SWE", "Europe", "Sweden", "2020-11-22", 208295., 0., 
  4420., 6406., 0., 34.571, 20624.758, 0., 437.655, 634.303, 0., 3.423, 1.35, 
  178., 17.625, 1678., 166.151, 1.449, 0.143, "", "", 38266., "", "", 3.789, 
  38266., 3.789, 0.116, 8.7, "tests performed", "", "", "", "", "", "", "", 
  "", "", 58.33, 1.009927*^7, 24.718, 41., 19.985, 13.433, 46949.283, 0.5, 
  133.982, 4.79, 18.8, 18.9, "", 2.22, 82.8, 0.945}, 
 {"SWE", "Europe", "Sweden", "2020-11-23", 208295., 0., 4420., 6406., 0., 
  34.571, 20624.758, 0., 437.655, 634.303, 0., 3.423, 1.33, 196., 19.407, 
  1939., 191.994, "", "", "", "", 40350., "", "", 3.995, 38564., 3.818, 
  0.115, 8.7, "tests performed", "", "", "", "", "", "", "", "", "", 58.33, 
  1.009927*^7, 24.718, 41., 19.985, 13.433, 46949.283, 0.5, 133.982, 4.79, 
  18.8, 18.9, "", 2.22, 82.8, 0.945}, {"SWE", "Europe", "Sweden", 
  "2020-11-24", 225560., 17265., 4731.571, 6406., 0., 34.571, 22334.288, 
  1709.53, 468.506, 634.303, 0., 3.423, 1.32, 206., 20.398, 1947., 192.786, 
  "", "", "", "", 40350., "", "", 3.995, 38861., 3.848, 0.122, 8.2, 
  "tests performed", "", "", "", "", "", "", "", "", "", 64.81, 1.009927*^7, 
  24.718, 41., 19.985, 13.433, 46949.283, 0.5, 133.982, 4.79, 18.8, 18.9, "", 
  2.22, 82.8, 0.945}, {"SWE", "Europe", "Sweden", "2020-11-25", 230514., 
  4954., 4866.857, 6555., 149., 33.429, 22824.818, 490.531, 481.902, 649.057, 
  14.754, 3.31, 1.31, 217., 21.487, 1997., 197.737, "", "", "", "", 40350., 
  "", "", 3.995, 39159., 3.877, 0.124, 8., "tests performed", "", "", "", "", 
  "", "", "", "", "", 64.81, 1.009927*^7, 24.718, 41., 19.985, 13.433, 
  46949.283, 0.5, 133.982, 4.79, 18.8, 18.9, "", 2.22, 82.8, 0.945}, 
 {"SWE", "Europe", "Sweden", "2020-11-26", 236355., 5841., 5042.857, 6622., 
  67., 40.286, 23403.177, 578.359, 499.329, 655.691, 6.634, 3.989, 1.3, 228., 
  22.576, 2012., 199.222, "", "", "", "", 40350., "", "", 3.995, 39457., 
  3.907, 0.128, 7.8, "tests performed", "", "", "", "", "", "", "", "", "", 
  64.81, 1.009927*^7, 24.718, 41., 19.985, 13.433, 46949.283, 0.5, 133.982, 
  4.79, 18.8, 18.9, "", 2.22, 82.8, 0.945}, {"SWE", "Europe", "Sweden", 
  "2020-11-27", 243129., 6774., 4976.286, 6681., 59., 39.286, 24073.918, 
  670.742, 492.737, 661.533, 5.842, 3.89, 1.3, 229., 22.675, 1991., 197.143, 
  "", "", "", "", 40350., "", "", 3.995, 39755., 3.936, 0.125, 8., 
  "tests performed", "", "", "", "", "", "", "", "", "", 64.81, 1.009927*^7, 
  24.718, 41., 19.985, 13.433, 46949.283, 0.5, 133.982, 4.79, 18.8, 18.9, "", 
  2.22, 82.8, 0.945}, {"SWE", "Europe", "Sweden", "2020-11-28", 243129., 0., 
  4976.286, 6681., 0., 39.286, 24073.918, 0., 492.737, 661.533, 0., 3.89, 
  1.29, 226., 22.378, 1980., 196.054, "", "", "", "", 40350., "", "", 3.995, 
  40052., 3.966, 0.124, 8., "tests performed", "", "", "", "", "", "", "", 
  "", "", 64.81, 1.009927*^7, 24.718, 41., 19.985, 13.433, 46949.283, 0.5, 
  133.982, 4.79, 18.8, 18.9, "", 2.22, 82.8, 0.945}, 
 {"SWE", "Europe", "Sweden", "2020-11-29", 243129., 0., 4976.286, 6681., 0., 
  39.286, 24073.918, 0., 492.737, 661.533, 0., 3.89, 1.28, 225., 22.279, 
  1998., 197.836, 1.61, 0.159, "", "", 40350., "", "", 3.995, 40350., 3.995, 
  0.123, 8.1, "tests performed", "", "", "", "", "", "", "", "", "", 64.81, 
  1.009927*^7, 24.718, 41., 19.985, 13.433, 46949.283, 0.5, 133.982, 4.79, 
  18.8, 18.9, "", 2.22, 82.8, 0.945}, {"SWE", "Europe", "Sweden", 
  "2020-11-30", 243129., 0., 4976.286, 6681., 0., 39.286, 24073.918, 0., 
  492.737, 661.533, 0., 3.89, 1.27, 237., 23.467, 2113., 209.223, "", "", "", 
  "", 38302., "", "", 3.793, 40057., 3.966, 0.124, 8., "tests performed", "", 
  "", "", "", "", "", "", "", "", 64.81, 1.009927*^7, 24.718, 41., 19.985, 
  13.433, 46949.283, 0.5, 133.982, 4.79, 18.8, 18.9, "", 2.22, 82.8, 0.945}, 
 {"SWE", "Europe", "Sweden", "2020-12-01", 260758., 17629., 5028.286, 6681., 
  0., 39.286, 25819.49, 1745.572, 497.886, 661.533, 0., 3.89, 1.26, 238., 
  23.566, 2129., 210.807, "", "", "", "", 38302., "", "", 3.793, 39765., 
  3.937, 0.126, 7.9, "tests performed", "", "", "", "", "", "", "", "", "", 
  64.81, 1.009927*^7, 24.718, 41., 19.985, 13.433, 46949.283, 0.5, 133.982, 
  4.79, 18.8, 18.9, "", 2.22, 82.8, 0.945}, {"SWE", "Europe", "Sweden", 
  "2020-12-02", 266158., 5400., 5092., 6972., 291., 59.571, 26354.182, 
  534.692, 504.195, 690.347, 28.814, 5.899, 1.26, 241., 23.863, 2096., 
  207.54, "", "", "", "", 38302., "", "", 3.793, 39472., 3.908, 0.129, 7.8, 
  "tests performed", "", "", "", "", "", "", "", "", "", 64.81, 1.009927*^7, 
  24.718, 41., 19.985, 13.433, 46949.283, 0.5, 133.982, 4.79, 18.8, 18.9, "", 
  2.22, 82.8, 0.945}, {"SWE", "Europe", "Sweden", "2020-12-03", 272643., 
  6485., 5184., 7007., 35., 55., 26996.308, 642.126, 513.304, 693.813, 3.466, 
  5.446, 1.26, 254., 25.15, 2043., 202.292, "", "", "", "", 38302., "", "", 
  3.793, 39180., 3.879, 0.132, 7.6, "tests performed", "", "", "", "", "", 
  "", "", "", "", 64.81, 1.009927*^7, 24.718, 41., 19.985, 13.433, 46949.283, 
  0.5, 133.982, 4.79, 18.8, 18.9, "", 2.22, 82.8, 0.945}, 
 {"SWE", "Europe", "Sweden", "2020-12-04", 278912., 6269., 5111.857, 7067., 
  60., 55.143, 27617.046, 620.738, 506.161, 699.754, 5.941, 5.46, 1.26, 248., 
  24.556, 2052., 203.183, "", "", "", "", 38302., "", "", 3.793, 38887., 
  3.85, 0.131, 7.6, "tests performed", "", "", "", "", "", "", "", "", "", 
  64.81, 1.009927*^7, 24.718, 41., 19.985, 13.433, 46949.283, 0.5, 133.982, 
  4.79, 18.8, 18.9, "", 2.22, 82.8, 0.945}, {"SWE", "Europe", "Sweden", 
  "2020-12-05", 278912., 0., 5111.857, 7067., 0., 55.143, 27617.046, 0., 
  506.161, 699.754, 0., 5.46, 1.26, 246., 24.358, 2041., 202.094, "", "", "", 
  "", 38302., "", "", 3.793, 38595., 3.822, 0.132, 7.6, "tests performed", 
  "", "", "", "", "", "", "", "", "", 64.81, 1.009927*^7, 24.718, 41., 
  19.985, 13.433, 46949.283, 0.5, 133.982, 4.79, 18.8, 18.9, "", 2.22, 82.8, 
  0.945}, {"SWE", "Europe", "Sweden", "2020-12-06", 278912., 0., 5111.857, 
  7067., 0., 55.143, 27617.046, 0., 506.161, 699.754, 0., 5.46, 1.26, 248., 
  24.556, 2048., 202.787, 1.572, 0.156, "", "", 38302., "", "", 3.793, 
  38302., 3.793, 0.133, 7.5, "tests performed", "", "", "", "", "", "", "", 
  "", "", 64.81, 1.009927*^7, 24.718, 41., 19.985, 13.433, 46949.283, 0.5, 
  133.982, 4.79, 18.8, 18.9, "", 2.22, 82.8, 0.945}, 
 {"SWE", "Europe", "Sweden", "2020-12-07", 278912., 0., 5111.857, 7067., 0., 
  55.143, 27617.046, 0., 506.161, 699.754, 0., 5.46, 1.26, 243., 24.061, 
  2213., 219.125, "", "", "", "", 39644., "", "", 3.925, 38494., 3.812, 
  0.133, 7.5, "tests performed", "", "", "", "", "", "", "", "", "", 66.67, 
  1.009927*^7, 24.718, 41., 19.985, 13.433, 46949.283, 0.5, 133.982, 4.79, 
  18.8, 18.9, "", 2.22, 82.8, 0.945}, {"SWE", "Europe", "Sweden", 
  "2020-12-08", 297732., 18820., 5282., 7067., 0., 55.143, 29480.547, 
  1863.501, 523.008, 699.754, 0., 5.46, 1.26, 258., 25.546, 2274., 225.165, 
  "", "", "", "", 39644., "", "", 3.925, 38685., 3.83, 0.137, 7.3, 
  "tests performed", "", "", "", "", "", "", "", "", "", 66.67, 1.009927*^7, 
  24.718, 41., 19.985, 13.433, 46949.283, 0.5, 133.982, 4.79, 18.8, 18.9, "", 
  2.22, 82.8, 0.945}, {"SWE", "Europe", "Sweden", "2020-12-09", 304793., 
  7061., 5519.286, 7296., 229., 46.286, 30179.706, 699.159, 546.503, 722.428, 
  22.675, 4.583, 1.27, 258., 25.546, 2313., 229.026, "", "", "", "", 39644., 
  "", "", 3.925, 38877., 3.849, 0.142, 7., "tests performed", "", "", "", "", 
  "", "", "", "", "", 66.67, 1.009927*^7, 24.718, 41., 19.985, 13.433, 
  46949.283, 0.5, 133.982, 4.79, 18.8, 18.9, "", 2.22, 82.8, 0.945}, 
 {"SWE", "Europe", "Sweden", "2020-12-10", 312728., 7935., 5726.429, 7354., 
  58., 49.571, 30965.406, 785.7, 567.014, 728.171, 5.743, 4.908, 1.27, 248., 
  24.556, 2311., 228.828, "", "", "", "", 39644., "", "", 3.925, 39069., 
  3.868, 0.147, 6.8, "tests performed", "", "", "", "", "", "", "", "", "", 
  66.67, 1.009927*^7, 24.718, 41., 19.985, 13.433, 46949.283, 0.5, 133.982, 
  4.79, 18.8, 18.9, "", 2.22, 82.8, 0.945}, {"SWE", "Europe", "Sweden", 
  "2020-12-11", 320098., 7370., 5883.714, 7514., 160., 63.857, 31695.162, 
  729.756, 582.588, 744.014, 15.843, 6.323, 1.27, 249., 24.655, 2267., 
  224.472, "", "", "", "", 39644., "", "", 3.925, 39261., 3.888, 0.15, 6.7, 
  "tests performed", "", "", "", "", "", "", "", "", "", 66.67, 1.009927*^7, 
  24.718, 41., 19.985, 13.433, 46949.283, 0.5, 133.982, 4.79, 18.8, 18.9, "", 
  2.22, 82.8, 0.945}, {"SWE", "Europe", "Sweden", "2020-12-12", 320098., 0., 
  5883.714, 7514., 0., 63.857, 31695.162, 0., 582.588, 744.014, 0., 6.323, 
  1.27, 252., 24.952, 2265., 224.274, "", "", "", "", 39644., "", "", 3.925, 
  39452., 3.906, 0.149, 6.7, "tests performed", "", "", "", "", "", "", "", 
  "", "", 66.67, 1.009927*^7, 24.718, 41., 19.985, 13.433, 46949.283, 0.5, 
  133.982, 4.79, 18.8, 18.9, "", 2.22, 82.8, 0.945}, 
 {"SWE", "Europe", "Sweden", "2020-12-13", 320098., 0., 5883.714, 7514., 0., 
  63.857, 31695.162, 0., 582.588, 744.014, 0., 6.323, 1.26, 254., 25.15, 
  2279., 225.66, 1.562, 0.155, "", "", 39644., "", "", 3.925, 39644., 3.925, 
  0.148, 6.7, "tests performed", "", "", "", "", "", "", "", "", "", 66.67, 
  1.009927*^7, 24.718, 41., 19.985, 13.433, 46949.283, 0.5, 133.982, 4.79, 
  18.8, 18.9, "", 2.22, 82.8, 0.945}, {"SWE", "Europe", "Sweden", 
  "2020-12-14", 320098., 0., 5883.714, 7514., 0., 63.857, 31695.162, 0., 
  582.588, 744.014, 0., 6.323, 1.25, 250., 24.754, 2456., 243.186, "", "", 
  "", "", 43821., "", "", 4.339, 40241., 3.985, 0.146, 6.8, 
  "tests performed", "", "", "", "", "", "", "", "", "", 69.44, 1.009927*^7, 
  24.718, 41., 19.985, 13.433, 46949.283, 0.5, 133.982, 4.79, 18.8, 18.9, "", 
  2.22, 82.8, 0.945}, {"SWE", "Europe", "Sweden", "2020-12-15", 341029., 
  20931., 6185.286, 7514., 0., 63.857, 33767.688, 2072.526, 612.449, 744.014, 
  0., 6.323, 1.25, 261., 25.843, 2523., 249.82, "", "", "", "", 43821., "", 
  "", 4.339, 40837., 4.044, 0.151, 6.6, "tests performed", "", "", "", "", 
  "", "", "", "", "", 69.44, 1.009927*^7, 24.718, 41., 19.985, 13.433, 
  46949.283, 0.5, 133.982, 4.79, 18.8, 18.9, "", 2.22, 82.8, 0.945}, 
 {"SWE", "Europe", "Sweden", "2020-12-16", 348585., 7556., 6256., 7802., 
  288., 72.286, 34515.861, 748.173, 619.451, 772.531, 28.517, 7.158, 1.25, 
  262., 25.942, 2544., 251.899, "", "", "", "", 43821., "", "", 4.339, 
  41434., 4.103, 0.151, 6.6, "tests performed", "", "", "", "", "", "", "", 
  "", "", 69.44, 1.009927*^7, 24.718, 41., 19.985, 13.433, 46949.283, 0.5, 
  133.982, 4.79, 18.8, 18.9, "", 2.22, 82.8, 0.945}, 
 {"SWE", "Europe", "Sweden", "2020-12-17", 357466., 8881., 6391.143, 7893., 
  91., 77., 35395.232, 879.37, 632.832, 781.542, 9.011, 7.624, 1.26, 270., 
  26.735, 2543., 251.8, "", "", "", "", 43821., "", "", 4.339, 42031., 4.162, 
  0.152, 6.6, "tests performed", "", "", "", "", "", "", "", "", "", 69.44, 
  1.009927*^7, 24.718, 41., 19.985, 13.433, 46949.283, 0.5, 133.982, 4.79, 
  18.8, 18.9, "", 2.22, 82.8, 0.945}, {"SWE", "Europe", "Sweden", 
  "2020-12-18", 367120., 9654., 6717.429, 7993., 100., 68.429, 36351.142, 
  955.911, 665.14, 791.443, 9.902, 6.776, 1.26, 280., 27.725, 2554., 252.89, 
  "", "", "", "", 43821., "", "", 4.339, 42628., 4.221, 0.158, 6.3, 
  "tests performed", "", "", "", "", "", "", "", "", "", 69.44, 1.009927*^7, 
  24.718, 41., 19.985, 13.433, 46949.283, 0.5, 133.982, 4.79, 18.8, 18.9, "", 
  2.22, 82.8, 0.945}, {"SWE", "Europe", "Sweden", "2020-12-19", 367120., 0., 
  6717.429, 7993., 0., 68.429, 36351.142, 0., 665.14, 791.443, 0., 6.776, 
  1.23, 280., 27.725, 2561., 253.583, "", "", "", "", 43821., "", "", 4.339, 
  43224., 4.28, 0.155, 6.4, "tests performed", "", "", "", "", "", "", "", 
  "", "", 69.44, 1.009927*^7, 24.718, 41., 19.985, 13.433, 46949.283, 0.5, 
  133.982, 4.79, 18.8, 18.9, "", 2.22, 82.8, 0.945}, 
 {"SWE", "Europe", "Sweden", "2020-12-20", 367120., 0., 6717.429, 7993., 0., 
  68.429, 36351.142, 0., 665.14, 791.443, 0., 6.776, 1.21, 283., 28.022, 
  2564., 253.88, 1.771, 0.175, "", "", 43821., "", "", 4.339, 43821., 4.339, 
  0.153, 6.5, "tests performed", "", "", "", "", "", "", "", "", "", 69.44, 
  1.009927*^7, 24.718, 41., 19.985, 13.433, 46949.283, 0.5, 133.982, 4.79, 
  18.8, 18.9, "", 2.22, 82.8, 0.945}, {"SWE", "Europe", "Sweden", 
  "2020-12-21", 367120., 0., 6717.429, 7993., 0., 68.429, 36351.142, 0., 
  665.14, 791.443, 0., 6.776, 1.18, 294., 29.111, 2759., 273.188, "", "", "", 
  "", 34116., "", "", 3.378, 42435., 4.202, 0.158, 6.3, "tests performed", 
  "", "", "", "", "", "", "", "", "", 69.44, 1.009927*^7, 24.718, 41., 
  19.985, 13.433, 46949.283, 0.5, 133.982, 4.79, 18.8, 18.9, "", 2.22, 82.8, 
  0.945}, {"SWE", "Europe", "Sweden", "2020-12-22", 389439., 22319., 
  6915.714, 7993., 0., 68.429, 38561.104, 2209.962, 684.774, 791.443, 0., 
  6.776, 1.15, 300., 29.705, 2753., 272.594, "", "", "", "", 34116., "", "", 
  3.378, 41048., 4.064, 0.168, 5.9, "tests performed", "", "", "", "", "", 
  "", "", "", "", 69.44, 1.009927*^7, 24.718, 41., 19.985, 13.433, 46949.283, 
  0.5, 133.982, 4.79, 18.8, 18.9, "", 2.22, 82.8, 0.945}, 
 {"SWE", "Europe", "Sweden", "2020-12-23", 396048., 6609., 6780.429, 8279., 
  286., 68.143, 39215.508, 654.404, 671.378, 819.762, 28.319, 6.747, 1.16, 
  303., 30.002, 2719., 269.227, "", "", "", "", 34116., "", "", 3.378, 
  39662., 3.927, 0.171, 5.8, "tests performed", "", "", "", "", "", "", "", 
  "", "", 69.44, 1.009927*^7, 24.718, 41., 19.985, 13.433, 46949.283, 0.5, 
  133.982, 4.79, 18.8, 18.9, "", 2.22, 82.8, 0.945}, 
 {"SWE", "Europe", "Sweden", "2020-12-24", 396048., 0., 5511.714, 8279., 0., 
  55.143, 39215.508, 0., 545.754, 819.762, 0., 5.46, 1.18, 303., 30.002, 
  2711., 268.435, "", "", "", "", 34116., "", "", 3.378, 38275., 3.79, 0.144, 
  6.9, "tests performed", "", "", "", "", "", "", "", "", "", 69.44, 
  1.009927*^7, 24.718, 41., 19.985, 13.433, 46949.283, 0.5, 133.982, 4.79, 
  18.8, 18.9, "", 2.22, 82.8, 0.945}, {"SWE", "Europe", "Sweden", 
  "2020-12-25", 396048., 0., 4132.571, 8279., 0., 40.857, 39215.508, 0., 
  409.195, 819.762, 0., 4.046, 1.22, 306., 30.299, 2712., 268.534, "", "", 
  "", "", 34116., "", "", 3.378, 36889., 3.653, 0.112, 8.9, 
  "tests performed", "", "", "", "", "", "", "", "", "", 69.44, 1.009927*^7, 
  24.718, 41., 19.985, 13.433, 46949.283, 0.5, 133.982, 4.79, 18.8, 18.9, "", 
  2.22, 82.8, 0.945}, {"SWE", "Europe", "Sweden", "2020-12-26", 396048., 0., 
  4132.571, 8279., 0., 40.857, 39215.508, 0., 409.195, 819.762, 0., 4.046, 
  1.28, 305., 30.2, 2716., 268.93, "", "", "", "", 34116., "", "", 3.378, 
  35502., 3.515, 0.116, 8.6, "tests performed", "", "", "", "", "", "", "", 
  "", "", 69.44, 1.009927*^7, 24.718, 41., 19.985, 13.433, 46949.283, 0.5, 
  133.982, 4.79, 18.8, 18.9, "", 2.22, 82.8, 0.945}, 
 {"SWE", "Europe", "Sweden", "2020-12-27", 396048., 0., 4132.571, 8279., 0., 
  40.857, 39215.508, 0., 409.195, 819.762, 0., 4.046, 1.34, 311., 30.794, 
  2734., 270.713, 1.951, 0.193, "", "", 34116., "", "", 3.378, 34116., 3.378, 
  0.121, 8.3, "tests performed", 2236., 2236., "", "", "", 0.02, 0.02, "", 
  "", 69.44, 1.009927*^7, 24.718, 41., 19.985, 13.433, 46949.283, 0.5, 
  133.982, 4.79, 18.8, 18.9, "", 2.22, 82.8, 0.945}, 
 {"SWE", "Europe", "Sweden", "2020-12-28", 396048., 0., 4132.571, 8279., 0., 
  40.857, 39215.508, 0., 409.195, 819.762, 0., 4.046, 1.41, 333., 32.973, 
  2922., 289.328, "", "", "", "", 29221., "", "", 2.893, 33417., 3.309, 
  0.124, 8.1, "tests performed", "", "", "", "", 1918., "", "", "", 190., 
  69.44, 1.009927*^7, 24.718, 41., 19.985, 13.433, 46949.283, 0.5, 133.982, 
  4.79, 18.8, 18.9, "", 2.22, 82.8, 0.945}, {"SWE", "Europe", "Sweden", 
  "2020-12-29", 428533., 32485., 5584.857, 8279., 0., 40.857, 42432.077, 
  3216.569, 552.996, 819.762, 0., 4.046, 1.46, 344., 34.062, 2898., 286.951, 
  "", "", "", "", 29221., "", "", 2.893, 32717., 3.24, 0.171, 5.9, 
  "tests performed", "", "", "", "", 1918., "", "", "", 190., 69.44, 
  1.009927*^7, 24.718, 41., 19.985, 13.433, 46949.283, 0.5, 133.982, 4.79, 
  18.8, 18.9, "", 2.22, 82.8, 0.945}, {"SWE", "Europe", "Sweden", 
  "2020-12-30", 437379., 8846., 5904.429, 8727., 448., 64., 43307.982, 
  875.905, 584.639, 864.122, 44.36, 6.337, 1.43, 339., 33.567, 2906., 
  287.744, "", "", "", "", 29221., "", "", 2.893, 32018., 3.17, 0.184, 5.4, 
  "tests performed", "", "", "", "", 1918., "", "", "", 190., 69.44, 
  1.009927*^7, 24.718, 41., 19.985, 13.433, 46949.283, 0.5, 133.982, 4.79, 
  18.8, 18.9, "", 2.22, 82.8, 0.945}, {"SWE", "Europe", "Sweden", 
  "2020-12-31", 437379., 0., 5904.429, 8727., 0., 64., 43307.982, 0., 
  584.639, 864.122, 0., 6.337, 1.39, 336., 33.27, 2906., 287.744, "", "", "", 
  "", 29221., "", "", 2.893, 31319., 3.101, 0.189, 5.3, "tests performed", 
  "", "", "", "", 1918., "", "", "", 190., 69.44, 1.009927*^7, 24.718, 41., 
  19.985, 13.433, 46949.283, 0.5, 133.982, 4.79, 18.8, 18.9, "", 2.22, 82.8, 
  0.945}, {"SWE", "Europe", "Sweden", "2021-01-01", 437379., 0., 5904.429, 
  8727., 0., 64., 43307.982, 0., 584.639, 864.122, 0., 6.337, 1.37, 335., 
  33.171, 2901., 287.248, "", "", "", "", 29221., "", "", 2.893, 30620., 
  3.032, 0.193, 5.2, "tests performed", "", "", "", "", 1918., "", "", "", 
  190., 69.44, 1.009927*^7, 24.718, 41., 19.985, 13.433, 46949.283, 0.5, 
  133.982, 4.79, 18.8, 18.9, "", 2.22, 82.8, 0.945}, 
 {"SWE", "Europe", "Sweden", "2021-01-02", 437379., 0., 5904.429, 8727., 0., 
  64., 43307.982, 0., 584.639, 864.122, 0., 6.337, 1.38, 334., 33.072, 2905., 
  287.645, "", "", "", "", 29221., "", "", 2.893, 29920., 2.963, 0.197, 5.1, 
  "tests performed", "", "", "", "", 1918., "", "", "", 190., 69.44, 
  1.009927*^7, 24.718, 41., 19.985, 13.433, 46949.283, 0.5, 133.982, 4.79, 
  18.8, 18.9, "", 2.22, 82.8, 0.945}, {"SWE", "Europe", "Sweden", 
  "2021-01-03", 437379., 0., 5904.429, 8727., 0., 64., 43307.982, 0., 
  584.639, 864.122, 0., 6.337, 1.4, 348., 34.458, 2949., 292.001, 2.216, 
  0.219, "", "", 29221., "", "", 2.893, 29221., 2.893, 0.202, 4.9, 
  "tests performed", 15664., 15664., "", "", 1918., 0.16, 0.16, "", 190., 
  69.44, 1.009927*^7, 24.718, 41., 19.985, 13.433, 46949.283, 0.5, 133.982, 
  4.79, 18.8, 18.9, "", 2.22, 82.8, 0.945}, {"SWE", "Europe", "Sweden", 
  "2021-01-04", 437379., 0., 5904.429, 8727., 0., 64., 43307.982, 0., 
  584.639, 864.122, 0., 6.337, 1.42, 361., 35.745, 3004., 297.447, "", "", 
  "", "", 30475., "", "", 3.018, 29400., 2.911, 0.201, 5., "tests performed", 
  "", "", "", "", 2361., "", "", "", 234., 69.44, 1.009927*^7, 24.718, 41., 
  19.985, 13.433, 46949.283, 0.5, 133.982, 4.79, 18.8, 18.9, "", 2.22, 82.8, 
  0.945}, {"SWE", "Europe", "Sweden", "2021-01-05", 469748., 32369., 
  5887.857, 8965., 238., 98., 46513.065, 3205.083, 582.998, 887.688, 23.566, 
  9.704, 1.43, 368., 36.438, 2996., 296.655, "", "", "", "", 30475., "", "", 
  3.018, 29579., 2.929, 0.199, 5., "tests performed", "", "", "", "", 2803., 
  "", "", "", 278., 69.44, 1.009927*^7, 24.718, 41., 19.985, 13.433, 
  46949.283, 0.5, 133.982, 4.79, 18.8, 18.9, "", 2.22, 82.8, 0.945}, 
 {"SWE", "Europe", "Sweden", "2021-01-06", 469748., 0., 4624.143, 8965., 0., 
  34., 46513.065, 0., 457.869, 887.688, 0., 3.367, 1.39, 372., 36.834, 2962., 
  293.289, "", "", "", "", 30475., "", "", 3.018, 29758., 2.947, 0.155, 6.4, 
  "tests performed", "", "", "", "", 3246., "", "", "", 321., 69.44, 
  1.009927*^7, 24.718, 41., 19.985, 13.433, 46949.283, 0.5, 133.982, 4.79, 
  18.8, 18.9, "", 2.22, 82.8, 0.945}, {"SWE", "Europe", "Sweden", 
  "2021-01-07", 482284., 12536., 6415., 9262., 297., 76.429, 47754.343, 
  1241.278, 635.194, 917.096, 29.408, 7.568, 1.35, 377., 37.329, 2908., 
  287.942, "", "", "", "", 30475., "", "", 3.018, 29938., 2.964, 0.214, 4.7, 
  "tests performed", "", "", "", "", 3688., "", "", "", 365., 69.44, 
  1.009927*^7, 24.718, 41., 19.985, 13.433, 46949.283, 0.5, 133.982, 4.79, 
  18.8, 18.9, "", 2.22, 82.8, 0.945}, {"SWE", "Europe", "Sweden", 
  "2021-01-08", 489471., 7187., 7441.714, 9433., 171., 100.857, 48465.978, 
  711.636, 736.857, 934.028, 16.932, 9.987, 1.29, 374., 37.032, 2852., 
  282.397, "", "", "", "", 30475., "", "", 3.018, 30117., 2.982, 0.247, 4., 
  "tests performed", "", "", "", "", 4131., "", "", "", 409., 69.44, 
  1.009927*^7, 24.718, 41., 19.985, 13.433, 46949.283, 0.5, 133.982, 4.79, 
  18.8, 18.9, "", 2.22, 82.8, 0.945}, {"SWE", "Europe", "Sweden", 
  "2021-01-09", 489471., 0., 7441.714, 9433., 0., 100.857, 48465.978, 0., 
  736.857, 934.028, 0., 9.987, 1.22, 373., 36.933, 2845., 281.704, "", "", 
  "", "", 30475., "", "", 3.018, 30296., 3., 0.246, 4.1, "tests performed", 
  "", "", "", "", 4573., "", "", "", 453., 69.44, 1.009927*^7, 24.718, 41., 
  19.985, 13.433, 46949.283, 0.5, 133.982, 4.79, 18.8, 18.9, "", 2.22, 82.8, 
  0.945}, {"SWE", "Europe", "Sweden", "2021-01-10", 489471., 0., 7441.714, 
  9433., 0., 100.857, 48465.978, 0., 736.857, 934.028, 0., 9.987, 1.16, 372., 
  36.834, 2858., 282.991, 1.752, 0.173, "", "", 30475., "", "", 3.018, 
  30475., 3.018, 0.244, 4.1, "tests performed", 50775., 50763., 12., "", 
  5016., 0.5, 0.5, 0., 497., 69.44, 1.009927*^7, 24.718, 41., 19.985, 13.433, 
  46949.283, 0.5, 133.982, 4.79, 18.8, 18.9, "", 2.22, 82.8, 0.945}, 
 {"SWE", "Europe", "Sweden", "2021-01-11", 489471., 0., 7441.714, 9433., 0., 
  100.857, 48465.978, 0., 736.857, 934.028, 0., 9.987, 1.1, 383., 37.924, 
  2828., 280.02, "", "", "", "", 29567., "", "", 2.928, 30345., 3.005, 0.245, 
  4.1, "tests performed", "", "", "", "", 5883., "", "", "", 583., 69.44, 
  1.009927*^7, 24.718, 41., 19.985, 13.433, 46949.283, 0.5, 133.982, 4.79, 
  18.8, 18.9, "", 2.22, 82.8, 0.945}, {"SWE", "Europe", "Sweden", 
  "2021-01-12", 506866., 17395., 5302.571, 9433., 0., 66.857, 50188.38, 
  1722.402, 525.045, 934.028, 0., 6.62, 1.04, 369., 36.537, 2759., 273.188, 
  "", "", "", "", 29567., "", "", 2.928, 30216., 2.992, 0.175, 5.7, 
  "tests performed", "", "", "", "", 6751., "", "", "", 668., 69.44, 
  1.009927*^7, 24.718, 41., 19.985, 13.433, 46949.283, 0.5, 133.982, 4.79, 
  18.8, 18.9, "", 2.22, 82.8, 0.945}, {"SWE", "Europe", "Sweden", 
  "2021-01-13", 512203., 5337., 6065., 9834., 401., 124.143, 50716.834, 
  528.454, 600.538, 973.734, 39.706, 12.292, 1.02, 365., 36.141, 2739., 
  271.208, "", "", "", "", 29567., "", "", 2.928, 30086., 2.979, 0.202, 5., 
  "tests performed", "", "", "", "", 7619., "", "", "", 754., 69.44, 
  1.009927*^7, 24.718, 41., 19.985, 13.433, 46949.283, 0.5, 133.982, 4.79, 
  18.8, 18.9, "", 2.22, 82.8, 0.945}, {"SWE", "Europe", "Sweden", 
  "2021-01-14", 518783., 6580., 5214.143, 10185., 351., 131.857, 51368.366, 
  651.532, 516.289, 1008.489, 34.755, 13.056, 1., 354., 35.052, 2634., 
  260.811, "", "", "", "", 29567., "", "", 2.928, 29956., 2.966, 0.174, 5.7, 
  "tests performed", "", "", "", "", 8486., "", "", "", 840., 69.44, 
  1.009927*^7, 24.718, 41., 19.985, 13.433, 46949.283, 0.5, 133.982, 4.79, 
  18.8, 18.9, "", 2.22, 82.8, 0.945}, {"SWE", "Europe", "Sweden", 
  "2021-01-15", 523486., 4703., 4859.286, 10323., 138., 127.143, 51834.043, 
  465.677, 481.152, 1022.153, 13.664, 12.589, 0.98, 355., 35.151, 2577., 
  255.167, "", "", "", "", 29567., "", "", 2.928, 29826., 2.953, 0.163, 6.1, 
  "tests performed", "", "", "", "", 9354., "", "", "", 926., 69.44, 
  1.009927*^7, 24.718, 41., 19.985, 13.433, 46949.283, 0.5, 133.982, 4.79, 
  18.8, 18.9, "", 2.22, 82.8, 0.945}, {"SWE", "Europe", "Sweden", 
  "2021-01-16", 523486., 0., 4859.286, 10323., 0., 127.143, 51834.043, 0., 
  481.152, 1022.153, 0., 12.589, 0.95, 354., 35.052, 2570., 254.474, "", "", 
  "", "", 29567., "", "", 2.928, 29697., 2.941, 0.164, 6.1, 
  "tests performed", "", "", "", "", 10221., "", "", "", 1012., 69.44, 
  1.009927*^7, 24.718, 41., 19.985, 13.433, 46949.283, 0.5, 133.982, 4.79, 
  18.8, 18.9, "", 2.22, 82.8, 0.945}, {"SWE", "Europe", "Sweden", 
  "2021-01-17", 523486., 0., 4859.286, 10323., 0., 127.143, 51834.043, 0., 
  481.152, 1022.153, 0., 12.589, 0.92, 352., 34.854, 2532., 250.711, 1.449, 
  0.143, "", "", 29567., "", "", 2.928, 29567., 2.928, 0.164, 6.1, 
  "tests performed", 128398., 128361., 37., "", 11089., 1.27, 1.27, 0., 
  1098., 69.44, 1.009927*^7, 24.718, 41., 19.985, 13.433, 46949.283, 0.5, 
  133.982, 4.79, 18.8, 18.9, "", 2.22, 82.8, 0.945}, 
 {"SWE", "Europe", "Sweden", "2021-01-18", 523486., 0., 4859.286, 10323., 0., 
  127.143, 51834.043, 0., 481.152, 1022.153, 0., 12.589, 0.89, 347., 34.359, 
  2512., 248.731, "", "", "", "", 28494., "", "", 2.821, 29414., 2.912, 
  0.165, 6.1, "tests performed", "", "", "", "", 11811., "", "", "", 1169., 
  69.44, 1.009927*^7, 24.718, 41., 19.985, 13.433, 46949.283, 0.5, 133.982, 
  4.79, 18.8, 18.9, "", 2.22, 82.8, 0.945}, {"SWE", "Europe", "Sweden", 
  "2021-01-19", 533265., 9779., 3771.286, 10323., 0., 127.143, 52802.331, 
  968.288, 373.422, 1022.153, 0., 12.589, 0.87, 339., 33.567, 2398., 237.443, 
  "", "", "", "", 28494., "", "", 2.821, 29260., 2.897, 0.129, 7.8, 
  "tests performed", "", "", "", "", 12532., "", "", "", 1241., 69.44, 
  1.009927*^7, 24.718, 41., 19.985, 13.433, 46949.283, 0.5, 133.982, 4.79, 
  18.8, 18.9, "", 2.22, 82.8, 0.945}, {"SWE", "Europe", "Sweden", 
  "2021-01-20", 537967., 4702., 3680.571, 10797., 474., 137.571, 53267.909, 
  465.578, 364.439, 1069.087, 46.934, 13.622, 0.88, 328., 32.478, 2278., 
  225.561, "", "", "", "", 28494., "", "", 2.821, 29107., 2.882, 0.126, 7.9, 
  "tests performed", "", "", "", "", 13254., "", "", "", 1312., 69.44, 
  1.009927*^7, 24.718, 41., 19.985, 13.433, 46949.283, 0.5, 133.982, 4.79, 
  18.8, 18.9, "", 2.22, 82.8, 0.945}, {"SWE", "Europe", "Sweden", 
  "2021-01-21", 542952., 4985., 3452.714, 10921., 124., 105.143, 53761.509, 
  493.6, 341.878, 1081.365, 12.278, 10.411, 0.89, 316., 31.289, 2210., 
  218.828, "", "", "", "", 28494., "", "", 2.821, 28954., 2.867, 0.119, 8.4, 
  "tests performed", "", "", "", "", 13975., "", "", "", 1384., 69.44, 
  1.009927*^7, 24.718, 41., 19.985, 13.433, 46949.283, 0.5, 133.982, 4.79, 
  18.8, 18.9, "", 2.22, 82.8, 0.945}, {"SWE", "Europe", "Sweden", 
  "2021-01-22", 547166., 4214., 3382.857, 11005., 84., 97.429, 54178.767, 
  417.258, 334.961, 1089.683, 8.317, 9.647, 0.9, 305., 30.2, 2151., 212.986, 
  "", "", "", "", 28494., "", "", 2.821, 28801., 2.852, 0.117, 8.5, 
  "tests performed", "", "", "", "", 14697., "", "", "", 1455., 69.44, 
  1.009927*^7, 24.718, 41., 19.985, 13.433, 46949.283, 0.5, 133.982, 4.79, 
  18.8, 18.9, "", 2.22, 82.8, 0.945}, {"SWE", "Europe", "Sweden", 
  "2021-01-23", 547166., 0., 3382.857, 11005., 0., 97.429, 54178.767, 0., 
  334.961, 1089.683, 0., 9.647, 0.91, 303., 30.002, 2135., 211.401, "", "", 
  "", "", 28494., "", "", 2.821, 28647., 2.837, 0.118, 8.5, 
  "tests performed", "", "", "", "", 15419., "", "", "", 1527., 69.44, 
  1.009927*^7, 24.718, 41., 19.985, 13.433, 46949.283, 0.5, 133.982, 4.79, 
  18.8, 18.9, "", 2.22, 82.8, 0.945}, {"SWE", "Europe", "Sweden", 
  "2021-01-24", 547166., 0., 3382.857, 11005., 0., 97.429, 54178.767, 0., 
  334.961, 1089.683, 0., 9.647, 0.9, 294., 29.111, 2141., 211.996, 1.184, 
  0.117, "", "", 28494., "", "", 2.821, 28494., 2.821, 0.119, 8.4, 
  "tests performed", 241379., 231078., 10301., "", 16140., 2.39, 2.29, 0.1, 
  1598., 69.44, 1.009927*^7, 24.718, 41., 19.985, 13.433, 46949.283, 0.5, 
  133.982, 4.79, 18.8, 18.9, "", 2.22, 82.8, 0.945}, 
 {"SWE", "Europe", "Sweden", "2021-01-25", 547166., 0., 3382.857, 11005., 0., 
  97.429, 54178.767, 0., 334.961, 1089.683, 0., 9.647, 0.9, 282., 27.923, 
  2132., 211.104, "", "", "", "", 28405., "", "", 2.813, 28481., 2.82, 0.119, 
  8.4, "tests performed", "", "", "", "", 15650., "", "", "", 1550., 69.44, 
  1.009927*^7, 24.718, 41., 19.985, 13.433, 46949.283, 0.5, 133.982, 4.79, 
  18.8, 18.9, "", 2.22, 82.8, 0.945}, {"SWE", "Europe", "Sweden", 
  "2021-01-26", 556289., 9123., 3289.143, 11247., 242., 132., 55082.1, 
  903.333, 325.681, 1113.645, 23.962, 13.07, 0.9, 280., 27.725, 2068., 
  204.767, "", "", "", "", 28405., "", "", 2.813, 28469., 2.819, 0.116, 8.7, 
  "tests performed", "", "", "", "", 15159., "", "", "", 1501., 69.44, 
  1.009927*^7, 24.718, 41., 19.985, 13.433, 46949.283, 0.5, 133.982, 4.79, 
  18.8, 18.9, "", 2.22, 82.8, 0.945}, {"SWE", "Europe", "Sweden", 
  "2021-01-27", 560472., 4183., 3215., 11425., 178., 89.714, 55496.288, 
  414.188, 318.34, 1131.27, 17.625, 8.883, 0.91, 275., 27.23, 1982., 196.252, 
  "", "", "", "", 28405., "", "", 2.813, 28456., 2.818, 0.113, 8.9, 
  "tests performed", "", "", "", "", 14669., "", "", "", 1452., 69.44, 
  1.009927*^7, 24.718, 41., 19.985, 13.433, 46949.283, 0.5, 133.982, 4.79, 
  18.8, 18.9, "", 2.22, 82.8, 0.945}, {"SWE", "Europe", "Sweden", 
  "2021-01-28", 564557., 4085., 3086.429, 11520., 95., 85.571, 55900.773, 
  404.485, 305.609, 1140.677, 9.407, 8.473, 0.93, 272., 26.933, 1931., 
  191.202, "", "", "", "", 28405., "", "", 2.813, 28443., 2.816, 0.109, 9.2, 
  "tests performed", "", "", "", "", 14178., "", "", "", 1404., 69.44, 
  1.009927*^7, 24.718, 41., 19.985, 13.433, 46949.283, 0.5, 133.982, 4.79, 
  18.8, 18.9, "", 2.22, 82.8, 0.945}, {"SWE", "Europe", "Sweden", 
  "2021-01-29", 566957., 2400., 2827.286, 11591., 71., 83.714, 56138.414, 
  237.641, 279.95, 1147.707, 7.03, 8.289, 0.94, 261., 25.843, 1862., 184.37, 
  "", "", "", "", 28405., "", "", 2.813, 28430., 2.815, 0.099, 10.1, 
  "tests performed", "", "", "", "", 13688., "", "", "", 1355., 69.44, 
  1.009927*^7, 24.718, 41., 19.985, 13.433, 46949.283, 0.5, 133.982, 4.79, 
  18.8, 18.9, "", 2.22, 82.8, 0.945}, {"SWE", "Europe", "Sweden", 
  "2021-01-30", 566957., 0., 2827.286, 11591., 0., 83.714, 56138.414, 0., 
  279.95, 1147.707, 0., 8.289, 0.96, 261., 25.843, 1858., 183.974, "", "", 
  "", "", 28405., "", "", 2.813, 28418., 2.814, 0.099, 10.1, 
  "tests performed", "", "", "", "", 13197., "", "", "", 1307., 69.44, 
  1.009927*^7, 24.718, 41., 19.985, 13.433, 46949.283, 0.5, 133.982, 4.79, 
  18.8, 18.9, "", 2.22, 82.8, 0.945}, {"SWE", "Europe", "Sweden", 
  "2021-01-31", 566957., 0., 2827.286, 11591., 0., 83.714, 56138.414, 0., 
  279.95, 1147.707, 0., 8.289, 0.98, 261., 25.843, 1806., 178.825, 1.032, 
  0.102, "", "", 28405., "", "", 2.813, 28405., 2.813, 0.1, 10., 
  "tests performed", 330325., 294688., 35637., "", 12707., 3.27, 2.92, 0.35, 
  1258., 69.44, 1.009927*^7, 24.718, 41., 19.985, 13.433, 46949.283, 0.5, 
  133.982, 4.79, 18.8, 18.9, "", 2.22, 82.8, 0.945}, 
 {"SWE", "Europe", "Sweden", "2021-02-01", 566957., 0., 2827.286, 11591., 0., 
  83.714, 56138.414, 0., 279.95, 1147.707, 0., 8.289, 1., 248., 24.556, 
  1771., 175.359, "", "", "", "", 29034., "", "", 2.875, 28495., 2.821, 
  0.099, 10.1, "tests performed", "", "", "", "", 12912., "", "", "", 1279., 
  69.44, 1.009927*^7, 24.718, 41., 19.985, 13.433, 46949.283, 0.5, 133.982, 
  4.79, 18.8, 18.9, "", 2.22, 82.8, 0.945}, {"SWE", "Europe", "Sweden", 
  "2021-02-02", 576606., 9649., 2902.429, 11815., 224., 81.143, 57093.83, 
  955.416, 287.39, 1169.887, 22.18, 8.035, 1.02, 248., 24.556, 1739., 
  172.191, "", "", "", "", 29034., "", "", 2.875, 28585., 2.83, 0.102, 9.8, 
  "tests performed", "", "", "", "", 13116., "", "", "", 1299., 69.44, 
  1.009927*^7, 24.718, 41., 19.985, 13.433, 46949.283, 0.5, 133.982, 4.79, 
  18.8, 18.9, "", 2.22, 82.8, 0.945}, {"SWE", "Europe", "Sweden", 
  "2021-02-03", 580916., 4310., 2920.571, 11939., 124., 73.429, 57520.593, 
  426.764, 289.186, 1182.165, 12.278, 7.271, 1.02, 247., 24.457, 1629., 
  161.299, "", "", "", "", 29034., "", "", 2.875, 28675., 2.839, 0.102, 9.8, 
  "tests performed", "", "", "", "", 13321., "", "", "", 1319., 69.44, 
  1.009927*^7, 24.718, 41., 19.985, 13.433, 46949.283, 0.5, 133.982, 4.79, 
  18.8, 18.9, "", 2.22, 82.8, 0.945}, {"SWE", "Europe", "Sweden", 
  "2021-02-04", 584674., 3758., 2873.857, 12028., 89., 72.571, 57892.699, 
  372.106, 284.561, 1190.977, 8.813, 7.186, 1.03, 246., 24.358, 1602., 
  158.625, "", "", "", "", 29034., "", "", 2.875, 28764., 2.848, 0.1, 10., 
  "tests performed", "", "", "", "", 13526., "", "", "", 1339., 69.44, 
  1.009927*^7, 24.718, 41., 19.985, 13.433, 46949.283, 0.5, 133.982, 4.79, 
  18.8, 18.9, "", 2.22, 82.8, 0.945}, {"SWE", "Europe", "Sweden", 
  "2021-02-05", 588062., 3388., 3015., 12115., 87., 74.857, 58228.169, 
  335.47, 298.536, 1199.592, 8.614, 7.412, 1.04, 242., 23.962, 1511., 
  149.615, "", "", "", "", 29034., "", "", 2.875, 28854., 2.857, 0.104, 9.6, 
  "tests performed", "", "", "", "", 13731., "", "", "", 1360., 69.44, 
  1.009927*^7, 24.718, 41., 19.985, 13.433, 46949.283, 0.5, 133.982, 4.79, 
  18.8, 18.9, "", 2.22, 82.8, 0.945}, {"SWE", "Europe", "Sweden", 
  "2021-02-06", 588062., 0., 3015., 12115., 0., 74.857, 58228.169, 0., 
  298.536, 1199.592, 0., 7.412, 1.05, 243., 24.061, 1498., 148.328, "", "", 
  "", "", 29034., "", "", 2.875, 28944., 2.866, 0.104, 9.6, 
  "tests performed", "", "", "", "", 13936., "", "", "", 1380., 69.44, 
  1.009927*^7, 24.718, 41., 19.985, 13.433, 46949.283, 0.5, 133.982, 4.79, 
  18.8, 18.9, "", 2.22, 82.8, 0.945}, {"SWE", "Europe", "Sweden", 
  "2021-02-07", 588062., 0., 3015., 12115., 0., 74.857, 58228.169, 0., 
  298.536, 1199.592, 0., 7.412, 1.05, 242., 23.962, 1512., 149.714, 1.004, 
  0.099, "", "", 29034., "", "", 2.875, 29034., 2.875, 0.104, 9.6, 
  "tests performed", 429313., 338253., 91060., "", 14141., 4.25, 3.35, 0.9, 
  1400., 69.44, 1.009927*^7, 24.718, 41., 19.985, 13.433, 46949.283, 0.5, 
  133.982, 4.79, 18.8, 18.9, "", 2.22, 82.8, 0.945}, 
 {"SWE", "Europe", "Sweden", "2021-02-08", 588062., 0., 3015., 12115., 0., 
  74.857, 58228.169, 0., 298.536, 1199.592, 0., 7.412, 1.06, 235., 23.269, 
  1492., 147.733, "", "", "", "", 30710., "", "", 3.041, 29273., 2.899, 
  0.103, 9.7, "tests performed", "", "", "", "", 14471., "", "", "", 1433., 
  69.44, 1.009927*^7, 24.718, 41., 19.985, 13.433, 46949.283, 0.5, 133.982, 
  4.79, 18.8, 18.9, "", 2.22, 82.8, 0.945}, {"SWE", "Europe", "Sweden", 
  "2021-02-09", 596174., 8112., 2795.429, 12188., 73., 53.286, 59031.395, 
  803.226, 276.795, 1206.82, 7.228, 5.276, 1.07, 231., 22.873, 1449., 
  143.476, "", "", "", "", 30710., "", "", 3.041, 29513., 2.922, 0.095, 10.6, 
  "tests performed", "", "", "", "", 14801., "", "", "", 1466., 69.44, 
  1.009927*^7, 24.718, 41., 19.985, 13.433, 46949.283, 0.5, 133.982, 4.79, 
  18.8, 18.9, "", 2.22, 82.8, 0.945}, {"SWE", "Europe", "Sweden", 
  "2021-02-10", 600244., 4070., 2761.143, 12326., 138., 55.286, 59434.395, 
  402.999, 273.4, 1220.484, 13.664, 5.474, 1.08, 231., 22.873, 1395., 
  138.129, "", "", "", "", 30710., "", "", 3.041, 29752., 2.946, 0.093, 10.8, 
  "tests performed", "", "", "", "", 15132., "", "", "", 1498., 69.44, 
  1.009927*^7, 24.718, 41., 19.985, 13.433, 46949.283, 0.5, 133.982, 4.79, 
  18.8, 18.9, "", 2.22, 82.8, 0.945}, {"SWE", "Europe", "Sweden", 
  "2021-02-11", 604577., 4333., 2843.286, 12370., 44., 48.857, 59863.436, 
  429.041, 281.534, 1224.841, 4.357, 4.838, 1.1, 233., 23.071, 1395., 
  138.129, "", "", "", "", 30710., "", "", 3.041, 29992., 2.97, 0.095, 10.5, 
  "tests performed", "", "", "", "", 15462., "", "", "", 1531., 69.44, 
  1.009927*^7, 24.718, 41., 19.985, 13.433, 46949.283, 0.5, 133.982, 4.79, 
  18.8, 18.9, "", 2.22, 82.8, 0.945}, {"SWE", "Europe", "Sweden", 
  "2021-02-12", 608411., 3834., 2907., 12428., 58., 44.714, 60243.067, 
  379.631, 287.843, 1230.584, 5.743, 4.427, 1.12, 221., 21.883, 1339., 
  132.584, "", "", "", "", 30710., "", "", 3.041, 30231., 2.993, 0.096, 10.4, 
  "tests performed", "", "", "", "", 15792., "", "", "", 1564., 69.44, 
  1.009927*^7, 24.718, 41., 19.985, 13.433, 46949.283, 0.5, 133.982, 4.79, 
  18.8, 18.9, "", 2.22, 82.8, 0.945}, {"SWE", "Europe", "Sweden", 
  "2021-02-13", 608411., 0., 2907., 12428., 0., 44.714, 60243.067, 0., 
  287.843, 1230.584, 0., 4.427, 1.13, 222., 21.982, 1334., 132.089, "", "", 
  "", "", 30710., "", "", 3.041, 30471., 3.017, 0.095, 10.5, 
  "tests performed", "", "", "", "", 16122., "", "", "", 1596., 69.44, 
  1.009927*^7, 24.718, 41., 19.985, 13.433, 46949.283, 0.5, 133.982, 4.79, 
  18.8, 18.9, "", 2.22, 82.8, 0.945}, {"SWE", "Europe", "Sweden", 
  "2021-02-14", 608411., 0., 2907., 12428., 0., 44.714, 60243.067, 0., 
  287.843, 1230.584, 0., 4.427, 1.14, 222., 21.982, 1336., 132.287, 1.004, 
  0.099, "", "", 30710., "", "", 3.041, 30710., 3.041, 0.095, 10.6, 
  "tests performed", 544479., 383708., 160771., "", 16452., 5.39, 3.8, 1.59, 
  1629., 69.44, 1.009927*^7, 24.718, 41., 19.985, 13.433, 46949.283, 0.5, 
  133.982, 4.79, 18.8, 18.9, "", 2.22, 82.8, 0.945}, 
 {"SWE", "Europe", "Sweden", "2021-02-15", 608411., 0., 2907., 12428., 0., 
  44.714, 60243.067, 0., 287.843, 1230.584, 0., 4.427, 1.15, 224., 22.18, 
  1370., 135.653, "", "", "", "", 32580., "", "", 3.226, 30977., 3.067, 
  0.094, 10.7, "tests performed", "", "", "", "", 17168., "", "", "", 1700., 
  69.44, 1.009927*^7, 24.718, 41., 19.985, 13.433, 46949.283, 0.5, 133.982, 
  4.79, 18.8, 18.9, "", 2.22, 82.8, 0.945}, {"SWE", "Europe", "Sweden", 
  "2021-02-16", 617869., 9458., 3099.286, 12487., 59., 42.714, 61179.57, 
  936.503, 306.882, 1236.426, 5.842, 4.229, 1.16, 230., 22.774, 1334., 
  132.089, "", "", "", "", 32580., "", "", 3.226, 31244., 3.094, 0.099, 10.1, 
  "tests performed", "", "", "", "", 17885., "", "", "", 1771., 69.44, 
  1.009927*^7, 24.718, 41., 19.985, 13.433, 46949.283, 0.5, 133.982, 4.79, 
  18.8, 18.9, "", 2.22, 82.8, 0.945}, {"SWE", "Europe", "Sweden", 
  "2021-02-17", 622102., 4233., 3122.571, 12569., 82., 34.714, 61598.71, 
  419.139, 309.188, 1244.545, 8.119, 3.437, 1.17, 228., 22.576, 1328., 
  131.495, "", "", "", "", 32580., "", "", 3.226, 31511., 3.12, 0.099, 10.1, 
  "tests performed", "", "", "", "", 18601., "", "", "", 1842., 69.44, 
  1.009927*^7, 24.718, 41., 19.985, 13.433, 46949.283, 0.5, 133.982, 4.79, 
  18.8, 18.9, "", 2.22, 82.8, 0.945}, {"SWE", "Europe", "Sweden", 
  "2021-02-18", 627022., 4920., 3206.429, 12598., 29., 32.571, 62085.874, 
  487.164, 317.491, 1247.417, 2.871, 3.225, 1.18, 211., 20.893, 1276., 
  126.346, "", "", "", "", 32580., "", "", 3.226, 31779., 3.147, 0.101, 9.9, 
  "tests performed", "", "", "", "", 19317., "", "", "", 1913., 69.44, 
  1.009927*^7, 24.718, 41., 19.985, 13.433, 46949.283, 0.5, 133.982, 4.79, 
  18.8, 18.9, "", 2.22, 82.8, 0.945}, {"SWE", "Europe", "Sweden", 
  "2021-02-19", 631166., 4144., 3250.714, 12649., 51., 31.571, 62496.2, 
  410.327, 321.876, 1252.467, 5.05, 3.126, 1.19, 207., 20.497, 1257., 
  124.464, "", "", "", "", 32580., "", "", 3.226, 32046., 3.173, 0.101, 9.9, 
  "tests performed", "", "", "", "", 20033., "", "", "", 1984., 69.44, 
  1.009927*^7, 24.718, 41., 19.985, 13.433, 46949.283, 0.5, 133.982, 4.79, 
  18.8, 18.9, "", 2.22, 82.8, 0.945}, {"SWE", "Europe", "Sweden", 
  "2021-02-20", 631166., 0., 3250.714, 12649., 0., 31.571, 62496.2, 0., 
  321.876, 1252.467, 0., 3.126, 1.19, 205., 20.298, 1253., 124.068, "", "", 
  "", "", 32580., "", "", 3.226, 32313., 3.2, 0.101, 9.9, "tests performed", 
  "", "", "", "", 20749., "", "", "", 2055., 69.44, 1.009927*^7, 24.718, 41., 
  19.985, 13.433, 46949.283, 0.5, 133.982, 4.79, 18.8, 18.9, "", 2.22, 82.8, 
  0.945}, {"SWE", "Europe", "Sweden", "2021-02-21", 631166., 0., 3250.714, 
  12649., 0., 31.571, 62496.2, 0., 321.876, 1252.467, 0., 3.126, 1.2, 206., 
  20.398, 1258., 124.563, 1.042, 0.103, "", "", 32580., "", "", 3.226, 
  32580., 3.226, 0.1, 10., "tests performed", 694738., 452853., 241885., "", 
  21466., 6.88, 4.48, 2.4, 2126., 69.44, 1.009927*^7, 24.718, 41., 19.985, 
  13.433, 46949.283, 0.5, 133.982, 4.79, 18.8, 18.9, "", 2.22, 82.8, 0.945}, 
 {"SWE", "Europe", "Sweden", "2021-02-22", 631166., 0., 3250.714, 12649., 0., 
  31.571, 62496.2, 0., 321.876, 1252.467, 0., 3.126, 1.21, 214., 21.19, 
  1357., 134.366, "", "", "", "", 34898., "", "", 3.455, 32911., 3.259, 
  0.099, 10.1, "tests performed", "", "", "", "", 21509., "", "", "", 2130., 
  69.44, 1.009927*^7, 24.718, 41., 19.985, 13.433, 46949.283, 0.5, 133.982, 
  4.79, 18.8, 18.9, "", 2.22, 82.8, 0.945}, {"SWE", "Europe", "Sweden", 
  "2021-02-23", 642099., 10933., 3461.429, 12713., 64., 32.286, 63578.754, 
  1082.553, 342.74, 1258.804, 6.337, 3.197, 1.22, 219., 21.685, 1338., 
  132.485, "", "", "", "", 34898., "", "", 3.455, 33242., 3.292, 0.104, 9.6, 
  "tests performed", "", "", "", "", 21552., "", "", "", 2134., 69.44, 
  1.009927*^7, 24.718, 41., 19.985, 13.433, 46949.283, 0.5, 133.982, 4.79, 
  18.8, 18.9, "", 2.22, 82.8, 0.945}, {"SWE", "Europe", "Sweden", 
  "2021-02-24", 647470., 5371., 3624., 12793., 80., 32., 64110.574, 531.821, 
  358.838, 1266.725, 7.921, 3.169, 1.22, 225., 22.279, 1333., 131.99, "", "", 
  "", "", 34898., "", "", 3.455, 33573., 3.324, 0.108, 9.3, 
  "tests performed", "", "", "", "", 21595., "", "", "", 2138., 69.44, 
  1.009927*^7, 24.718, 41., 19.985, 13.433, 46949.283, 0.5, 133.982, 4.79, 
  18.8, 18.9, "", 2.22, 82.8, 0.945}, {"SWE", "Europe", "Sweden", 
  "2021-02-25", 652465., 4995., 3634.714, 12798., 5., 28.571, 64605.165, 
  494.59, 359.899, 1267.22, 0.495, 2.829, 1.21, 232., 22.972, 1310., 129.712, 
  "", "", "", "", 34898., "", "", 3.455, 33905., 3.357, 0.107, 9.3, 
  "tests performed", "", "", "", "", 21638., "", "", "", 2143., 69.44, 
  1.009927*^7, 24.718, 41., 19.985, 13.433, 46949.283, 0.5, 133.982, 4.79, 
  18.8, 18.9, "", 2.22, 82.8, 0.945}, {"SWE", "Europe", "Sweden", 
  "2021-02-26", 657309., 4844., 3734.714, 12826., 28., 25.286, 65084.803, 
  479.639, 369.8, 1269.993, 2.772, 2.504, 1.21, 223., 22.081, 1321., 130.802, 
  "", "", "", "", 34898., "", "", 3.455, 34236., 3.39, 0.109, 9.2, 
  "tests performed", "", "", "", "", 21681., "", "", "", 2147., 69.44, 
  1.009927*^7, 24.718, 41., 19.985, 13.433, 46949.283, 0.5, 133.982, 4.79, 
  18.8, 18.9, "", 2.22, 82.8, 0.945}, {"SWE", "Europe", "Sweden", 
  "2021-02-27", 657309., 0., 3734.714, 12826., 0., 25.286, 65084.803, 0., 
  369.8, 1269.993, 0., 2.504, 1.21, 223., 22.081, 1318., 130.504, "", "", "", 
  "", 34898., "", "", 3.455, 34567., 3.423, 0.108, 9.3, "tests performed", 
  "", "", "", "", 21724., "", "", "", 2151., 69.44, 1.009927*^7, 24.718, 41., 
  19.985, 13.433, 46949.283, 0.5, 133.982, 4.79, 18.8, 18.9, "", 2.22, 82.8, 
  0.945}, {"SWE", "Europe", "Sweden", "2021-02-28", 657309., 0., 3734.714, 
  12826., 0., 25.286, 65084.803, 0., 369.8, 1269.993, 0., 2.504, 1.21, 222., 
  21.982, 1331., 131.792, 1.259, 0.125, "", "", 34898., "", "", 3.455, 
  34898., 3.455, 0.107, 9.3, "tests performed", 847110., 552742., 294368., 
  "", 21767., 8.39, 5.47, 2.91, 2155., 69.44, 1.009927*^7, 24.718, 41., 
  19.985, 13.433, 46949.283, 0.5, 133.982, 4.79, 18.8, 18.9, "", 2.22, 82.8, 
  0.945}, {"SWE", "Europe", "Sweden", "2021-03-01", 657309., 0., 3734.714, 
  12826., 0., 25.286, 65084.803, 0., 369.8, 1269.993, 0., 2.504, 1.2, 236., 
  23.368, 1453., 143.872, "", "", "", "", 36440., "", "", 3.608, 35118., 
  3.477, 0.106, 9.4, "tests performed", "", "", "", "", 22396., "", "", "", 
  2218., 69.44, 1.009927*^7, 24.718, 41., 19.985, 13.433, 46949.283, 0.5, 
  133.982, 4.79, 18.8, 18.9, "", 2.22, 82.8, 0.945}, 
 {"SWE", "Europe", "Sweden", "2021-03-02", 669113., 11804., 3859.143, 12882., 
  56., 24.143, 66253.601, 1168.797, 382.121, 1275.538, 5.545, 2.391, 1.2, 
  231., 22.873, 1444., 142.981, "", "", "", "", 36440., "", "", 3.608, 
  35339., 3.499, 0.109, 9.2, "tests performed", "", "", "", "", 23025., "", 
  "", "", 2280., 69.44, 1.009927*^7, 24.718, 41., 19.985, 13.433, 46949.283, 
  0.5, 133.982, 4.79, 18.8, 18.9, "", 2.22, 82.8, 0.945}, 
 {"SWE", "Europe", "Sweden", "2021-03-03", 675292., 6179., 3974.571, 12964., 
  82., 24.429, 66865.427, 611.826, 393.55, 1283.657, 8.119, 2.419, 1.2, 238., 
  23.566, 1432., 141.792, "", "", "", "", 36440., "", "", 3.608, 35559., 
  3.521, 0.112, 8.9, "tests performed", "", "", "", "", 23654., "", "", "", 
  2342., 69.44, 1.009927*^7, 24.718, 41., 19.985, 13.433, 46949.283, 0.5, 
  133.982, 4.79, 18.8, 18.9, "", 2.22, 82.8, 0.945}, 
 {"SWE", "Europe", "Sweden", "2021-03-04", 680130., 4838., 3952.143, 12977., 
  13., 25.571, 67344.471, 479.045, 391.33, 1284.944, 1.287, 2.532, 1.19, 
  235., 23.269, 1412., 139.812, "", "", "", "", 36440., "", "", 3.608, 
  35779., 3.543, 0.11, 9.1, "tests performed", "", "", "", "", 24283., "", 
  "", "", 2404., 69.44, 1.009927*^7, 24.718, 41., 19.985, 13.433, 46949.283, 
  0.5, 133.982, 4.79, 18.8, 18.9, "", 2.22, 82.8, 0.945}, 
 {"SWE", "Europe", "Sweden", "2021-03-05", 684961., 4831., 3950.286, 13003., 
  26., 25.286, 67822.823, 478.351, 391.146, 1287.519, 2.574, 2.504, 1.18, 
  232., 22.972, 1407., 139.317, "", "", "", "", 36440., "", "", 3.608, 
  35999., 3.565, 0.11, 9.1, "tests performed", "", "", "", "", 24912., "", 
  "", "", 2467., 69.44, 1.009927*^7, 24.718, 41., 19.985, 13.433, 46949.283, 
  0.5, 133.982, 4.79, 18.8, 18.9, "", 2.22, 82.8, 0.945}, 
 {"SWE", "Europe", "Sweden", "2021-03-06", 684961., 0., 3950.286, 13003., 0., 
  25.286, 67822.823, 0., 391.146, 1287.519, 0., 2.504, 1.18, 232., 22.972, 
  1407., 139.317, "", "", "", "", 36440., "", "", 3.608, 36220., 3.586, 
  0.109, 9.2, "tests performed", "", "", "", "", 25541., "", "", "", 2529., 
  69.44, 1.009927*^7, 24.718, 41., 19.985, 13.433, 46949.283, 0.5, 133.982, 
  4.79, 18.8, 18.9, "", 2.22, 82.8, 0.945}, {"SWE", "Europe", "Sweden", 
  "2021-03-07", 684961., 0., 3950.286, 13003., 0., 25.286, 67822.823, 0., 
  391.146, 1287.519, 0., 2.504, 1.18, 236., 23.368, 1435., 142.089, 1.278, 
  0.127, "", "", 36440., "", "", 3.608, 36440., 3.608, 0.108, 9.2, 
  "tests performed", 1.030302*^6, 699945., 330357., "", 26170., 10.2, 6.93, 
  3.27, 2591., 69.44, 1.009927*^7, 24.718, 41., 19.985, 13.433, 46949.283, 
  0.5, 133.982, 4.79, 18.8, 18.9, "", 2.22, 82.8, 0.945}, 
 {"SWE", "Europe", "Sweden", "2021-03-08", 684961., 0., 3950.286, 13003., 0., 
  25.286, 67822.823, 0., 391.146, 1287.519, 0., 2.504, 1.17, 239., 23.665, 
  1498., 148.328, "", "", "", "", 39611., "", "", 3.922, 36893., 3.653, 
  0.107, 9.3, "tests performed", "", "", "", "", 26882., "", "", "", 2662., 
  69.44, 1.009927*^7, 24.718, 41., 19.985, 13.433, 46949.283, 0.5, 133.982, 
  4.79, 18.8, 18.9, "", 2.22, 82.8, 0.945}, {"SWE", "Europe", "Sweden", 
  "2021-03-09", 695975., 11014., 3837.429, 13042., 39., 22.857, 68913.397, 
  1090.574, 379.971, 1291.38, 3.862, 2.263, 1.17, 229., 22.675, 1487., 
  147.238, "", "", "", "", 39611., "", "", 3.922, 37346., 3.698, 0.103, 9.7, 
  "tests performed", "", "", "", "", 27593., "", "", "", 2732., 69.44, 
  1.009927*^7, 24.718, 41., 19.985, 13.433, 46949.283, 0.5, 133.982, 4.79, 
  18.8, 18.9, "", 2.22, 82.8, 0.945}, {"SWE", "Europe", "Sweden", 
  "2021-03-10", 701892., 5917., 3800., 13088., 46., 17.714, 69499.281, 
  585.884, 376.265, 1295.935, 4.555, 1.754, 1.17, 228., 22.576, 1472., 
  145.753, "", "", "", "", 39611., "", "", 3.922, 37799., 3.743, 0.101, 9.9, 
  "tests performed", "", "", "", "", 28304., "", "", "", 2803., 69.44, 
  1.009927*^7, 24.718, 41., 19.985, 13.433, 46949.283, 0.5, 133.982, 4.79, 
  18.8, 18.9, "", 2.22, 82.8, 0.945}, {"SWE", "Europe", "Sweden", 
  "2021-03-11", 707192., 5300., 3866., 13111., 23., 19.143, 70024.071, 
  524.79, 382.8, 1298.213, 2.277, 1.895, 1.18, 225., 22.279, 1457., 144.268, 
  "", "", "", "", 39611., "", "", 3.922, 38252., 3.788, 0.101, 9.9, 
  "tests performed", "", "", "", "", 29016., "", "", "", 2873., 69.44, 
  1.009927*^7, 24.718, 41., 19.985, 13.433, 46949.283, 0.5, 133.982, 4.79, 
  18.8, 18.9, "", 2.22, 82.8, 0.945}, {"SWE", "Europe", "Sweden", 
  "2021-03-12", 712527., 5335., 3938., 13146., 35., 20.429, 70552.327, 
  528.256, 389.929, 1301.678, 3.466, 2.023, 1.19, 242., 23.962, 1496., 
  148.13, "", "", "", "", 39611., "", "", 3.922, 38705., 3.832, 0.102, 9.8, 
  "tests performed", "", "", "", "", 29727., "", "", "", 2943., 69.44, 
  1.009927*^7, 24.718, 41., 19.985, 13.433, 46949.283, 0.5, 133.982, 4.79, 
  18.8, 18.9, "", 2.22, 82.8, 0.945}, {"SWE", "Europe", "Sweden", 
  "2021-03-13", 712527., 0., 3938., 13146., 0., 20.429, 70552.327, 0., 
  389.929, 1301.678, 0., 2.023, 1.2, 243., 24.061, 1497., 148.229, "", "", 
  "", "", 39611., "", "", 3.922, 39158., 3.877, 0.101, 9.9, 
  "tests performed", "", "", "", "", 30438., "", "", "", 3014., 69.44, 
  1.009927*^7, 24.718, 41., 19.985, 13.433, 46949.283, 0.5, 133.982, 4.79, 
  18.8, 18.9, "", 2.22, 82.8, 0.945}, {"SWE", "Europe", "Sweden", 
  "2021-03-14", 712527., 0., 3938., 13146., 0., 20.429, 70552.327, 0., 
  389.929, 1301.678, 0., 2.023, 1.2, 244., 24.16, 1539., 152.387, 1.42, 
  0.141, "", "", 39611., "", "", 3.922, 39611., 3.922, 0.099, 10.1, 
  "tests performed", 1.24835*^6, 878632., 369718., "", 31150., 12.36, 8.7, 
  3.66, 3084., 69.44, 1.009927*^7, 24.718, 41., 19.985, 13.433, 46949.283, 
  0.5, 133.982, 4.79, 18.8, 18.9, "", 2.22, 82.8, 0.945}, 
 {"SWE", "Europe", "Sweden", "2021-03-15", 712527., 0., 3938., 13146., 0., 
  20.429, 70552.327, 0., 389.929, 1301.678, 0., 2.023, 1.21, 259., 25.645, 
  1643., 162.685, "", "", "", "", 44584., "", "", 4.415, 40321., 3.992, 
  0.098, 10.2, "tests performed", "", "", "", "", 30259., "", "", "", 2996., 
  69.44, 1.009927*^7, 24.718, 41., 19.985, 13.433, 46949.283, 0.5, 133.982, 
  4.79, 18.8, 18.9, "", 2.22, 82.8, 0.945}, {"SWE", "Europe", "Sweden", 
  "2021-03-16", 725289., 12762., 4187.714, 13172., 26., 18.571, 71815.983, 
  1263.656, 414.655, 1304.253, 2.574, 1.839, 1.21, 259., 25.645, 1616., 
  160.012, "", "", "", "", 44584., "", "", 4.415, 41032., 4.063, 0.102, 9.8, 
  "tests performed", "", "", "", "", 29369., "", "", "", 2908., 69.44, 
  1.009927*^7, 24.718, 41., 19.985, 13.433, 46949.283, 0.5, 133.982, 4.79, 
  18.8, 18.9, "", 2.22, 82.8, 0.945}, {"SWE", "Europe", "Sweden", 
  "2021-03-17", 732070., 6781., 4311.143, 13228., 56., 20., 72487.417, 
  671.435, 426.877, 1309.798, 5.545, 1.98, 1.22, 265., 26.24, 1585., 156.942, 
  "", "", "", "", 44584., "", "", 4.415, 41742., 4.133, 0.103, 9.7, 
  "tests performed", "", "", "", "", 28478., "", "", "", 2820., 69.44, 
  1.009927*^7, 24.718, 41., 19.985, 13.433, 46949.283, 0.5, 133.982, 4.79, 
  18.8, 18.9, "", 2.22, 82.8, 0.945}, {"SWE", "Europe", "Sweden", 
  "2021-03-18", 738537., 6467., 4477.857, 13236., 8., 17.857, 73127.761, 
  640.343, 443.384, 1310.59, 0.792, 1.768, 1.22, 267., 26.438, 1602., 
  158.625, "", "", "", "", 44584., "", "", 4.415, 42453., 4.204, 0.105, 9.5, 
  "tests performed", "", "", "", "", 27588., "", "", "", 2732., 69.44, 
  1.009927*^7, 24.718, 41., 19.985, 13.433, 46949.283, 0.5, 133.982, 4.79, 
  18.8, 18.9, "", 2.22, 82.8, 0.945}, {"SWE", "Europe", "Sweden", 
  "2021-03-19", 744272., 5735., 4535., 13262., 26., 16.571, 73695.624, 
  567.863, 449.042, 1313.164, 2.574, 1.641, 1.23, 267., 26.438, 1606., 
  159.021, "", "", "", "", 44584., "", "", 4.415, 43163., 4.274, 0.105, 9.5, 
  "tests performed", "", "", "", "", 26698., "", "", "", 2644., 69.44, 
  1.009927*^7, 24.718, 41., 19.985, 13.433, 46949.283, 0.5, 133.982, 4.79, 
  18.8, 18.9, "", 2.22, 82.8, 0.945}, {"SWE", "Europe", "Sweden", 
  "2021-03-20", 744272., 0., 4535., 13262., 0., 16.571, 73695.624, 0., 
  449.042, 1313.164, 0., 1.641, 1.23, 270., 26.735, 1607., 159.12, "", "", 
  "", "", 44584., "", "", 4.415, 43874., 4.344, 0.103, 9.7, 
  "tests performed", "", "", "", "", 25807., "", "", "", 2555., 69.44, 
  1.009927*^7, 24.718, 41., 19.985, 13.433, 46949.283, 0.5, 133.982, 4.79, 
  18.8, 18.9, "", 2.22, 82.8, 0.945}, {"SWE", "Europe", "Sweden", 
  "2021-03-21", 744272., 0., 4535., 13262., 0., 16.571, 73695.624, 0., 
  449.042, 1313.164, 0., 1.641, 1.23, 273., 27.032, 1620., 160.408, 1.572, 
  0.156, "", "", 44584., "", "", 4.415, 44584., 4.415, 0.102, 9.8, 
  "tests performed", 1.422768*^6, 997968., 424800., "", 24917., 14.09, 9.88, 
  4.21, 2467., 69.44, 1.009927*^7, 24.718, 41., 19.985, 13.433, 46949.283, 
  0.5, 133.982, 4.79, 18.8, 18.9, "", 2.22, 82.8, 0.945}, 
 {"SWE", "Europe", "Sweden", "2021-03-22", 744272., 0., 4535., 13262., 0., 
  16.571, 73695.624, 0., 449.042, 1313.164, 0., 1.641, 1.23, 289., 28.616, 
  1729., 171.2, "", "", "", "", 48560., "", "", 4.808, 45152., 4.471, 0.1, 
  10., "tests performed", "", "", "", "", 25380., "", "", "", 2513., 69.44, 
  1.009927*^7, 24.718, 41., 19.985, 13.433, 46949.283, 0.5, 133.982, 4.79, 
  18.8, 18.9, "", 2.22, 82.8, 0.945}, {"SWE", "Europe", "Sweden", 
  "2021-03-23", 758335., 14063., 4720.857, 13315., 53., 20.429, 75088.1, 
  1392.477, 467.445, 1318.412, 5.248, 2.023, 1.23, 276., 27.329, 1728., 
  171.101, "", "", "", "", 48560., "", "", 4.808, 45720., 4.527, 0.103, 9.7, 
  "tests performed", "", "", "", "", 25842., "", "", "", 2559., 69.44, 
  1.009927*^7, 24.718, 41., 19.985, 13.433, 46949.283, 0.5, 133.982, 4.79, 
  18.8, 18.9, "", 2.22, 82.8, 0.945}, {"SWE", "Europe", "Sweden", 
  "2021-03-24", 765984., 7649., 4844.857, 13357., 42., 18.429, 75845.482, 
  757.381, 479.723, 1322.571, 4.159, 1.825, 1.24, 279., 27.626, 1707., 
  169.022, "", "", "", "", 48560., "", "", 4.808, 46288., 4.583, 0.105, 9.6, 
  "tests performed", "", "", "", "", 26305., "", "", "", 2605., 69.44, 
  1.009927*^7, 24.718, 41., 19.985, 13.433, 46949.283, 0.5, 133.982, 4.79, 
  18.8, 18.9, "", 2.22, 82.8, 0.945}, {"SWE", "Europe", "Sweden", 
  "2021-03-25", 773690., 7706., 5021.857, 13373., 16., 19.571, 76608.507, 
  763.025, 497.25, 1324.155, 1.584, 1.938, 1.24, 304., 30.101, 1714., 
  169.715, "", "", "", "", 48560., "", "", 4.808, 46856., 4.64, 0.107, 9.3, 
  "tests performed", "", "", "", "", 26768., "", "", "", 2650., 69.44, 
  1.009927*^7, 24.718, 41., 19.985, 13.433, 46949.283, 0.5, 133.982, 4.79, 
  18.8, 18.9, "", 2.22, 82.8, 0.945}, {"SWE", "Europe", "Sweden", 
  "2021-03-26", 780018., 6328., 5106.571, 13402., 29., 20., 77235.087, 
  626.58, 505.638, 1327.027, 2.871, 1.98, 1.24, 295., 29.21, 1711., 169.418, 
  "", "", "", "", 48560., "", "", 4.808, 47424., 4.696, 0.108, 9.3, 
  "tests performed", "", "", "", "", 27230., "", "", "", 2696., 69.44, 
  1.009927*^7, 24.718, 41., 19.985, 13.433, 46949.283, 0.5, 133.982, 4.79, 
  18.8, 18.9, "", 2.22, 82.8, 0.945}, {"SWE", "Europe", "Sweden", 
  "2021-03-27", 780018., 0., 5106.571, 13402., 0., 20., 77235.087, 0., 
  505.638, 1327.027, 0., 1.98, 1.23, 295., 29.21, 1706., 168.923, "", "", "", 
  "", 48560., "", "", 4.808, 47992., 4.752, 0.106, 9.4, "tests performed", 
  "", "", "", "", 27693., "", "", "", 2742., 69.44, 1.009927*^7, 24.718, 41., 
  19.985, 13.433, 46949.283, 0.5, 133.982, 4.79, 18.8, 18.9, "", 2.22, 82.8, 
  0.945}, {"SWE", "Europe", "Sweden", "2021-03-28", 780018., 0., 5106.571, 
  13402., 0., 20., 77235.087, 0., 505.638, 1327.027, 0., 1.98, 1.23, 297., 
  29.408, 1718., 170.111, 1.685, 0.167, "", "", 48560., "", "", 4.808, 
  48560., 4.808, 0.105, 9.5, "tests performed", 1.619858*^6, 1.127164*^6, 
  492694., "", 28156., 16.04, 11.16, 4.88, 2788., 69.44, 1.009927*^7, 24.718, 
  41., 19.985, 13.433, 46949.283, 0.5, 133.982, 4.79, 18.8, 18.9, "", 2.22, 
  82.8, 0.945}, {"SWE", "Europe", "Sweden", "2021-03-29", 780018., 0., 
  5106.571, 13402., 0., 20., 77235.087, 0., 505.638, 1327.027, 0., 1.98, 
  1.22, 300., 29.705, 1743., 172.587, "", "", "", "", 46403., "", "", 4.595, 
  48252., 4.778, 0.106, 9.4, "tests performed", "", "", "", "", 29510., "", 
  "", "", 2922., 69.44, 1.009927*^7, 24.718, 41., 19.985, 13.433, 46949.283, 
  0.5, 133.982, 4.79, 18.8, 18.9, "", 2.22, 82.8, 0.945}, 
 {"SWE", "Europe", "Sweden", "2021-03-30", 796445., 16427., 5444.286, 13430., 
  28., 16.429, 78861.64, 1626.553, 539.077, 1329.799, 2.772, 1.627, 1.22, 
  302., 29.903, 1882., 186.35, "", "", "", "", 46403., "", "", 4.595, 47944., 
  4.747, 0.114, 8.8, "tests performed", "", "", "", "", 30865., "", "", "", 
  3056., 69.44, 1.009927*^7, 24.718, 41., 19.985, 13.433, 46949.283, 0.5, 
  133.982, 4.79, 18.8, 18.9, "", 2.22, 82.8, 0.945}, 
 {"SWE", "Europe", "Sweden", "2021-03-31", 804886., 8441., 5557.429, 13465., 
  35., 15.429, 79697.443, 835.803, 550.28, 1333.265, 3.466, 1.528, 1.22, 
  322., 31.883, 1870., 185.162, "", "", "", "", 46403., "", "", 4.595, 
  47636., 4.717, 0.117, 8.6, "tests performed", "", "", "", "", 32220., "", 
  "", "", 3190., 69.44, 1.009927*^7, 24.718, 41., 19.985, 13.433, 46949.283, 
  0.5, 133.982, 4.79, 18.8, 18.9, "", 2.22, 82.8, 0.945}, 
 {"SWE", "Europe", "Sweden", "2021-04-01", 813191., 8305., 5643., 13498., 
  33., 17.857, 80519.78, 822.337, 558.753, 1336.532, 3.268, 1.768, 1.21, 
  332., 32.874, 1871., 185.261, "", "", "", "", 46403., "", "", 4.595, 
  47327., 4.686, 0.119, 8.4, "tests performed", "", "", "", "", 33575., "", 
  "", "", 3324., 65.74, 1.009927*^7, 24.718, 41., 19.985, 13.433, 46949.283, 
  0.5, 133.982, 4.79, 18.8, 18.9, "", 2.22, 82.8, 0.945}, 
 {"SWE", "Europe", "Sweden", "2021-04-02", 813191., 0., 4739., 13498., 0., 
  13.714, 80519.78, 0., 469.242, 1336.532, 0., 1.358, 1.21, 331., 32.775, 
  1873., 185.459, "", "", "", "", 46403., "", "", 4.595, 47019., 4.656, 
  0.101, 9.9, "tests performed", "", "", "", "", 34930., "", "", "", 3459., 
  65.74, 1.009927*^7, 24.718, 41., 19.985, 13.433, 46949.283, 0.5, 133.982, 
  4.79, 18.8, 18.9, "", 2.22, 82.8, 0.945}, {"SWE", "Europe", "Sweden", 
  "2021-04-03", 813191., 0., 4739., 13498., 0., 13.714, 80519.78, 0., 
  469.242, 1336.532, 0., 1.358, 1.23, 331., 32.775, 1885., 186.647, "", "", 
  "", "", 46403., "", "", 4.595, 46711., 4.625, 0.101, 9.9, 
  "tests performed", "", "", "", "", 36284., "", "", "", 3593., 65.74, 
  1.009927*^7, 24.718, 41., 19.985, 13.433, 46949.283, 0.5, 133.982, 4.79, 
  18.8, 18.9, "", 2.22, 82.8, 0.945}, {"SWE", "Europe", "Sweden", 
  "2021-04-04", 813191., 0., 4739., 13498., 0., 13.714, 80519.78, 0., 
  469.242, 1336.532, 0., 1.358, 1.26, 329., 32.577, 1891., 187.241, 2.083, 
  0.206, "", "", 46403., "", "", 4.595, 46403., 4.595, 0.102, 9.8, 
  "tests performed", 1.883332*^6, 1.323239*^6, 560093., "", 37639., 18.65, 
  13.1, 5.55, 3727., 65.74, 1.009927*^7, 24.718, 41., 19.985, 13.433, 
  46949.283, 0.5, 133.982, 4.79, 18.8, 18.9, "", 2.22, 82.8, 0.945}, 
 {"SWE", "Europe", "Sweden", "2021-04-05", 813191., 0., 4739., 13498., 0., 
  13.714, 80519.78, 0., 469.242, 1336.532, 0., 1.358, 1.28, 346., 34.26, 
  1902., 188.33, "", "", "", "", 44659., "", "", 4.422, 46154., 4.57, 0.103, 
  9.7, "tests performed", "", "", "", "", 39205., "", "", "", 3882., 65.74, 
  1.009927*^7, 24.718, 41., 19.985, 13.433, 46949.283, 0.5, 133.982, 4.79, 
  18.8, 18.9, "", 2.22, 82.8, 0.945}, {"SWE", "Europe", "Sweden", 
  "2021-04-06", 834993., 21802., 5506.857, 13533., 35., 14.714, 82678.55, 
  2158.77, 545.273, 1339.998, 3.466, 1.457, 1.31, 352., 34.854, 2052., 
  203.183, "", "", "", "", 44659., "", "", 4.422, 45905., 4.545, 0.12, 8.3, 
  "tests performed", "", "", "", "", 40770., "", "", "", 4037., 65.74, 
  1.009927*^7, 24.718, 41., 19.985, 13.433, 46949.283, 0.5, 133.982, 4.79, 
  18.8, 18.9, "", 2.22, 82.8, 0.945}, {"SWE", "Europe", "Sweden", 
  "2021-04-07", 841807., 6814., 5274.429, 13578., 45., 16.143, 83353.252, 
  674.702, 522.258, 1344.454, 4.456, 1.598, 1.29, 358., 35.448, 2069., 
  204.866, "", "", "", "", 44659., "", "", 4.422, 45656., 4.521, 0.116, 8.7, 
  "tests performed", "", "", "", "", 42336., "", "", "", 4192., 65.74, 
  1.009927*^7, 24.718, 41., 19.985, 13.433, 46949.283, 0.5, 133.982, 4.79, 
  18.8, 18.9, "", 2.22, 82.8, 0.945}, {"SWE", "Europe", "Sweden", 
  "2021-04-08", 849629., 7822., 5205.429, 13595., 17., 13.857, 84127.764, 
  774.511, 515.426, 1346.137, 1.683, 1.372, 1.27, 359., 35.547, 2062., 
  204.173, "", "", "", "", 44659., "", "", 4.422, 45406., 4.496, 0.115, 8.7, 
  "tests performed", "", "", "", "", 43901., "", "", "", 4347., 65.74, 
  1.009927*^7, 24.718, 41., 19.985, 13.433, 46949.283, 0.5, 133.982, 4.79, 
  18.8, 18.9, "", 2.22, 82.8, 0.945}, {"SWE", "Europe", "Sweden", 
  "2021-04-09", 857401., 7772., 6315.714, 13621., 26., 17.571, 84897.324, 
  769.561, 625.363, 1348.711, 2.574, 1.74, 1.26, 366., 36.24, 2085., 206.451, 
  "", "", "", "", 44659., "", "", 4.422, 45157., 4.471, 0.14, 7.1, 
  "tests performed", "", "", "", "", 45467., "", "", "", 4502., 65.74, 
  1.009927*^7, 24.718, 41., 19.985, 13.433, 46949.283, 0.5, 133.982, 4.79, 
  18.8, 18.9, "", 2.22, 82.8, 0.945}, {"SWE", "Europe", "Sweden", 
  "2021-04-10", 857401., 0., 6315.714, 13621., 0., 17.571, 84897.324, 0., 
  625.363, 1348.711, 0., 1.74, 1.24, 366., 36.24, 2093., 207.243, "", "", "", 
  "", 44659., "", "", 4.422, 44908., 4.447, 0.141, 7.1, "tests performed", 
  "", "", "", "", 47032., "", "", "", 4657., 65.74, 1.009927*^7, 24.718, 41., 
  19.985, 13.433, 46949.283, 0.5, 133.982, 4.79, 18.8, 18.9, "", 2.22, 82.8, 
  0.945}, {"SWE", "Europe", "Sweden", "2021-04-11", 857401., 0., 6315.714, 
  13621., 0., 17.571, 84897.324, 0., 625.363, 1348.711, 0., 1.74, 1.22, 374., 
  37.032, 2098., 207.738, 2.367, 0.234, "", "", 44659., "", "", 4.422, 
  44659., 4.422, 0.141, 7.1, "tests performed", 2.223516*^6, 1.570585*^6, 
  652931., "", 48598., 22.02, 15.55, 6.47, 4812., 65.74, 1.009927*^7, 24.718, 
  41., 19.985, 13.433, 46949.283, 0.5, 133.982, 4.79, 18.8, 18.9, "", 2.22, 
  82.8, 0.945}, {"SWE", "Europe", "Sweden", "2021-04-12", 857401., 0., 
  6315.714, 13621., 0., 17.571, 84897.324, 0., 625.363, 1348.711, 0., 1.74, 
  1.21, 396., 39.211, 2165., 214.372, "", "", "", "", 48658., "", "", 4.818, 
  45230., 4.479, 0.14, 7.2, "tests performed", "", "", "", "", 51378., "", 
  "", "", 5087., 65.74, 1.009927*^7, 24.718, 41., 19.985, 13.433, 46949.283, 
  0.5, 133.982, 4.79, 18.8, 18.9, "", 2.22, 82.8, 0.945}, 
 {"SWE", "Europe", "Sweden", "2021-04-13", 876506., 19105., 5930.429, 13660., 
  39., 18.143, 86789.045, 1891.721, 587.214, 1352.573, 3.862, 1.796, 1.19, 
  386., 38.221, 2177., 215.56, "", "", "", "", 48658., "", "", 4.818, 45802., 
  4.535, 0.129, 7.7, "tests performed", "", "", "", "", 54159., "", "", "", 
  5363., 65.74, 1.009927*^7, 24.718, 41., 19.985, 13.433, 46949.283, 0.5, 
  133.982, 4.79, 18.8, 18.9, "", 2.22, 82.8, 0.945}, 
 {"SWE", "Europe", "Sweden", "2021-04-14", 885385., 8879., 6225.429, 13720., 
  60., 20.286, 87668.218, 879.172, 616.424, 1358.514, 5.941, 2.009, 1.18, 
  392., 38.815, 2134., 211.302, "", "", "", "", 48658., "", "", 4.818, 
  46373., 4.592, 0.134, 7.4, "tests performed", "", "", "", "", 56939., "", 
  "", "", 5638., 65.74, 1.009927*^7, 24.718, 41., 19.985, 13.433, 46949.283, 
  0.5, 133.982, 4.79, 18.8, 18.9, "", 2.22, 82.8, 0.945}, 
 {"SWE", "Europe", "Sweden", "2021-04-15", 892480., 7095., 6121.571, 13761., 
  41., 23.714, 88370.744, 702.526, 606.14, 1362.574, 4.06, 2.348, 1.16, 387., 
  38.32, 2131., 211.005, "", "", "", "", 48658., "", "", 4.818, 46944., 
  4.648, 0.13, 7.7, "tests performed", "", "", "", "", 59720., "", "", "", 
  5913., 65.74, 1.009927*^7, 24.718, 41., 19.985, 13.433, 46949.283, 0.5, 
  133.982, 4.79, 18.8, 18.9, "", 2.22, 82.8, 0.945}, 
 {"SWE", "Europe", "Sweden", "2021-04-16", 900138., 7658., 6105.286, 13788., 
  27., 23.857, 89129.016, 758.273, 604.527, 1365.247, 2.673, 2.362, 1.15, 
  394., 39.013, 2142., 212.095, "", "", "", "", 48658., "", "", 4.818, 
  47515., 4.705, 0.128, 7.8, "tests performed", "", "", "", "", 62501., "", 
  "", "", 6189., 65.74, 1.009927*^7, 24.718, 41., 19.985, 13.433, 46949.283, 
  0.5, 133.982, 4.79, 18.8, 18.9, "", 2.22, 82.8, 0.945}, 
 {"SWE", "Europe", "Sweden", "2021-04-17", 900138., 0., 6105.286, 13788., 0., 
  23.857, 89129.016, 0., 604.527, 1365.247, 0., 2.362, 1.13, 396., 39.211, 
  2140., 211.897, "", "", "", "", 48658., "", "", 4.818, 48087., 4.761, 
  0.127, 7.9, "tests performed", "", "", "", "", 65281., "", "", "", 6464., 
  65.74, 1.009927*^7, 24.718, 41., 19.985, 13.433, 46949.283, 0.5, 133.982, 
  4.79, 18.8, 18.9, "", 2.22, 82.8, 0.945}, {"SWE", "Europe", "Sweden", 
  "2021-04-18", 900138., 0., 6105.286, 13788., 0., 23.857, 89129.016, 0., 
  604.527, 1365.247, 0., 2.362, 1.11, 403., 39.904, 2146., 212.491, 2.348, 
  0.233, "", "", 48658., "", "", 4.818, 48658., 4.818, 0.125, 8., 
  "tests performed", 2.699949*^6, 1.98116*^6, 718789., "", 68062., 26.73, 
  19.62, 7.12, 6739., 65.74, 1.009927*^7, 24.718, 41., 19.985, 13.433, 
  46949.283, 0.5, 133.982, 4.79, 18.8, 18.9, "", 2.22, 82.8, 0.945}, 
 {"SWE", "Europe", "Sweden", "2021-04-19", 900138., 0., 6105.286, 13788., 0., 
  23.857, 89129.016, 0., 604.527, 1365.247, 0., 2.362, 1.1, 416., 41.191, 
  2228., 220.61, "", "", "", "", 46636., "", "", 4.618, 48369., 4.789, 0.126, 
  7.9, "tests performed", "", "", "", "", 67278., "", "", "", 6662., 65.74, 
  1.009927*^7, 24.718, 41., 19.985, 13.433, 46949.283, 0.5, 133.982, 4.79, 
  18.8, 18.9, "", 2.22, 82.8, 0.945}, {"SWE", "Europe", "Sweden", 
  "2021-04-20", 916830., 16692., 5760.571, 13825., 37., 23.571, 90781.809, 
  1652.793, 570.395, 1368.911, 3.664, 2.334, 1.08, 417., 41.29, 2189., 
  216.748, "", "", "", "", 46636., "", "", 4.618, 48080., 4.761, 0.12, 8.3, 
  "tests performed", "", "", "", "", 66494., "", "", "", 6584., 65.74, 
  1.009927*^7, 24.718, 41., 19.985, 13.433, 46949.283, 0.5, 133.982, 4.79, 
  18.8, 18.9, "", 2.22, 82.8, 0.945}, {"SWE", "Europe", "Sweden", 
  "2021-04-21", 924340., 7510., 5565., 13863., 38., 20.429, 91525.427, 
  743.618, 551.03, 1372.673, 3.763, 2.023, 1.07, 409., 40.498, 2147., 212.59, 
  "", "", "", "", 46636., "", "", 4.618, 47791., 4.732, 0.116, 8.6, 
  "tests performed", "", "", "", "", 65710., "", "", "", 6506., 65.74, 
  1.009927*^7, 24.718, 41., 19.985, 13.433, 46949.283, 0.5, 133.982, 4.79, 
  18.8, 18.9, "", 2.22, 82.8, 0.945}, {"SWE", "Europe", "Sweden", 
  "2021-04-22", 932076., 7736., 5656.571, 13882., 19., 17.286, 92291.423, 
  765.996, 560.097, 1374.555, 1.881, 1.712, 1.07, 402., 39.805, 2154., 
  213.283, "", "", "", "", 46636., "", "", 4.618, 47503., 4.704, 0.119, 8.4, 
  "tests performed", "", "", "", "", 64926., "", "", "", 6429., 65.74, 
  1.009927*^7, 24.718, 41., 19.985, 13.433, 46949.283, 0.5, 133.982, 4.79, 
  18.8, 18.9, "", 2.22, 82.8, 0.945}, {"SWE", "Europe", "Sweden", 
  "2021-04-23", 938343., 6267., 5457.857, 13923., 41., 19.286, 92911.963, 
  620.54, 540.421, 1378.614, 4.06, 1.91, 1.06, 398., 39.409, 2105., 208.431, 
  "", "", "", "", 46636., "", "", 4.618, 47214., 4.675, 0.116, 8.7, 
  "tests performed", "", "", "", "", 64142., "", "", "", 6351., 65.74, 
  1.009927*^7, 24.718, 41., 19.985, 13.433, 46949.283, 0.5, 133.982, 4.79, 
  18.8, 18.9, "", 2.22, 82.8, 0.945}, {"SWE", "Europe", "Sweden", 
  "2021-04-24", 938343., 0., 5457.857, 13923., 0., 19.286, 92911.963, 0., 
  540.421, 1378.614, 0., 1.91, 1.06, 391., 38.716, 2095., 207.441, "", "", 
  "", "", 46636., "", "", 4.618, 46925., 4.646, 0.116, 8.6, 
  "tests performed", "", "", "", "", 63358., "", "", "", 6274., 65.74, 
  1.009927*^7, 24.718, 41., 19.985, 13.433, 46949.283, 0.5, 133.982, 4.79, 
  18.8, 18.9, "", 2.22, 82.8, 0.945}, {"SWE", "Europe", "Sweden", 
  "2021-04-25", 938343., 0., 5457.857, 13923., 0., 19.286, 92911.963, 0., 
  540.421, 1378.614, 0., 1.91, 1.05, 385., 38.122, 2106., 208.53, 2.007, 
  0.199, "", "", 46636., "", "", 4.618, 46636., 4.618, 0.117, 8.5, 
  "tests performed", 3.137968*^6, 2.381022*^6, 756946., "", 62574., 31.07, 
  23.58, 7.5, 6196., 65.74, 1.009927*^7, 24.718, 41., 19.985, 13.433, 
  46949.283, 0.5, 133.982, 4.79, 18.8, 18.9, "", 2.22, 82.8, 0.945}, 
 {"SWE", "Europe", "Sweden", "2021-04-26", 938343., 0., 5457.857, 13923., 0., 
  19.286, 92911.963, 0., 540.421, 1378.614, 0., 1.91, 1.04, 395., 39.112, 
  2098., 207.738, "", "", "", "", 49375., "", "", 4.889, 47027., 4.656, 
  0.116, 8.6, "tests performed", "", "", "", "", 61710., "", "", "", 6110., 
  65.74, 1.009927*^7, 24.718, 41., 19.985, 13.433, 46949.283, 0.5, 133.982, 
  4.79, 18.8, 18.9, "", 2.22, 82.8, 0.945}, {"SWE", "Europe", "Sweden", 
  "2021-04-27", 953254., 14911., 5203.429, 13968., 45., 20.429, 94388.406, 
  1476.443, 515.228, 1383.07, 4.456, 2.023, 1.04, 393., 38.914, 2030., 
  201.005, "", "", "", "", 49375., "", "", 4.889, 47419., 4.695, 0.11, 9.1, 
  "tests performed", "", "", "", "", 60846., "", "", "", 6025., 65.74, 
  1.009927*^7, 24.718, 41., 19.985, 13.433, 46949.283, 0.5, 133.982, 4.79, 
  18.8, 18.9, "", 2.22, 82.8, 0.945}, {"SWE", "Europe", "Sweden", 
  "2021-04-28", 960520., 7266., 5168.571, 14000., 32., 19.571, 95107.864, 
  719.458, 511.777, 1386.239, 3.169, 1.938, 1.04, 390., 38.617, 1990., 
  197.044, "", "", "", "", 49375., "", "", 4.889, 47810., 4.734, 0.108, 9.3, 
  "tests performed", "", "", "", "", 59982., "", "", "", 5939., 65.74, 
  1.009927*^7, 24.718, 41., 19.985, 13.433, 46949.283, 0.5, 133.982, 4.79, 
  18.8, 18.9, "", 2.22, 82.8, 0.945}, {"SWE", "Europe", "Sweden", 
  "2021-04-29", 967678., 7158., 5086., 14002., 2., 17.143, 95816.628, 
  708.764, 503.601, 1386.437, 0.198, 1.697, 1.04, 383., 37.924, 1962., 
  194.271, "", "", "", "", 49375., "", "", 4.889, 48201., 4.773, 0.106, 9.5, 
  "tests performed", "", "", "", "", 59117., "", "", "", 5854., 65.74, 
  1.009927*^7, 24.718, 41., 19.985, 13.433, 46949.283, 0.5, 133.982, 4.79, 
  18.8, 18.9, "", 2.22, 82.8, 0.945}, {"SWE", "Europe", "Sweden", 
  "2021-04-30", 973604., 5926., 5037.286, 14048., 46., 17.857, 96403.403, 
  586.775, 498.777, 1390.992, 4.555, 1.768, 1.03, 389., 38.518, 1955., 
  193.578, "", "", "", "", 49375., "", "", 4.889, 48592., 4.811, 0.104, 9.6, 
  "tests performed", "", "", "", "", 58253., "", "", "", 5768., 65.74, 
  1.009927*^7, 24.718, 41., 19.985, 13.433, 46949.283, 0.5, 133.982, 4.79, 
  18.8, 18.9, "", 2.22, 82.8, 0.945}, {"SWE", "Europe", "Sweden", 
  "2021-05-01", 973604., 0., 5037.286, 14048., 0., 17.857, 96403.403, 0., 
  498.777, 1390.992, 0., 1.768, 1.03, 389., 38.518, 1946., 192.687, "", "", 
  "", "", 49375., "", "", 4.889, 48984., 4.85, 0.103, 9.7, "tests performed", 
  "", "", "", "", 57389., "", "", "", 5682., 65.74, 1.009927*^7, 24.718, 41., 
  19.985, 13.433, 46949.283, 0.5, 133.982, 4.79, 18.8, 18.9, "", 2.22, 82.8, 
  0.945}, {"SWE", "Europe", "Sweden", "2021-05-02", 973604., 0., 5037.286, 
  14048., 0., 17.857, 96403.403, 0., 498.777, 1390.992, 0., 1.768, 1.03, 
  399., 39.508, 1956., 193.677, 1.941, 0.192, "", "", 49375., "", "", 4.889, 
  49375., 4.889, 0.102, 9.8, "tests performed", 3.533643*^6, 2.749319*^6, 
  784324., "", 56525., 34.99, 27.22, 7.77, 5597., 65.74, 1.009927*^7, 24.718, 
  41., 19.985, 13.433, 46949.283, 0.5, 133.982, 4.79, 18.8, 18.9, "", 2.22, 
  82.8, 0.945}, {"SWE", "Europe", "Sweden", "2021-05-03", 973604., 0., 
  5037.286, 14048., 0., 17.857, 96403.403, 0., 498.777, 1390.992, 0., 1.768, 
  1.03, 407., 40.3, 1922., 190.311, "", "", "", "", 51085., "", "", 5.058, 
  49619., 4.913, 0.102, 9.9, "tests performed", "", "", "", "", 57624., "", 
  "", "", 5706., 65.74, 1.009927*^7, 24.718, 41., 19.985, 13.433, 46949.283, 
  0.5, 133.982, 4.79, 18.8, 18.9, "", 2.22, 82.8, 0.945}, 
 {"SWE", "Europe", "Sweden", "2021-05-04", 988554., 14950., 5042.857, 14091., 
  43., 17.571, 97883.708, 1480.305, 499.329, 1395.249, 4.258, 1.74, 1.03, 
  404., 40.003, 1884., 186.548, "", "", "", "", 51085., "", "", 5.058, 
  49864., 4.937, 0.101, 9.9, "tests performed", "", "", "", "", 58723., "", 
  "", "", 5815., 65.74, 1.009927*^7, 24.718, 41., 19.985, 13.433, 46949.283, 
  0.5, 133.982, 4.79, 18.8, 18.9, "", 2.22, 82.8, 0.945}, 
 {"SWE", "Europe", "Sweden", "2021-05-05", 995595., 7041., 5010.714, 14151., 
  60., 21.571, 98580.888, 697.179, 496.146, 1401.19, 5.941, 2.136, 1.03, 
  404., 40.003, 1798., 178.033, "", "", "", "", 51085., "", "", 5.058, 
  50108., 4.962, 0.1, 10., "tests performed", "", "", "", "", 59822., "", "", 
  "", 5923., 65.74, 1.009927*^7, 24.718, 41., 19.985, 13.433, 46949.283, 0.5, 
  133.982, 4.79, 18.8, 18.9, "", 2.22, 82.8, 0.945}, 
 {"SWE", "Europe", "Sweden", "2021-05-06", 1.002121*^6, 6526., 4920.429, 
  14158., 7., 22.286, 99227.073, 646.185, 487.206, 1401.884, 0.693, 2.207, 
  1.02, 401., 39.706, 1791., 177.34, "", "", "", "", 51085., "", "", 5.058, 
  50352., 4.986, 0.098, 10.2, "tests performed", "", "", "", "", 60921., "", 
  "", "", 6032., 65.74, 1.009927*^7, 24.718, 41., 19.985, 13.433, 46949.283, 
  0.5, 133.982, 4.79, 18.8, 18.9, "", 2.22, 82.8, 0.945}, 
 {"SWE", "Europe", "Sweden", "2021-05-07", 1.007792*^6, 5671., 4884., 14173., 
  15., 17.857, 99788.599, 561.526, 483.599, 1403.369, 1.485, 1.768, 1., 404., 
  40.003, 1781., 176.349, "", "", "", "", 51085., "", "", 5.058, 50596., 
  5.01, 0.097, 10.4, "tests performed", "", "", "", "", 62021., "", "", "", 
  6141., 65.74, 1.009927*^7, 24.718, 41., 19.985, 13.433, 46949.283, 0.5, 
  133.982, 4.79, 18.8, 18.9, "", 2.22, 82.8, 0.945}, 
 {"SWE", "Europe", "Sweden", "2021-05-08", 1.007792*^6, 0., 4884., 14173., 
  0., 17.857, 99788.599, 0., 483.599, 1403.369, 0., 1.768, 1., 389., 38.518, 
  1768., 175.062, "", "", "", "", 51085., "", "", 5.058, 50841., 5.034, 
  0.096, 10.4, "tests performed", "", "", "", "", 63120., "", "", "", 6250., 
  65.74, 1.009927*^7, 24.718, 41., 19.985, 13.433, 46949.283, 0.5, 133.982, 
  4.79, 18.8, 18.9, "", 2.22, 82.8, 0.945}, {"SWE", "Europe", "Sweden", 
  "2021-05-09", 1.007792*^6, 0., 4884., 14173., 0., 17.857, 99788.599, 0., 
  483.599, 1403.369, 0., 1.768, 0.99, 382., 37.825, 1748., 173.082, 1.704, 
  0.169, "", "", 51085., "", "", 5.058, 51085., 5.058, 0.096, 10.5, 
  "tests performed", 3.983174*^6, 3.085515*^6, 897659., "", 64219., 39.44, 
  30.55, 8.89, 6359., 65.74, 1.009927*^7, 24.718, 41., 19.985, 13.433, 
  46949.283, 0.5, 133.982, 4.79, 18.8, 18.9, "", 2.22, 82.8, 0.945}, 
 {"SWE", "Europe", "Sweden", "2021-05-10", 1.007792*^6, 0., 4884., 14173., 
  0., 17.857, 99788.599, 0., 483.599, 1403.369, 0., 1.768, 0.98, 386., 
  38.221, 1760., 174.27, "", "", "", "", 41424., "", "", 4.102, 49705., 
  4.922, 0.098, 10.2, "tests performed", "", "", "", "", 63435., "", "", "", 
  6281., 65.74, 1.009927*^7, 24.718, 41., 19.985, 13.433, 46949.283, 0.5, 
  133.982, 4.79, 18.8, 18.9, "", 2.22, 82.8, 0.945}, 
 {"SWE", "Europe", "Sweden", "2021-05-11", 1.021604*^6, 13812., 4721.429, 
  14217., 44., 18., 101156.222, 1367.624, 467.502, 1407.726, 4.357, 1.782, 
  0.97, 374., 37.032, 1744., 172.686, "", "", "", "", 41424., "", "", 4.102, 
  48325., 4.785, 0.098, 10.2, "tests performed", "", "", "", "", 62651., "", 
  "", "", 6204., 65.74, 1.009927*^7, 24.718, 41., 19.985, 13.433, 46949.283, 
  0.5, 133.982, 4.79, 18.8, 18.9, "", 2.22, 82.8, 0.945}, 
 {"SWE", "Europe", "Sweden", "2021-05-12", 1.027934*^6, 6330., 4619.857, 
  14267., 50., 16.571, 101783., 626.778, 457.445, 1412.676, 4.951, 1.641, 
  0.96, 373., 36.933, 1643., 162.685, "", "", "", "", 41424., "", "", 4.102, 
  46945., 4.648, 0.098, 10.2, "tests performed", "", "", "", "", 61866., "", 
  "", "", 6126., 65.74, 1.009927*^7, 24.718, 41., 19.985, 13.433, 46949.283, 
  0.5, 133.982, 4.79, 18.8, 18.9, "", 2.22, 82.8, 0.945}, 
 {"SWE", "Europe", "Sweden", "2021-05-13", 1.027934*^6, 0., 3687.571, 14267., 
  0., 15.571, 101783., 0., 365.132, 1412.676, 0., 1.542, 0.94, 345., 34.161, 
  1626., 161.002, "", "", "", "", 41424., "", "", 4.102, 45564., 4.512, 
  0.081, 12.4, "tests performed", "", "", "", "", 61082., "", "", "", 6048., 
  65.74, 1.009927*^7, 24.718, 41., 19.985, 13.433, 46949.283, 0.5, 133.982, 
  4.79, 18.8, 18.9, "", 2.22, 82.8, 0.945}, {"SWE", "Europe", "Sweden", 
  "2021-05-14", 1.037126*^6, 9192., 4190.571, 14275., 8., 14.571, 102693.165, 
  910.165, 414.938, 1413.468, 0.792, 1.443, 0.94, 341., 33.765, 1554., 
  153.873, "", "", "", "", 41424., "", "", 4.102, 44184., 4.375, 0.095, 10.5, 
  "tests performed", "", "", "", "", 60298., "", "", "", 5971., 65.74, 
  1.009927*^7, 24.718, 41., 19.985, 13.433, 46949.283, 0.5, 133.982, 4.79, 
  18.8, 18.9, "", 2.22, 82.8, 0.945}, {"SWE", "Europe", "Sweden", 
  "2021-05-15", 1.037126*^6, 0., 4190.571, 14275., 0., 14.571, 102693.165, 
  0., 414.938, 1413.468, 0., 1.443, 0.93, 314., 31.091, 1545., 152.981, "", 
  "", "", "", 41424., "", "", 4.102, 42804., 4.238, 0.098, 10.2, 
  "tests performed", "", "", "", "", 59514., "", "", "", 5893., 65.74, 
  1.009927*^7, 24.718, 41., 19.985, 13.433, 46949.283, 0.5, 133.982, 4.79, 
  18.8, 18.9, "", 2.22, 82.8, 0.945}, {"SWE", "Europe", "Sweden", 
  "2021-05-16", 1.037126*^6, 0., 4190.571, 14275., 0., 14.571, 102693.165, 
  0., 414.938, 1413.468, 0., 1.443, 0.91, 305., 30.2, 1506., 149.12, 1.098, 
  0.109, "", "", 41424., "", "", 4.102, 41424., 4.102, 0.101, 9.9, 
  "tests performed", 4.394284*^6, 3.352937*^6, 1.041347*^6, "", 58730., 
  43.51, 33.2, 10.31, 5815., 65.74, 1.009927*^7, 24.718, 41., 19.985, 13.433, 
  46949.283, 0.5, 133.982, 4.79, 18.8, 18.9, "", 2.22, 82.8, 0.945}, 
 {"SWE", "Europe", "Sweden", "2021-05-17", 1.037126*^6, 0., 4190.571, 14275., 
  0., 14.571, 102693.165, 0., 414.938, 1413.468, 0., 1.443, 0.89, 294., 
  29.111, 1431., 141.693, "", "", "", "", 37510., "", "", 3.714, 40865., 
  4.046, 0.103, 9.8, "tests performed", "", "", "", "", 57513., "", "", "", 
  5695., 65.74, 1.009927*^7, 24.718, 41., 19.985, 13.433, 46949.283, 0.5, 
  133.982, 4.79, 18.8, 18.9, "", 2.22, 82.8, 0.945}, 
 {"SWE", "Europe", "Sweden", "2021-05-18", 1.047143*^6, 10017., 3648.429, 
  14301., 26., 12., 103685.019, 991.854, 361.257, 1416.043, 2.574, 1.188, 
  0.87, 285., 28.22, 1417., 140.307, "", "", "", "", 37510., "", "", 3.714, 
  40306., 3.991, 0.091, 11., "tests performed", "", "", "", "", 56296., "", 
  "", "", 5574., 65.74, 1.009927*^7, 24.718, 41., 19.985, 13.433, 46949.283, 
  0.5, 133.982, 4.79, 18.8, 18.9, "", 2.22, 82.8, 0.945}, 
 {"SWE", "Europe", "Sweden", "2021-05-19", 1.051762*^6, 4619., 3404., 14349., 
  48., 11.714, 104142.379, 457.36, 337.054, 1420.796, 4.753, 1.16, 0.84, 
  282., 27.923, 1328., 131.495, "", "", "", "", 37510., "", "", 3.714, 
  39747., 3.936, 0.086, 11.7, "tests performed", "", "", "", "", 55079., "", 
  "", "", 5454., 65.74, 1.009927*^7, 24.718, 41., 19.985, 13.433, 46949.283, 
  0.5, 133.982, 4.79, 18.8, 18.9, "", 2.22, 82.8, 0.945}, 
 {"SWE", "Europe", "Sweden", "2021-05-20", 1.055173*^6, 3411., 3891.286, 
  14351., 2., 12., 104480.126, 337.747, 385.304, 1420.994, 0.198, 1.188, 
  0.81, 273., 27.032, 1215., 120.306, "", "", "", "", 37510., "", "", 3.714, 
  39187., 3.88, 0.099, 10.1, "tests performed", "", "", "", "", 53862., "", 
  "", "", 5333., 65.74, 1.009927*^7, 24.718, 41., 19.985, 13.433, 46949.283, 
  0.5, 133.982, 4.79, 18.8, 18.9, "", 2.22, 82.8, 0.945}, 
 {"SWE", "Europe", "Sweden", "2021-05-21", 1.058341*^6, 3168., 3030.714, 
  14366., 15., 13., 104793.812, 313.686, 300.092, 1422.479, 1.485, 1.287, 
  0.8, 253., 25.051, 1161., 114.959, "", "", "", "", 37510., "", "", 3.714, 
  38628., 3.825, 0.078, 12.7, "tests performed", "", "", "", "", 52645., "", 
  "", "", 5213., 65.74, 1.009927*^7, 24.718, 41., 19.985, 13.433, 46949.283, 
  0.5, 133.982, 4.79, 18.8, 18.9, "", 2.22, 82.8, 0.945}, 
 {"SWE", "Europe", "Sweden", "2021-05-22", 1.058341*^6, 0., 3030.714, 14366., 
  0., 13., 104793.812, 0., 300.092, 1422.479, 0., 1.287, 0.79, 249., 24.655, 
  1156., 114.464, "", "", "", "", 37510., "", "", 3.714, 38069., 3.769, 0.08, 
  12.6, "tests performed", "", "", "", "", 51428., "", "", "", 5092., 63.89, 
  1.009927*^7, 24.718, 41., 19.985, 13.433, 46949.283, 0.5, 133.982, 4.79, 
  18.8, 18.9, "", 2.22, 82.8, 0.945}, {"SWE", "Europe", "Sweden", 
  "2021-05-23", 1.058341*^6, 0., 3030.714, 14366., 0., 13., 104793.812, 0., 
  300.092, 1422.479, 0., 1.287, 0.78, 241., 23.863, 1147., 113.573, 0.776, 
  0.077, "", "", 37510., "", "", 3.714, 37510., 3.714, 0.081, 12.4, 
  "tests performed", "", "", "", "", 50210., "", "", "", 4972., 63.89, 
  1.009927*^7, 24.718, 41., 19.985, 13.433, 46949.283, 0.5, 133.982, 4.79, 
  18.8, 18.9, "", 2.22, 82.8, 0.945}, {"SWE", "Europe", "Sweden", 
  "2021-05-24", 1.058341*^6, 0., 3030.714, 14366., 0., 13., 104793.812, 0., 
  300.092, 1422.479, 0., 1.287, 0.77, 227., 22.477, 1091., 108.028, "", "", 
  "", "", 32800., "", "", 3.248, 36837., 3.647, 0.082, 12.2, 
  "tests performed", "", "", "", "", 50210., "", "", "", 4972., 63.89, 
  1.009927*^7, 24.718, 41., 19.985, 13.433, 46949.283, 0.5, 133.982, 4.79, 
  18.8, 18.9, "", 2.22, 82.8, 0.945}, {"SWE", "Europe", "Sweden", 
  "2021-05-25", 1.064375*^6, 6034., 2461.714, 14396., 30., 13.571, 
  105391.281, 597.469, 243.752, 1425.45, 2.971, 1.344, 0.75, 237., 23.467, 
  1030., 101.988, "", "", "", "", 32800., "", "", 3.248, 36164., 3.581, 
  0.068, 14.7, "tests performed", "", "", "", "", 50210., "", "", "", 4972., 
  63.89, 1.009927*^7, 24.718, 41., 19.985, 13.433, 46949.283, 0.5, 133.982, 
  4.79, 18.8, 18.9, "", 2.22, 82.8, 0.945}, {"SWE", "Europe", "Sweden", 
  "2021-05-26", 1.067107*^6, 2732., 2192.143, 14436., 40., 12.429, 
  105661.795, 270.515, 217.06, 1429.41, 3.961, 1.231, 0.72, 226., 22.378, 
  973., 96.344, "", "", "", "", 32800., "", "", 3.248, 35491., 3.514, 0.062, 
  16.2, "tests performed", "", "", "", "", 50210., "", "", "", 4972., 63.89, 
  1.009927*^7, 24.718, 41., 19.985, 13.433, 46949.283, 0.5, 133.982, 4.79, 
  18.8, 18.9, "", 2.22, 82.8, 0.945}, {"SWE", "Europe", "Sweden", 
  "2021-05-27", 1.068473*^6, 1366., 1900., 14451., 15., 14.286, 105797.053, 
  135.257, 188.132, 1430.896, 1.485, 1.415, 0.69, 227., 22.477, 949., 93.967, 
  "", "", "", "", 32800., "", "", 3.248, 34819., 3.448, 0.055, 18.3, 
  "tests performed", "", "", "", "", 50210., "", "", "", 4972., 63.89, 
  1.009927*^7, 24.718, 41., 19.985, 13.433, 46949.283, 0.5, 133.982, 4.79, 
  18.8, 18.9, "", 2.22, 82.8, 0.945}, {"SWE", "Europe", "Sweden", 
  "2021-05-28", 1.068473*^6, 0., 1447.429, 14451., 0., 12.143, 105797.053, 
  0., 143.32, 1430.896, 0., 1.202, 0.72, 215., 21.289, 882., 87.333, "", "", 
  "", "", 32800., "", "", 3.248, 34146., 3.381, 0.042, 23.6, 
  "tests performed", 4.996809*^6, 3.640423*^6, 1.356386*^6, "", 50210., 
  49.48, 36.05, 13.43, 4972., 63.89, 1.009927*^7, 24.718, 41., 19.985, 
  13.433, 46949.283, 0.5, 133.982, 4.79, 18.8, 18.9, "", 2.22, 82.8, 0.945}, 
 {"SWE", "Europe", "Sweden", "2021-05-29", 1.068473*^6, 0., 1447.429, 14451., 
  0., 12.143, 105797.053, 0., 143.32, 1430.896, 0., 1.202, 0.76, 214., 21.19, 
  861., 85.254, "", "", "", "", 32800., "", "", 3.248, 33473., 3.314, 0.043, 
  23.1, "tests performed", "", "", "", "", 51150., "", "", "", 5065., 63.89, 
  1.009927*^7, 24.718, 41., 19.985, 13.433, 46949.283, 0.5, 133.982, 4.79, 
  18.8, 18.9, "", 2.22, 82.8, 0.945}, {"SWE", "Europe", "Sweden", 
  "2021-05-30", 1.068473*^6, 0., 1447.429, 14451., 0., 12.143, 105797.053, 
  0., 143.32, 1430.896, 0., 1.202, 0.81, 206., 20.398, 853., 84.462, 0.559, 
  0.055, "", "", 32800., "", "", 3.248, 32800., 3.248, 0.044, 22.7, 
  "tests performed", "", "", "", "", 52091., "", "", "", 5158., 63.89, 
  1.009927*^7, 24.718, 41., 19.985, 13.433, 46949.283, 0.5, 133.982, 4.79, 
  18.8, 18.9, "", 2.22, 82.8, 0.945}, {"SWE", "Europe", "Sweden", 
  "2021-05-31", 1.068473*^6, 0., 1447.429, 14451., 0., 12.143, 105797.053, 
  0., 143.32, 1430.896, 0., 1.202, 0.85, 198., 19.605, 767., 75.946, "", "", 
  "", "", "", "", "", "", "", "", "", "", "", "", "", "", "", 53031., "", "", 
  "", 5251., 63.89, 1.009927*^7, 24.718, 41., 19.985, 13.433, 46949.283, 0.5, 
  133.982, 4.79, 18.8, 18.9, "", 2.22, 82.8, 0.945}, 
 {"SWE", "Europe", "Sweden", "2021-06-01", 1.068473*^6, 0., 585.429, 14451., 
  0., 7.857, 105797.053, 0., 57.967, 1430.896, 0., 0.778, 0.9, 189., 18.714, 
  714., 70.698, "", "", "", "", "", "", "", "", "", "", "", "", "", 
  5.223973*^6, 3.737139*^6, 1.486834*^6, "", 53971., 51.73, 37., 14.72, 
  5344., 54.63, 1.009927*^7, 24.718, 41., 19.985, 13.433, 46949.283, 0.5, 
  133.982, 4.79, 18.8, 18.9, "", 2.22, 82.8, 0.945}, 
 {"SWE", "Europe", "Sweden", "2021-06-02", 1.068473*^6, 0., 195.143, 14451., 
  0., 2.143, 105797.053, 0., 19.322, 1430.896, 0., 0.212, 1., 184., 18.219, 
  "", "", "", "", "", "", "", "", "", "", "", "", "", "", "", 5.297353*^6, 
  3.765891*^6, 1.531462*^6, 73380., 57281., 52.45, 37.29, 15.16, 5672., 
  54.63, 1.009927*^7, 24.718, 41., 19.985, 13.433, 46949.283, 0.5, 133.982, 
  4.79, 18.8, 18.9, "", 2.22, 82.8, 0.945}, {"SWE", "Europe", "Sweden", 
  "2021-06-03", 1.076993*^6, 8520., 1217.143, 14512., 61., 8.714, 106640.678, 
  843.625, 120.518, 1436.936, 6.04, 0.863, 1.1, "", "", "", "", "", "", "", 
  "", "", "", "", "", "", "", "", "", "", 5.400436*^6, 3.804733*^6, 
  1.595703*^6, 103083., 64834., 53.47, 37.67, 15.8, 6420., 54.63, 
  1.009927*^7, 24.718, 41., 19.985, 13.433, 46949.283, 0.5, 133.982, 4.79, 
  18.8, 18.9, "", 2.22, 82.8, 0.945}, {"SWE", "Europe", "Sweden", 
  "2021-06-04", 1.078062*^6, 1069., 1369.857, 14523., 11., 10.286, 
  106746.527, 105.849, 135.639, 1438.025, 1.089, 1.018, 1.11, "", "", "", "", 
  "", "", "", "", "", "", "", "", "", "", "", "", "", 5.55232*^6, 
  3.859437*^6, 1.692883*^6, 151884., 79359., 54.98, 38.22, 16.76, 7858., 
  54.63, 1.009927*^7, 24.718, 41., 19.985, 13.433, 46949.283, 0.5, 133.982, 
  4.79, 18.8, 18.9, "", 2.22, 82.8, 0.945}, {"SWE", "Europe", "Sweden", 
  "2021-06-05", 1.078062*^6, 0., 1369.857, 14523., 0., 10.286, 106746.527, 
  0., 135.639, 1438.025, 0., 1.018, 1.1, "", "", "", "", "", "", "", "", "", 
  "", "", "", "", "", "", "", "", "", "", "", "", "", "", "", "", "", "", 
  1.009927*^7, 24.718, 41., 19.985, 13.433, 46949.283, 0.5, 133.982, 4.79, 
  18.8, 18.9, "", 2.22, 82.8, 0.945}, {"SWE", "Europe", "Sweden", 
  "2021-06-06", 1.078062*^6, 0., 1369.857, 14523., 0., 10.286, 106746.527, 
  0., 135.639, 1438.025, 0., 1.018, 1.1, "", "", "", "", "", "", "", "", "", 
  "", "", "", "", "", "", "", "", "", "", "", "", "", "", "", "", "", "", 
  1.009927*^7, 24.718, 41., 19.985, 13.433, 46949.283, 0.5, 133.982, 4.79, 
  18.8, 18.9, "", 2.22, 82.8, 0.945}, {"SWE", "Europe", "Sweden", 
  "2021-06-07", 1.078062*^6, 0., 1369.857, 14523., 0., 10.286, 106746.527, 
  0., 135.639, 1438.025, 0., 1.018, "", "", "", "", "", "", "", "", "", "", 
  "", "", "", "", "", "", "", "", "", "", "", "", "", "", "", "", "", "", 
  1.009927*^7, 24.718, 41., 19.985, 13.433, 46949.283, 0.5, 133.982, 4.79, 
  18.8, 18.9, "", 2.22, 82.8, 0.945}, {"CHE", "Europe", "Switzerland", 
  "2020-02-25", 1., 1., "", "", "", "", 0.116, 0.116, "", "", "", "", "", "", 
  "", "", "", "", "", "", "", "", "", "", "", "", "", "", "", "", "", "", "", 
  "", "", "", "", "", "", 8.33, 8.654618*^6, 214.243, 43.1, 18.436, 12.644, 
  57410.166, "", 99.739, 5.59, 22.6, 28.9, "", 4.53, 83.78, 0.955}, 
 {"CHE", "Europe", "Switzerland", "2020-02-26", 1., 0., "", "", "", "", 
  0.116, 0., "", "", "", "", "", "", "", "", "", "", "", "", "", "", "", "", 
  "", "", "", "", "", "", "", "", "", "", "", "", "", "", "", 8.33, 
  8.654618*^6, 214.243, 43.1, 18.436, 12.644, 57410.166, "", 99.739, 5.59, 
  22.6, 28.9, "", 4.53, 83.78, 0.955}, {"CHE", "Europe", "Switzerland", 
  "2020-02-27", 8., 7., "", "", "", "", 0.924, 0.809, "", "", "", "", "", "", 
  "", "", "", "", "", "", "", "", "", "", "", "", "", "", "", "", "", "", "", 
  "", "", "", "", "", "", 13.89, 8.654618*^6, 214.243, 43.1, 18.436, 12.644, 
  57410.166, "", 99.739, 5.59, 22.6, 28.9, "", 4.53, 83.78, 0.955}, 
 {"CHE", "Europe", "Switzerland", "2020-02-28", 8., 0., "", "", "", "", 
  0.924, 0., "", "", "", "", "", "", "", "", "", "", "", "", "", "", "", "", 
  "", "", "", "", "", "", "", "", "", "", "", "", "", "", "", 19.44, 
  8.654618*^6, 214.243, 43.1, 18.436, 12.644, 57410.166, "", 99.739, 5.59, 
  22.6, 28.9, "", 4.53, 83.78, 0.955}, {"CHE", "Europe", "Switzerland", 
  "2020-02-29", 18., 10., "", "", "", "", 2.08, 1.155, "", "", "", "", "", 
  "", "", "", "", "", "", "", "", "", "", "", "", "", "", "", "", "", "", "", 
  "", "", "", "", "", "", "", 19.44, 8.654618*^6, 214.243, 43.1, 18.436, 
  12.644, 57410.166, "", 99.739, 5.59, 22.6, 28.9, "", 4.53, 83.78, 0.955}, 
 {"CHE", "Europe", "Switzerland", "2020-03-01", 27., 9., 3.857, "", "", 0., 
  3.12, 1.04, 0.446, "", "", 0., "", "", "", "", "", "", "", "", "", "", "", 
  "", "", "", "", "", "", "", "", "", "", "", "", "", "", "", "", 19.44, 
  8.654618*^6, 214.243, 43.1, 18.436, 12.644, 57410.166, "", 99.739, 5.59, 
  22.6, 28.9, "", 4.53, 83.78, 0.955}, {"CHE", "Europe", "Switzerland", 
  "2020-03-02", 42., 15., 6., "", "", 0., 4.853, 1.733, 0.693, "", "", 0., 
  "", "", "", "", "", "", "", "", "", "", "", "", "", "", "", "", "", "", "", 
  "", "", "", "", "", "", "", "", 19.44, 8.654618*^6, 214.243, 43.1, 18.436, 
  12.644, 57410.166, "", 99.739, 5.59, 22.6, 28.9, "", 4.53, 83.78, 0.955}, 
 {"CHE", "Europe", "Switzerland", "2020-03-03", 56., 14., 7.857, "", "", 0., 
  6.471, 1.618, 0.908, "", "", 0., "", "", "", "", "", "", "", "", "", "", 
  "", "", "", "", "", "", "", "", "", "", "", "", "", "", "", "", "", 25., 
  8.654618*^6, 214.243, 43.1, 18.436, 12.644, 57410.166, "", 99.739, 5.59, 
  22.6, 28.9, "", 4.53, 83.78, 0.955}, {"CHE", "Europe", "Switzerland", 
  "2020-03-04", 90., 34., 12.714, "", "", 0., 10.399, 3.929, 1.469, "", "", 
  0., "", "", "", "", "", "", "", "", "", "", "", "", "", "", "", "", "", "", 
  "", "", "", "", "", "", "", "", "", 25., 8.654618*^6, 214.243, 43.1, 
  18.436, 12.644, 57410.166, "", 99.739, 5.59, 22.6, 28.9, "", 4.53, 83.78, 
  0.955}, {"CHE", "Europe", "Switzerland", "2020-03-05", 114., 24., 15.143, 
  1., 1., 0.143, 13.172, 2.773, 1.75, 0.116, 0.116, 0.017, "", "", "", "", 
  "", "", "", "", "", "", "", "", "", "", "", "", "", "", "", "", "", "", "", 
  "", "", "", "", 25., 8.654618*^6, 214.243, 43.1, 18.436, 12.644, 57410.166, 
  "", 99.739, 5.59, 22.6, 28.9, "", 4.53, 83.78, 0.955}, 
 {"CHE", "Europe", "Switzerland", "2020-03-06", 214., 100., 29.429, 1., 0., 
  0.143, 24.727, 11.555, 3.4, 0.116, 0., 0.017, 2.63, "", "", "", "", "", "", 
  "", "", "", "", "", "", "", "", "", "", "", "", "", "", "", "", "", "", "", 
  "", 25., 8.654618*^6, 214.243, 43.1, 18.436, 12.644, 57410.166, "", 99.739, 
  5.59, 22.6, 28.9, "", 4.53, 83.78, 0.955}, {"CHE", "Europe", "Switzerland", 
  "2020-03-07", 268., 54., 35.714, 1., 0., 0.143, 30.966, 6.239, 4.127, 
  0.116, 0., 0.017, 2.64, "", "", "", "", "", "", "", "", "", "", "", "", "", 
  "", "", "", "", "", "", "", "", "", "", "", "", "", 25., 8.654618*^6, 
  214.243, 43.1, 18.436, 12.644, 57410.166, "", 99.739, 5.59, 22.6, 28.9, "", 
  4.53, 83.78, 0.955}, {"CHE", "Europe", "Switzerland", "2020-03-08", 337., 
  69., 44.286, 2., 1., 0.286, 38.939, 7.973, 5.117, 0.231, 0.116, 0.033, 
  2.65, "", "", "", "", "", "", "", "", "", "", "", "", "", "", "", "", "", 
  "", "", "", "", "", "", "", "", "", 25., 8.654618*^6, 214.243, 43.1, 
  18.436, 12.644, 57410.166, "", 99.739, 5.59, 22.6, 28.9, "", 4.53, 83.78, 
  0.955}, {"CHE", "Europe", "Switzerland", "2020-03-09", 374., 37., 47.429, 
  2., 0., 0.286, 43.214, 4.275, 5.48, 0.231, 0., 0.033, 2.73, "", "", "", "", 
  "", "", "", "", "", "", "", "", "", "", "", "", "", "", "", "", "", "", "", 
  "", "", "", 25., 8.654618*^6, 214.243, 43.1, 18.436, 12.644, 57410.166, "", 
  99.739, 5.59, 22.6, 28.9, "", 4.53, 83.78, 0.955}, 
 {"CHE", "Europe", "Switzerland", "2020-03-10", 491., 117., 62.143, 3., 1., 
  0.429, 56.733, 13.519, 7.18, 0.347, 0.116, 0.05, 2.82, "", "", "", "", "", 
  "", "", "", "", "", "", "", "", "", "", "", "", "", "", "", "", "", "", "", 
  "", "", 25., 8.654618*^6, 214.243, 43.1, 18.436, 12.644, 57410.166, "", 
  99.739, 5.59, 22.6, 28.9, "", 4.53, 83.78, 0.955}, 
 {"CHE", "Europe", "Switzerland", "2020-03-11", 652., 161., 80.286, 4., 1., 
  0.571, 75.336, 18.603, 9.277, 0.462, 0.116, 0.066, 2.89, "", "", "", "", 
  "", "", "", "", "", "", "", "", "", "", "", "", "", "", "", "", "", "", "", 
  "", "", "", 25., 8.654618*^6, 214.243, 43.1, 18.436, 12.644, 57410.166, "", 
  99.739, 5.59, 22.6, 28.9, "", 4.53, 83.78, 0.955}, 
 {"CHE", "Europe", "Switzerland", "2020-03-12", 652., 0., 76.857, 4., 0., 
  0.429, 75.336, 0., 8.88, 0.462, 0., 0.05, 2.94, "", "", "", "", "", "", "", 
  "", "", "", "", "", "", "", "", "", "", "", "", "", "", "", "", "", "", "", 
  25., 8.654618*^6, 214.243, 43.1, 18.436, 12.644, 57410.166, "", 99.739, 
  5.59, 22.6, 28.9, "", 4.53, 83.78, 0.955}, {"CHE", "Europe", "Switzerland", 
  "2020-03-13", 1139., 487., 132.143, 11., 7., 1.429, 131.606, 56.271, 
  15.268, 1.271, 0.809, 0.165, 3.05, "", "", "", "", "", "", "", "", "", "", 
  "", "", "", "", "", "", "", "", "", "", "", "", "", "", "", "", 33.33, 
  8.654618*^6, 214.243, 43.1, 18.436, 12.644, 57410.166, "", 99.739, 5.59, 
  22.6, 28.9, "", 4.53, 83.78, 0.955}, {"CHE", "Europe", "Switzerland", 
  "2020-03-14", 1359., 220., 155.857, 13., 2., 1.714, 157.026, 25.42, 18.009, 
  1.502, 0.231, 0.198, 3.02, "", "", "", "", "", "", "", "", "", "", "", "", 
  "", "", "", "", "", "", "", "", "", "", "", "", "", "", 33.33, 8.654618*^6, 
  214.243, 43.1, 18.436, 12.644, 57410.166, "", 99.739, 5.59, 22.6, 28.9, "", 
  4.53, 83.78, 0.955}, {"CHE", "Europe", "Switzerland", "2020-03-15", 2200., 
  841., 266.143, 14., 1., 1.714, 254.2, 97.174, 30.752, 1.618, 0.116, 0.198, 
  2.98, "", "", "", "", "", "", "", "", "", "", "", "", "", "", "", "", "", 
  "", "", "", "", "", "", "", "", "", 33.33, 8.654618*^6, 214.243, 43.1, 
  18.436, 12.644, 57410.166, "", 99.739, 5.59, 22.6, 28.9, "", 4.53, 83.78, 
  0.955}, {"CHE", "Europe", "Switzerland", "2020-03-16", 2200., 0., 260.857, 
  14., 0., 1.714, 254.2, 0., 30.141, 1.618, 0., 0.198, 2.81, "", "", "", "", 
  "", "", "", "", "", "", "", "", "", "", "", "", "", "", "", "", "", "", "", 
  "", "", "", 44.44, 8.654618*^6, 214.243, 43.1, 18.436, 12.644, 57410.166, 
  "", 99.739, 5.59, 22.6, 28.9, "", 4.53, 83.78, 0.955}, 
 {"CHE", "Europe", "Switzerland", "2020-03-17", 2700., 500., 315.571, 27., 
  13., 3.429, 311.972, 57.773, 36.463, 3.12, 1.502, 0.396, 2.69, "", "", "", 
  "", "", "", "", "", "", "", "", "", "", "", "", "", "", "", "", "", "", "", 
  "", "", "", "", 73.15, 8.654618*^6, 214.243, 43.1, 18.436, 12.644, 
  57410.166, "", 99.739, 5.59, 22.6, 28.9, "", 4.53, 83.78, 0.955}, 
 {"CHE", "Europe", "Switzerland", "2020-03-18", 3028., 328., 339.429, 28., 
  1., 3.429, 349.871, 37.899, 39.219, 3.235, 0.116, 0.396, 2.59, "", "", "", 
  "", "", "", "", "", "", "", "", "", "", "", "", "", "", "", "", "", "", "", 
  "", "", "", "", 73.15, 8.654618*^6, 214.243, 43.1, 18.436, 12.644, 
  57410.166, "", 99.739, 5.59, 22.6, 28.9, "", 4.53, 83.78, 0.955}, 
 {"CHE", "Europe", "Switzerland", "2020-03-19", 4075., 1047., 489., 41., 13., 
  5.286, 470.847, 120.976, 56.502, 4.737, 1.502, 0.611, 2.53, "", "", "", "", 
  "", "", "", "", "", "", "", "", "", "", "", "", "", "", "", "", "", "", "", 
  "", "", "", 73.15, 8.654618*^6, 214.243, 43.1, 18.436, 12.644, 57410.166, 
  "", 99.739, 5.59, 22.6, 28.9, "", 4.53, 83.78, 0.955}, 
 {"CHE", "Europe", "Switzerland", "2020-03-20", 5294., 1219., 593.571, 54., 
  13., 6.143, 611.697, 140.85, 68.584, 6.239, 1.502, 0.71, 2.36, "", "", "", 
  "", "", "", "", "", "", "", "", "", "", "", "", "", "", "", "", "", "", "", 
  "", "", "", "", 73.15, 8.654618*^6, 214.243, 43.1, 18.436, 12.644, 
  57410.166, "", 99.739, 5.59, 22.6, 28.9, "", 4.53, 83.78, 0.955}, 
 {"CHE", "Europe", "Switzerland", "2020-03-21", 6575., 1281., 745.143, 75., 
  21., 8.857, 759.71, 148.013, 86.098, 8.666, 2.426, 1.023, 2.23, "", "", "", 
  "", "", "", "", "", "", "", "", "", "", "", "", "", "", "", "", "", "", "", 
  "", "", "", "", 73.15, 8.654618*^6, 214.243, 43.1, 18.436, 12.644, 
  57410.166, "", 99.739, 5.59, 22.6, 28.9, "", 4.53, 83.78, 0.955}, 
 {"CHE", "Europe", "Switzerland", "2020-03-22", 7474., 899., 753.429, 98., 
  23., 12., 863.585, 103.875, 87.055, 11.323, 2.658, 1.387, 2.08, "", "", "", 
  "", "", "", "", "", "", "", "", "", "", "", "", "", "", "", "", "", "", "", 
  "", "", "", "", 73.15, 8.654618*^6, 214.243, 43.1, 18.436, 12.644, 
  57410.166, "", 99.739, 5.59, 22.6, 28.9, "", 4.53, 83.78, 0.955}, 
 {"CHE", "Europe", "Switzerland", "2020-03-23", 8795., 1321., 942.143, 120., 
  22., 15.143, 1016.22, 152.635, 108.86, 13.865, 2.542, 1.75, 1.96, "", "", 
  "", "", "", "", "", "", "", "", "", "", "", "", "", "", "", "", "", "", "", 
  "", "", "", "", "", 73.15, 8.654618*^6, 214.243, 43.1, 18.436, 12.644, 
  57410.166, "", 99.739, 5.59, 22.6, 28.9, "", 4.53, 83.78, 0.955}, 
 {"CHE", "Europe", "Switzerland", "2020-03-24", 9877., 1082., 1025.286, 122., 
  2., 13.571, 1141.24, 125.02, 118.467, 14.097, 0.231, 1.568, 1.8, "", "", 
  "", "", "", "", "", "", "", "", "", "", "", "", "", "", "", "", "", "", "", 
  "", "", "", "", "", 73.15, 8.654618*^6, 214.243, 43.1, 18.436, 12.644, 
  57410.166, "", 99.739, 5.59, 22.6, 28.9, "", 4.53, 83.78, 0.955}, 
 {"CHE", "Europe", "Switzerland", "2020-03-25", 10897., 1020., 1124.143, 
  153., 31., 17.857, 1259.097, 117.856, 129.889, 17.678, 3.582, 2.063, 1.64, 
  "", "", "", "", "", "", "", "", "", "", "", "", "", "", "", "", "", "", "", 
  "", "", "", "", "", "", "", 73.15, 8.654618*^6, 214.243, 43.1, 18.436, 
  12.644, 57410.166, "", 99.739, 5.59, 22.6, 28.9, "", 4.53, 83.78, 0.955}, 
 {"CHE", "Europe", "Switzerland", "2020-03-26", 11811., 914., 1105.143, 191., 
  38., 21.429, 1364.705, 105.608, 127.694, 22.069, 4.391, 2.476, 1.49, "", 
  "", "", "", "", "", "", "", "", "", "", "", "", "", "", "", "", "", "", "", 
  "", "", "", "", "", "", 73.15, 8.654618*^6, 214.243, 43.1, 18.436, 12.644, 
  57410.166, "", 99.739, 5.59, 22.6, 28.9, "", 4.53, 83.78, 0.955}, 
 {"CHE", "Europe", "Switzerland", "2020-03-27", 12928., 1117., 1090.571, 
  231., 40., 25.286, 1493.769, 129.064, 126.01, 26.691, 4.622, 2.922, 1.37, 
  "", "", "", "", "", "", "", "", "", "", "", "", "", "", "", "", "", "", "", 
  "", "", "", "", "", "", "", 73.15, 8.654618*^6, 214.243, 43.1, 18.436, 
  12.644, 57410.166, "", 99.739, 5.59, 22.6, 28.9, "", 4.53, 83.78, 0.955}, 
 {"CHE", "Europe", "Switzerland", "2020-03-28", 14076., 1148., 1071.571, 
  264., 33., 27., 1626.415, 132.646, 123.815, 30.504, 3.813, 3.12, 1.3, "", 
  "", "", "", "", "", "", "", "", "", "", "", "", "", "", "", "", "", "", "", 
  "", "", "", "", "", "", 73.15, 8.654618*^6, 214.243, 43.1, 18.436, 12.644, 
  57410.166, "", 99.739, 5.59, 22.6, 28.9, "", 4.53, 83.78, 0.955}, 
 {"CHE", "Europe", "Switzerland", "2020-03-29", 14829., 753., 1050.714, 300., 
  36., 28.857, 1713.421, 87.006, 121.405, 34.664, 4.16, 3.334, 1.24, "", "", 
  "", "", "", "", "", "", "", "", "", "", "", "", "", "", "", "", "", "", "", 
  "", "", "", "", "", 73.15, 8.654618*^6, 214.243, 43.1, 18.436, 12.644, 
  57410.166, "", 99.739, 5.59, 22.6, 28.9, "", 4.53, 83.78, 0.955}, 
 {"CHE", "Europe", "Switzerland", "2020-03-30", 15922., 1093., 1018.143, 
  359., 59., 34.143, 1839.711, 126.291, 117.642, 41.481, 6.817, 3.945, 1.2, 
  "", "", "", "", "", "", "", "", "", "", "", "", "", "", "", "", "", "", "", 
  "", "", "", "", "", "", "", 73.15, 8.654618*^6, 214.243, 43.1, 18.436, 
  12.644, 57410.166, "", 99.739, 5.59, 22.6, 28.9, "", 4.53, 83.78, 0.955}, 
 {"CHE", "Europe", "Switzerland", "2020-03-31", 16605., 683., 961.143, 433., 
  74., 44.429, 1918.629, 78.917, 111.055, 50.031, 8.55, 5.134, 1.15, "", "", 
  "", "", "", "", "", "", "", "", "", "", "", "", "", "", "", "", "", "", "", 
  "", "", "", "", "", 73.15, 8.654618*^6, 214.243, 43.1, 18.436, 12.644, 
  57410.166, "", 99.739, 5.59, 22.6, 28.9, "", 4.53, 83.78, 0.955}, 
 {"CHE", "Europe", "Switzerland", "2020-04-01", 17768., 1163., 981.571, 488., 
  55., 47.857, 2053.008, 134.379, 113.416, 56.386, 6.355, 5.53, 1.09, "", "", 
  "", "", "", "", "", "", "", "", "", "", "", "", "", "", "", "", "", "", "", 
  "", "", "", "", "", 73.15, 8.654618*^6, 214.243, 43.1, 18.436, 12.644, 
  57410.166, "", 99.739, 5.59, 22.6, 28.9, "", 4.53, 83.78, 0.955}, 
 {"CHE", "Europe", "Switzerland", "2020-04-02", 18827., 1059., 1002.286, 
  536., 48., 49.286, 2175.37, 122.362, 115.809, 61.932, 5.546, 5.695, 1.03, 
  "", "", "", "", "", "", "", "", "", "", "", "", "", "", "", "", "", "", "", 
  "", "", "", "", "", "", "", 73.15, 8.654618*^6, 214.243, 43.1, 18.436, 
  12.644, 57410.166, "", 99.739, 5.59, 22.6, 28.9, "", 4.53, 83.78, 0.955}, 
 {"CHE", "Europe", "Switzerland", "2020-04-03", 19606., 779., 954., 591., 
  55., 51.429, 2265.38, 90.01, 110.23, 68.287, 6.355, 5.942, 0.96, "", "", 
  "", "", "", "", "", "", "", "", "", "", "", "", "", "", "", "", "", "", "", 
  "", "", "", "", "", 73.15, 8.654618*^6, 214.243, 43.1, 18.436, 12.644, 
  57410.166, "", 99.739, 5.59, 22.6, 28.9, "", 4.53, 83.78, 0.955}, 
 {"CHE", "Europe", "Switzerland", "2020-04-04", 20505., 899., 918.429, 666., 
  75., 57.429, 2369.255, 103.875, 106.12, 76.953, 8.666, 6.636, 0.93, "", "", 
  "", "", "", "", "", "", "", "", "", "", "", "", "", "", "", "", "", "", "", 
  "", "", "", "", "", 73.15, 8.654618*^6, 214.243, 43.1, 18.436, 12.644, 
  57410.166, "", 99.739, 5.59, 22.6, 28.9, "", 4.53, 83.78, 0.955}, 
 {"CHE", "Europe", "Switzerland", "2020-04-05", 21100., 595., 895.857, 715., 
  49., 59.286, 2438.005, 68.749, 103.512, 82.615, 5.662, 6.85, 0.9, "", "", 
  "", "", "", "", "", "", "", "", "", "", "", "", "", "", "", "", "", "", "", 
  "", "", "", "", "", 73.15, 8.654618*^6, 214.243, 43.1, 18.436, 12.644, 
  57410.166, "", 99.739, 5.59, 22.6, 28.9, "", 4.53, 83.78, 0.955}, 
 {"CHE", "Europe", "Switzerland", "2020-04-06", 21657., 557., 819.286, 765., 
  50., 58., 2502.363, 64.359, 94.665, 88.392, 5.777, 6.702, 0.88, "", "", "", 
  "", "", "", "", "", "", "", "", "", "", "", "", "", "", "", "", "", "", "", 
  "", "", "", "", 73.15, 8.654618*^6, 214.243, 43.1, 18.436, 12.644, 
  57410.166, "", 99.739, 5.59, 22.6, 28.9, "", 4.53, 83.78, 0.955}, 
 {"CHE", "Europe", "Switzerland", "2020-04-07", 22253., 596., 806.857, 821., 
  56., 55.429, 2571.228, 68.865, 93.229, 94.863, 6.471, 6.405, 0.86, "", "", 
  "", "", "", "", "", "", "", "", "", "", "", "", "", "", "", "", "", "", "", 
  "", "", "", "", "", 73.15, 8.654618*^6, 214.243, 43.1, 18.436, 12.644, 
  57410.166, "", 99.739, 5.59, 22.6, 28.9, "", 4.53, 83.78, 0.955}, 
 {"CHE", "Europe", "Switzerland", "2020-04-08", 23280., 1027., 787.429, 895., 
  74., 58.143, 2689.893, 118.665, 90.984, 103.413, 8.55, 6.718, 0.83, "", "", 
  "", "", "", "", "", "", "", "", "", "", "", "", "", "", "", "", "", "", "", 
  "", "", "", "", "", 73.15, 8.654618*^6, 214.243, 43.1, 18.436, 12.644, 
  57410.166, "", 99.739, 5.59, 22.6, 28.9, "", 4.53, 83.78, 0.955}, 
 {"CHE", "Europe", "Switzerland", "2020-04-09", 24051., 771., 746.286, 948., 
  53., 58.857, 2778.979, 89.085, 86.23, 109.537, 6.124, 6.801, 0.78, "", "", 
  "", "", "", "", "", "", "", "", "", "", "", "", "", "", "", "", "", "", "", 
  "", "", "", "", "", 73.15, 8.654618*^6, 214.243, 43.1, 18.436, 12.644, 
  57410.166, "", 99.739, 5.59, 22.6, 28.9, "", 4.53, 83.78, 0.955}, 
 {"CHE", "Europe", "Switzerland", "2020-04-10", 24551., 500., 706.429, 1002., 
  54., 58.714, 2836.751, 57.773, 81.624, 115.776, 6.239, 6.784, 0.73, "", "", 
  "", "", "", "", "", "", "", "", "", "", "", "", "", "", "", "", "", "", "", 
  "", "", "", "", "", 73.15, 8.654618*^6, 214.243, 43.1, 18.436, 12.644, 
  57410.166, "", 99.739, 5.59, 22.6, 28.9, "", 4.53, 83.78, 0.955}, 
 {"CHE", "Europe", "Switzerland", "2020-04-11", 25107., 556., 657.429, 1036., 
  34., 52.857, 2900.995, 64.243, 75.963, 119.705, 3.929, 6.107, 0.69, "", "", 
  "", "", "", "", "", "", "", "", "", "", "", "", "", "", "", "", "", "", "", 
  "", "", "", "", "", 73.15, 8.654618*^6, 214.243, 43.1, 18.436, 12.644, 
  57410.166, "", 99.739, 5.59, 22.6, 28.9, "", 4.53, 83.78, 0.955}, 
 {"CHE", "Europe", "Switzerland", "2020-04-12", 25415., 308., 616.429, 1106., 
  70., 55.857, 2936.583, 35.588, 71.225, 127.793, 8.088, 6.454, 0.66, "", "", 
  "", "", "", "", "", "", "", "", "", "", "", "", "", "", "", "", "", "", "", 
  "", "", "", "", "", 73.15, 8.654618*^6, 214.243, 43.1, 18.436, 12.644, 
  57410.166, "", 99.739, 5.59, 22.6, 28.9, "", 4.53, 83.78, 0.955}, 
 {"CHE", "Europe", "Switzerland", "2020-04-13", 25688., 273., 575.857, 1138., 
  32., 53.286, 2968.126, 31.544, 66.538, 131.49, 3.697, 6.157, 0.65, "", "", 
  "", "", "", "", "", "", "", "", "", "", "", "", "", "", "", "", "", "", "", 
  "", "", "", "", "", 73.15, 8.654618*^6, 214.243, 43.1, 18.436, 12.644, 
  57410.166, "", 99.739, 5.59, 22.6, 28.9, "", 4.53, 83.78, 0.955}, 
 {"CHE", "Europe", "Switzerland", "2020-04-14", 25936., 248., 526.143, 1174., 
  36., 50.429, 2996.782, 28.655, 60.793, 135.65, 4.16, 5.827, 0.63, "", "", 
  "", "", "", "", "", "", "", "", "", "", "", "", "", "", "", "", "", "", "", 
  "", "", "", "", "", 73.15, 8.654618*^6, 214.243, 43.1, 18.436, 12.644, 
  57410.166, "", 99.739, 5.59, 22.6, 28.9, "", 4.53, 83.78, 0.955}, 
 {"CHE", "Europe", "Switzerland", "2020-04-15", 26336., 400., 436.571, 1239., 
  65., 49.143, 3043., 46.218, 50.444, 143.161, 7.51, 5.678, 0.62, "", "", "", 
  "", "", "", "", "", "", "", "", "", "", "", "", "", "", "", "", "", "", "", 
  "", "", "", "", 73.15, 8.654618*^6, 214.243, 43.1, 18.436, 12.644, 
  57410.166, "", 99.739, 5.59, 22.6, 28.9, "", 4.53, 83.78, 0.955}, 
 {"CHE", "Europe", "Switzerland", "2020-04-16", 26732., 396., 383., 1281., 
  42., 47.571, 3088.756, 45.756, 44.254, 148.013, 4.853, 5.497, 0.61, "", "", 
  "", "", "", "", "", "", "", "", "", "", "", "", "", "", "", "", "", "", "", 
  "", "", "", "", "", 73.15, 8.654618*^6, 214.243, 43.1, 18.436, 12.644, 
  57410.166, "", 99.739, 5.59, 22.6, 28.9, "", 4.53, 83.78, 0.955}, 
 {"CHE", "Europe", "Switzerland", "2020-04-17", 27078., 346., 361., 1327., 
  46., 46.429, 3128.734, 39.979, 41.712, 153.329, 5.315, 5.365, 0.6, "", "", 
  "", "", "", "", "", "", "", "", "", "", "", "", "", "", "", "", "", "", "", 
  "", "", "", "", "", 73.15, 8.654618*^6, 214.243, 43.1, 18.436, 12.644, 
  57410.166, "", 99.739, 5.59, 22.6, 28.9, "", 4.53, 83.78, 0.955}, 
 {"CHE", "Europe", "Switzerland", "2020-04-18", 27404., 326., 328.143, 1368., 
  41., 47.429, 3166.402, 37.668, 37.915, 158.066, 4.737, 5.48, 0.6, "", "", 
  "", "", "", "", "", "", "", "", "", "", "", "", "", "", "", "", "", "", "", 
  "", "", "", "", "", 73.15, 8.654618*^6, 214.243, 43.1, 18.436, 12.644, 
  57410.166, "", 99.739, 5.59, 22.6, 28.9, "", 4.53, 83.78, 0.955}, 
 {"CHE", "Europe", "Switzerland", "2020-04-19", 27740., 336., 332.143, 1393., 
  25., 41., 3205.225, 38.823, 38.378, 160.955, 2.889, 4.737, 0.59, "", "", 
  "", "", "", "", "", "", "", "", "", "", "", "", "", "", "", "", "", "", "", 
  "", "", "", "", "", 73.15, 8.654618*^6, 214.243, 43.1, 18.436, 12.644, 
  57410.166, "", 99.739, 5.59, 22.6, 28.9, "", 4.53, 83.78, 0.955}, 
 {"CHE", "Europe", "Switzerland", "2020-04-20", 27944., 204., 322.286, 1429., 
  36., 41.571, 3228.796, 23.571, 37.239, 165.114, 4.16, 4.803, 0.58, "", "", 
  "", "", "", "", "", "", "", "", "", "", "", "", "", "", "", "", "", "", "", 
  "", "", "", "", "", 73.15, 8.654618*^6, 214.243, 43.1, 18.436, 12.644, 
  57410.166, "", 99.739, 5.59, 22.6, 28.9, "", 4.53, 83.78, 0.955}, 
 {"CHE", "Europe", "Switzerland", "2020-04-21", 28063., 119., 303.857, 1478., 
  49., 43.429, 3242.546, 13.75, 35.109, 170.776, 5.662, 5.018, 0.57, "", "", 
  "", "", "", "", "", "", "", "", "", "", "", "", "", "", "", "", "", "", "", 
  "", "", "", "", "", 73.15, 8.654618*^6, 214.243, 43.1, 18.436, 12.644, 
  57410.166, "", 99.739, 5.59, 22.6, 28.9, "", 4.53, 83.78, 0.955}, 
 {"CHE", "Europe", "Switzerland", "2020-04-22", 28268., 205., 276., 1509., 
  31., 38.571, 3266.233, 23.687, 31.89, 174.358, 3.582, 4.457, 0.55, "", "", 
  "", "", "", "", "", "", "", "", "", "", "", "", "", "", "", "", "", "", "", 
  "", "", "", "", "", 73.15, 8.654618*^6, 214.243, 43.1, 18.436, 12.644, 
  57410.166, "", 99.739, 5.59, 22.6, 28.9, "", 4.53, 83.78, 0.955}, 
 {"CHE", "Europe", "Switzerland", "2020-04-23", 28496., 228., 252., 1549., 
  40., 38.286, 3292.577, 26.344, 29.117, 178.98, 4.622, 4.424, 0.55, "", "", 
  "", "", "", "", "", "", "", "", "", "", "", "", "", "", "", "", "", "", "", 
  "", "", "", "", "", 73.15, 8.654618*^6, 214.243, 43.1, 18.436, 12.644, 
  57410.166, "", 99.739, 5.59, 22.6, 28.9, "", 4.53, 83.78, 0.955}, 
 {"CHE", "Europe", "Switzerland", "2020-04-24", 28677., 181., 228.429, 1589., 
  40., 37.429, 3313.491, 20.914, 26.394, 183.601, 4.622, 4.325, 0.55, "", "", 
  "", "", "", "", "", "", "", "", "", "", "", "", "", "", "", "", "", "", "", 
  "", "", "", "", "", 73.15, 8.654618*^6, 214.243, 43.1, 18.436, 12.644, 
  57410.166, "", 99.739, 5.59, 22.6, 28.9, "", 4.53, 83.78, 0.955}, 
 {"CHE", "Europe", "Switzerland", "2020-04-25", 28894., 217., 212.857, 1599., 
  10., 33., 3338.564, 25.073, 24.595, 184.757, 1.155, 3.813, 0.55, "", "", 
  "", "", "", "", "", "", "", "", "", "", "", "", "", "", "", "", "", "", "", 
  "", "", "", "", "", 73.15, 8.654618*^6, 214.243, 43.1, 18.436, 12.644, 
  57410.166, "", 99.739, 5.59, 22.6, 28.9, "", 4.53, 83.78, 0.955}, 
 {"CHE", "Europe", "Switzerland", "2020-04-26", 29061., 167., 188.714, 1610., 
  11., 31., 3357.861, 19.296, 21.805, 186.028, 1.271, 3.582, 0.55, "", "", 
  "", "", "", "", "", "", "", "", "", "", "", "", "", "", "", "", "", "", "", 
  "", "", "", "", "", 73.15, 8.654618*^6, 214.243, 43.1, 18.436, 12.644, 
  57410.166, "", 99.739, 5.59, 22.6, 28.9, "", 4.53, 83.78, 0.955}, 
 {"CHE", "Europe", "Switzerland", "2020-04-27", 29164., 103., 174.286, 1665., 
  55., 33.714, 3369.762, 11.901, 20.138, 192.383, 6.355, 3.896, 0.55, "", "", 
  "", "", "", "", "", "", "", "", "", "", "", "", "", "", "", "", "", "", "", 
  "", "", "", "", "", 69.44, 8.654618*^6, 214.243, 43.1, 18.436, 12.644, 
  57410.166, "", 99.739, 5.59, 22.6, 28.9, "", 4.53, 83.78, 0.955}, 
 {"CHE", "Europe", "Switzerland", "2020-04-28", 29264., 100., 171.571, 1699., 
  34., 31.571, 3381.316, 11.555, 19.824, 196.311, 3.929, 3.648, 0.55, "", "", 
  "", "", "", "", "", "", "", "", "", "", "", "", "", "", "", "", "", "", "", 
  "", "", "", "", "", 69.44, 8.654618*^6, 214.243, 43.1, 18.436, 12.644, 
  57410.166, "", 99.739, 5.59, 22.6, 28.9, "", 4.53, 83.78, 0.955}, 
 {"CHE", "Europe", "Switzerland", "2020-04-29", 29407., 143., 162.714, 1716., 
  17., 29.571, 3397.839, 16.523, 18.801, 198.276, 1.964, 3.417, 0.54, "", "", 
  "", "", "", "", "", "", "", "", "", "", "", "", "", "", "", "", "", "", "", 
  "", "", "", "", "", 69.44, 8.654618*^6, 214.243, 43.1, 18.436, 12.644, 
  57410.166, "", 99.739, 5.59, 22.6, 28.9, "", 4.53, 83.78, 0.955}, 
 {"CHE", "Europe", "Switzerland", "2020-04-30", 29586., 179., 155.714, 1737., 
  21., 26.857, 3418.522, 20.683, 17.992, 200.702, 2.426, 3.103, 0.53, "", "", 
  "", "", "", "", "", "", "", "", "", "", "", "", "", "", "", "", "", "", "", 
  "", "", "", "", "", 69.44, 8.654618*^6, 214.243, 43.1, 18.436, 12.644, 
  57410.166, "", 99.739, 5.59, 22.6, 28.9, "", 4.53, 83.78, 0.955}, 
 {"CHE", "Europe", "Switzerland", "2020-05-01", 29705., 119., 146.857, 1754., 
  17., 23.571, 3432.272, 13.75, 16.969, 202.666, 1.964, 2.724, 0.52, "", "", 
  "", "", "", "", "", "", "", "", "", "", "", "", "", "", "", "", "", "", "", 
  "", "", "", "", "", 69.44, 8.654618*^6, 214.243, 43.1, 18.436, 12.644, 
  57410.166, "", 99.739, 5.59, 22.6, 28.9, "", 4.53, 83.78, 0.955}, 
 {"CHE", "Europe", "Switzerland", "2020-05-02", 29817., 112., 131.857, 1762., 
  8., 23.286, 3445.213, 12.941, 15.235, 203.591, 0.924, 2.691, 0.51, "", "", 
  "", "", "", "", "", "", "", "", "", "", "", "", "", "", "", "", "", "", "", 
  "", "", "", "", "", 69.44, 8.654618*^6, 214.243, 43.1, 18.436, 12.644, 
  57410.166, "", 99.739, 5.59, 22.6, 28.9, "", 4.53, 83.78, 0.955}, 
 {"CHE", "Europe", "Switzerland", "2020-05-03", 29905., 88., 120.571, 1762., 
  0., 21.714, 3455.381, 10.168, 13.931, 203.591, 0., 2.509, 0.5, "", "", "", 
  "", "", "", "", "", "", "", "", "", "", "", "", "", "", "", "", "", "", "", 
  "", "", "", "", 69.44, 8.654618*^6, 214.243, 43.1, 18.436, 12.644, 
  57410.166, "", 99.739, 5.59, 22.6, 28.9, "", 4.53, 83.78, 0.955}, 
 {"CHE", "Europe", "Switzerland", "2020-05-04", 29981., 76., 116.714, 1784., 
  22., 17., 3464.162, 8.781, 13.486, 206.133, 2.542, 1.964, 0.49, "", "", "", 
  "", "", "", "", "", "", "", "", "", "", "", "", "", "", "", "", "", "", "", 
  "", "", "", "", 69.44, 8.654618*^6, 214.243, 43.1, 18.436, 12.644, 
  57410.166, "", 99.739, 5.59, 22.6, 28.9, "", 4.53, 83.78, 0.955}, 
 {"CHE", "Europe", "Switzerland", "2020-05-05", 30009., 28., 106.429, 1795., 
  11., 13.714, 3467.397, 3.235, 12.297, 207.404, 1.271, 1.585, 0.47, "", "", 
  "", "", "", "", "", "", "", "", "", "", "", "", "", "", "", "", "", "", "", 
  "", "", "", "", "", 69.44, 8.654618*^6, 214.243, 43.1, 18.436, 12.644, 
  57410.166, "", 99.739, 5.59, 22.6, 28.9, "", 4.53, 83.78, 0.955}, 
 {"CHE", "Europe", "Switzerland", "2020-05-06", 30060., 51., 93.286, 1805., 
  10., 12.714, 3473.29, 5.893, 10.779, 208.559, 1.155, 1.469, 0.47, "", "", 
  "", "", "", "", "", "", "", "", "", "", "", "", "", "", "", "", "", "", "", 
  "", "", "", "", "", 69.44, 8.654618*^6, 214.243, 43.1, 18.436, 12.644, 
  57410.166, "", 99.739, 5.59, 22.6, 28.9, "", 4.53, 83.78, 0.955}, 
 {"CHE", "Europe", "Switzerland", "2020-05-07", 30126., 66., 77.143, 1810., 
  5., 10.429, 3480.916, 7.626, 8.913, 209.137, 0.578, 1.205, 0.47, "", "", 
  "", "", "", "", "", "", "", "", "", "", "", "", "", "", "", "", "", "", "", 
  "", "", "", "", "", 69.44, 8.654618*^6, 214.243, 43.1, 18.436, 12.644, 
  57410.166, "", 99.739, 5.59, 22.6, 28.9, "", 4.53, 83.78, 0.955}, 
 {"CHE", "Europe", "Switzerland", "2020-05-08", 30207., 81., 71.714, 1823., 
  13., 9.857, 3490.275, 9.359, 8.286, 210.639, 1.502, 1.139, 0.47, "", "", 
  "", "", "", "", "", "", "", "", "", "", "", "", "", "", "", "", "", "", "", 
  "", "", "", "", "", 69.44, 8.654618*^6, 214.243, 43.1, 18.436, 12.644, 
  57410.166, "", 99.739, 5.59, 22.6, 28.9, "", 4.53, 83.78, 0.955}, 
 {"CHE", "Europe", "Switzerland", "2020-05-09", 30251., 44., 62., 1830., 7., 
  9.714, 3495.359, 5.084, 7.164, 211.448, 0.809, 1.122, 0.48, "", "", "", "", 
  "", "", "", "", "", "", "", "", "", "", "", "", "", "", "", "", "", "", "", 
  "", "", "", 69.44, 8.654618*^6, 214.243, 43.1, 18.436, 12.644, 57410.166, 
  "", 99.739, 5.59, 22.6, 28.9, "", 4.53, 83.78, 0.955}, 
 {"CHE", "Europe", "Switzerland", "2020-05-10", 30305., 54., 57.143, 1833., 
  3., 10.143, 3501.599, 6.239, 6.603, 211.794, 0.347, 1.172, 0.49, "", "", 
  "", "", "", "", "", "", "", "", "", "", "", "", "", "", "", "", "", "", "", 
  "", "", "", "", "", 69.44, 8.654618*^6, 214.243, 43.1, 18.436, 12.644, 
  57410.166, "", 99.739, 5.59, 22.6, 28.9, "", 4.53, 83.78, 0.955}, 
 {"CHE", "Europe", "Switzerland", "2020-05-11", 30344., 39., 51.857, 1845., 
  12., 8.714, 3506.105, 4.506, 5.992, 213.181, 1.387, 1.007, 0.5, "", "", "", 
  "", "", "", "", "", "", "", "", "", "", "", "", "", "", "", "", "", "", "", 
  "", "", "", "", 58.33, 8.654618*^6, 214.243, 43.1, 18.436, 12.644, 
  57410.166, "", 99.739, 5.59, 22.6, 28.9, "", 4.53, 83.78, 0.955}, 
 {"CHE", "Europe", "Switzerland", "2020-05-12", 30380., 36., 53., 1867., 22., 
  10.286, 3510.265, 4.16, 6.124, 215.723, 2.542, 1.188, 0.5, "", "", "", "", 
  "", "", "", "", "", "", "", "", "", "", "", "", "", "", "", "", "", "", "", 
  "", "", "", 58.33, 8.654618*^6, 214.243, 43.1, 18.436, 12.644, 57410.166, 
  "", 99.739, 5.59, 22.6, 28.9, "", 4.53, 83.78, 0.955}, 
 {"CHE", "Europe", "Switzerland", "2020-05-13", 30413., 33., 50.429, 1870., 
  3., 9.286, 3514.078, 3.813, 5.827, 216.07, 0.347, 1.073, 0.5, "", "", "", 
  "", "", "", "", "", "", "", "", "", "", "", "", "", "", "", "", "", "", "", 
  "", "", "", "", 58.33, 8.654618*^6, 214.243, 43.1, 18.436, 12.644, 
  57410.166, "", 99.739, 5.59, 22.6, 28.9, "", 4.53, 83.78, 0.955}, 
 {"CHE", "Europe", "Switzerland", "2020-05-14", 30463., 50., 48.143, 1872., 
  2., 8.857, 3519.855, 5.777, 5.563, 216.301, 0.231, 1.023, 0.51, "", "", "", 
  "", "", "", "", "", "", "", "", "", "", "", "", "", "", "", "", "", "", "", 
  "", "", "", "", 58.33, 8.654618*^6, 214.243, 43.1, 18.436, 12.644, 
  57410.166, "", 99.739, 5.59, 22.6, 28.9, "", 4.53, 83.78, 0.955}, 
 {"CHE", "Europe", "Switzerland", "2020-05-15", 30514., 51., 43.857, 1878., 
  6., 7.857, 3525.748, 5.893, 5.067, 216.994, 0.693, 0.908, 0.52, "", "", "", 
  "", "", "", "", "", "", "", "", "", "", "", "", "", "", "", "", "", "", "", 
  "", "", "", "", 58.33, 8.654618*^6, 214.243, 43.1, 18.436, 12.644, 
  57410.166, "", 99.739, 5.59, 22.6, 28.9, "", 4.53, 83.78, 0.955}, 
 {"CHE", "Europe", "Switzerland", "2020-05-16", 30572., 58., 45.857, 1879., 
  1., 7., 3532.449, 6.702, 5.299, 217.11, 0.116, 0.809, 0.52, "", "", "", "", 
  "", "", "", "", "", "", "", "", "", "", "", "", "", "", "", "", "", "", "", 
  "", "", "", 58.33, 8.654618*^6, 214.243, 43.1, 18.436, 12.644, 57410.166, 
  "", 99.739, 5.59, 22.6, 28.9, "", 4.53, 83.78, 0.955}, 
 {"CHE", "Europe", "Switzerland", "2020-05-17", 30587., 15., 40.286, 1881., 
  2., 6.857, 3534.183, 1.733, 4.655, 217.341, 0.231, 0.792, 0.52, "", "", "", 
  "", "", "", "", "", "", "", "", "", "", "", "", "", "", "", "", "", "", "", 
  "", "", "", "", 58.33, 8.654618*^6, 214.243, 43.1, 18.436, 12.644, 
  57410.166, "", 99.739, 5.59, 22.6, 28.9, "", 4.53, 83.78, 0.955}, 
 {"CHE", "Europe", "Switzerland", "2020-05-18", 30597., 10., 36.143, 1886., 
  5., 5.857, 3535.338, 1.155, 4.176, 217.918, 0.578, 0.677, 0.52, "", "", "", 
  "", "", "", "", "", "", "", "", "", "", "", "", "", "", "", "", "", "", "", 
  "", "", "", "", 58.33, 8.654618*^6, 214.243, 43.1, 18.436, 12.644, 
  57410.166, "", 99.739, 5.59, 22.6, 28.9, "", 4.53, 83.78, 0.955}, 
 {"CHE", "Europe", "Switzerland", "2020-05-19", 30618., 21., 34., 1891., 5., 
  3.429, 3537.764, 2.426, 3.929, 218.496, 0.578, 0.396, 0.52, "", "", "", "", 
  "", "", "", "", "", "", "", "", "", "", "", "", "", "", "", "", "", "", "", 
  "", "", "", 58.33, 8.654618*^6, 214.243, 43.1, 18.436, 12.644, 57410.166, 
  "", 99.739, 5.59, 22.6, 28.9, "", 4.53, 83.78, 0.955}, 
 {"CHE", "Europe", "Switzerland", "2020-05-20", 30658., 40., 35., 1892., 1., 
  3.143, 3542.386, 4.622, 4.044, 218.612, 0.116, 0.363, 0.52, "", "", "", "", 
  "", "", "", "", "", "", "", "", "", "", "", "", "", "", "", "", "", "", "", 
  "", "", "", 58.33, 8.654618*^6, 214.243, 43.1, 18.436, 12.644, 57410.166, 
  "", 99.739, 5.59, 22.6, 28.9, "", 4.53, 83.78, 0.955}, 
 {"CHE", "Europe", "Switzerland", "2020-05-21", 30694., 36., 33., 1898., 6., 
  3.714, 3546.546, 4.16, 3.813, 219.305, 0.693, 0.429, 0.51, "", "", "", "", 
  "", "", "", "", "", "", "", "", "", "", "", "", "", "", "", "", "", "", "", 
  "", "", "", 58.33, 8.654618*^6, 214.243, 43.1, 18.436, 12.644, 57410.166, 
  "", 99.739, 5.59, 22.6, 28.9, "", 4.53, 83.78, 0.955}, 
 {"CHE", "Europe", "Switzerland", "2020-05-22", 30707., 13., 27.571, 1903., 
  5., 3.571, 3548.048, 1.502, 3.186, 219.883, 0.578, 0.413, 0.5, "", "", "", 
  "", "", "", "", "", "", "", "", "", "", "", "", "", "", "", "", "", "", "", 
  "", "", "", "", 58.33, 8.654618*^6, 214.243, 43.1, 18.436, 12.644, 
  57410.166, "", 99.739, 5.59, 22.6, 28.9, "", 4.53, 83.78, 0.955}, 
 {"CHE", "Europe", "Switzerland", "2020-05-23", 30725., 18., 21.857, 1905., 
  2., 3.714, 3550.128, 2.08, 2.525, 220.114, 0.231, 0.429, 0.51, "", "", "", 
  "", "", "", "", "", 2512., 2512., 0.29, 0.29, "", "", 0.006, 166.7, 
  "tests performed", "", "", "", "", "", "", "", "", "", 58.33, 8.654618*^6, 
  214.243, 43.1, 18.436, 12.644, 57410.166, "", 99.739, 5.59, 22.6, 28.9, "", 
  4.53, 83.78, 0.955}, {"CHE", "Europe", "Switzerland", "2020-05-24", 30736., 
  11., 21.286, 1906., 1., 3.571, 3551.399, 1.271, 2.459, 220.229, 0.116, 
  0.413, 0.53, "", "", "", "", "", "", "", "", 1654., 4166., 0.481, 0.191, 
  "", "", 0.007, 142.9, "tests performed", "", "", "", "", "", "", "", "", 
  "", 58.33, 8.654618*^6, 214.243, 43.1, 18.436, 12.644, 57410.166, "", 
  99.739, 5.59, 22.6, 28.9, "", 4.53, 83.78, 0.955}, 
 {"CHE", "Europe", "Switzerland", "2020-05-25", 30746., 10., 21.286, 1913., 
  7., 3.857, 3552.554, 1.155, 2.459, 221.038, 0.809, 0.446, 0.56, "", "", "", 
  "", "", "", "", "", 3877., 8043., 0.929, 0.448, "", "", 0.006, 166.7, 
  "tests performed", "", "", "", "", "", "", "", "", "", 58.33, 8.654618*^6, 
  214.243, 43.1, 18.436, 12.644, 57410.166, "", 99.739, 5.59, 22.6, 28.9, "", 
  4.53, 83.78, 0.955}, {"CHE", "Europe", "Switzerland", "2020-05-26", 30761., 
  15., 20.429, 1915., 2., 3.429, 3554.287, 1.733, 2.36, 221.269, 0.231, 
  0.396, 0.58, "", "", "", "", "", "", "", "", 5579., 13622., 1.574, 0.645, 
  "", "", 0.007, 142.9, "tests performed", "", "", "", "", "", "", "", "", 
  "", 58.33, 8.654618*^6, 214.243, 43.1, 18.436, 12.644, 57410.166, "", 
  99.739, 5.59, 22.6, 28.9, "", 4.53, 83.78, 0.955}, 
 {"CHE", "Europe", "Switzerland", "2020-05-27", 30776., 15., 16.857, 1917., 
  2., 3.571, 3556.021, 1.733, 1.948, 221.5, 0.231, 0.413, 0.6, "", "", "", 
  "", "", "", "", "", 4908., 18530., 2.141, 0.567, "", "", 0.007, 142.9, 
  "tests performed", "", "", "", "", "", "", "", "", "", 58.33, 8.654618*^6, 
  214.243, 43.1, 18.436, 12.644, 57410.166, "", 99.739, 5.59, 22.6, 28.9, "", 
  4.53, 83.78, 0.955}, {"CHE", "Europe", "Switzerland", "2020-05-28", 30796., 
  20., 14.571, 1919., 2., 3., 3558.332, 2.311, 1.684, 221.731, 0.231, 0.347, 
  0.64, "", "", "", "", "", "", "", "", 4152., 22682., 2.621, 0.48, "", "", 
  0.007, 142.9, "tests performed", "", "", "", "", "", "", "", "", "", 58.33, 
  8.654618*^6, 214.243, 43.1, 18.436, 12.644, 57410.166, "", 99.739, 5.59, 
  22.6, 28.9, "", 4.53, 83.78, 0.955}, {"CHE", "Europe", "Switzerland", 
  "2020-05-29", 30828., 32., 17.286, 1919., 0., 2.286, 3562.029, 3.697, 
  1.997, 221.731, 0., 0.264, 0.67, "", "", "", "", "", "", "", "", 3683., 
  26365., 3.046, 0.426, "", "", 0.008, 125., "tests performed", "", "", "", 
  "", "", "", "", "", "", 58.33, 8.654618*^6, 214.243, 43.1, 18.436, 12.644, 
  57410.166, "", 99.739, 5.59, 22.6, 28.9, "", 4.53, 83.78, 0.955}, 
 {"CHE", "Europe", "Switzerland", "2020-05-30", 30845., 17., 17.143, 1919., 
  0., 2., 3563.993, 1.964, 1.981, 221.731, 0., 0.231, 0.69, "", "", "", "", 
  "", "", "", "", 2585., 28950., 3.345, 0.299, 3777., 0.436, 0.008, 125., 
  "tests performed", "", "", "", "", "", "", "", "", "", 55.56, 8.654618*^6, 
  214.243, 43.1, 18.436, 12.644, 57410.166, "", 99.739, 5.59, 22.6, 28.9, "", 
  4.53, 83.78, 0.955}, {"CHE", "Europe", "Switzerland", "2020-05-31", 30862., 
  17., 18., 1920., 1., 2., 3565.958, 1.964, 2.08, 221.847, 0.116, 0.231, 
  0.71, "", "", "", "", "", "", "", "", 1558., 30508., 3.525, 0.18, 3763., 
  0.435, 0.008, 125., "tests performed", "", "", "", "", "", "", "", "", "", 
  55.56, 8.654618*^6, 214.243, 43.1, 18.436, 12.644, 57410.166, "", 99.739, 
  5.59, 22.6, 28.9, "", 4.53, 83.78, 0.955}, {"CHE", "Europe", "Switzerland", 
  "2020-06-01", 30871., 9., 17.857, 1920., 0., 1., 3566.997, 1.04, 2.063, 
  221.847, 0., 0.116, 0.73, "", "", "", "", "", "", "", "", 1772., 32280., 
  3.73, 0.205, 3462., 0.4, 0.008, 125., "tests performed", "", "", "", "", 
  "", "", "", "", "", 55.56, 8.654618*^6, 214.243, 43.1, 18.436, 12.644, 
  57410.166, "", 99.739, 5.59, 22.6, 28.9, "", 4.53, 83.78, 0.955}, 
 {"CHE", "Europe", "Switzerland", "2020-06-02", 30874., 3., 16.143, 1920., 
  0., 0.714, 3567.344, 0.347, 1.865, 221.847, 0., 0.083, 0.74, "", "", "", 
  "", "", "", "", "", 4135., 36415., 4.208, 0.478, 3256., 0.376, 0.008, 125., 
  "tests performed", "", "", "", "", "", "", "", "", "", 55.56, 8.654618*^6, 
  214.243, 43.1, 18.436, 12.644, 57410.166, "", 99.739, 5.59, 22.6, 28.9, "", 
  4.53, 83.78, 0.955}, {"CHE", "Europe", "Switzerland", "2020-06-03", 30893., 
  19., 16.714, 1921., 1., 0.571, 3569.539, 2.195, 1.931, 221.962, 0.116, 
  0.066, 0.78, "", "", "", "", "", "", "", "", 5159., 41574., 4.804, 0.596, 
  3292., 0.38, 0.008, 125., "tests performed", "", "", "", "", "", "", "", 
  "", "", 55.56, 8.654618*^6, 214.243, 43.1, 18.436, 12.644, 57410.166, "", 
  99.739, 5.59, 22.6, 28.9, "", 4.53, 83.78, 0.955}, 
 {"CHE", "Europe", "Switzerland", "2020-06-04", 30913., 20., 16.714, 1921., 
  0., 0.286, 3571.85, 2.311, 1.931, 221.962, 0., 0.033, 0.82, "", "", "", "", 
  "", "", "", "", 5141., 46715., 5.398, 0.594, 3433., 0.397, 0.007, 142.9, 
  "tests performed", "", "", "", "", "", "", "", "", "", 55.56, 8.654618*^6, 
  214.243, 43.1, 18.436, 12.644, 57410.166, "", 99.739, 5.59, 22.6, 28.9, "", 
  4.53, 83.78, 0.955}, {"CHE", "Europe", "Switzerland", "2020-06-05", 30936., 
  23., 15.429, 1921., 0., 0.286, 3574.508, 2.658, 1.783, 221.962, 0., 0.033, 
  0.86, "", "", "", "", "", "", "", "", 4799., 51514., 5.952, 0.555, 3593., 
  0.415, 0.006, 166.7, "tests performed", "", "", "", "", "", "", "", "", "", 
  55.56, 8.654618*^6, 214.243, 43.1, 18.436, 12.644, 57410.166, "", 99.739, 
  5.59, 22.6, 28.9, "", 4.53, 83.78, 0.955}, {"CHE", "Europe", "Switzerland", 
  "2020-06-06", 30956., 20., 15.857, 1921., 0., 0.286, 3576.819, 2.311, 
  1.832, 221.962, 0., 0.033, 0.89, "", "", "", "", "", "", "", "", 3117., 
  54631., 6.312, 0.36, 3669., 0.424, 0.006, 166.7, "tests performed", "", "", 
  "", "", "", "", "", "", "", 46.3, 8.654618*^6, 214.243, 43.1, 18.436, 
  12.644, 57410.166, "", 99.739, 5.59, 22.6, 28.9, "", 4.53, 83.78, 0.955}, 
 {"CHE", "Europe", "Switzerland", "2020-06-07", 30965., 9., 14.714, 1921., 
  0., 0.143, 3577.859, 1.04, 1.7, 221.962, 0., 0.017, 0.92, "", "", "", "", 
  "", "", "", "", 1529., 56160., 6.489, 0.177, 3665., 0.423, 0.006, 166.7, 
  "tests performed", "", "", "", "", "", "", "", "", "", 46.3, 8.654618*^6, 
  214.243, 43.1, 18.436, 12.644, 57410.166, "", 99.739, 5.59, 22.6, 28.9, "", 
  4.53, 83.78, 0.955}, {"CHE", "Europe", "Switzerland", "2020-06-08", 30972., 
  7., 14.429, 1923., 2., 0.429, 3578.667, 0.809, 1.667, 222.194, 0.231, 0.05, 
  0.97, "", "", "", "", "", "", "", "", 4601., 60761., 7.021, 0.532, 4069., 
  0.47, 0.006, 166.7, "tests performed", "", "", "", "", "", "", "", "", "", 
  46.3, 8.654618*^6, 214.243, 43.1, 18.436, 12.644, 57410.166, "", 99.739, 
  5.59, 22.6, 28.9, "", 4.53, 83.78, 0.955}, {"CHE", "Europe", "Switzerland", 
  "2020-06-09", 30988., 16., 16.286, 1934., 11., 2., 3580.516, 1.849, 1.882, 
  223.465, 1.271, 0.231, 1.02, "", "", "", "", "", "", "", "", 6411., 67172., 
  7.761, 0.741, 4394., 0.508, 0.006, 166.7, "tests performed", "", "", "", 
  "", "", "", "", "", "", 46.3, 8.654618*^6, 214.243, 43.1, 18.436, 12.644, 
  57410.166, "", 99.739, 5.59, 22.6, 28.9, "", 4.53, 83.78, 0.955}, 
 {"CHE", "Europe", "Switzerland", "2020-06-10", 31011., 23., 16.857, 1936., 
  2., 2.143, 3583.174, 2.658, 1.948, 223.696, 0.231, 0.248, 1.07, "", "", "", 
  "", "", "", "", "", 6522., 73694., 8.515, 0.754, 4589., 0.53, 0.006, 166.7, 
  "tests performed", "", "", "", "", "", "", "", "", "", 46.3, 8.654618*^6, 
  214.243, 43.1, 18.436, 12.644, 57410.166, "", 99.739, 5.59, 22.6, 28.9, "", 
  4.53, 83.78, 0.955}, {"CHE", "Europe", "Switzerland", "2020-06-11", 31044., 
  33., 18.714, 1937., 1., 2.286, 3586.987, 3.813, 2.162, 223.811, 0.116, 
  0.264, 1.12, "", "", "", "", "", "", "", "", 5604., 79298., 9.163, 0.648, 
  4655., 0.538, 0.006, 166.7, "tests performed", "", "", "", "", "", "", "", 
  "", "", 46.3, 8.654618*^6, 214.243, 43.1, 18.436, 12.644, 57410.166, "", 
  99.739, 5.59, 22.6, 28.9, "", 4.53, 83.78, 0.955}, 
 {"CHE", "Europe", "Switzerland", "2020-06-12", 31063., 19., 18.143, 1938., 
  1., 2.429, 3589.182, 2.195, 2.096, 223.927, 0.116, 0.281, 1.13, "", "", "", 
  "", "", "", "", "", 6437., 85735., 9.906, 0.744, 4889., 0.565, 0.006, 
  166.7, "tests performed", "", "", "", "", "", "", "", "", "", 46.3, 
  8.654618*^6, 214.243, 43.1, 18.436, 12.644, 57410.166, "", 99.739, 5.59, 
  22.6, 28.9, "", 4.53, 83.78, 0.955}, {"CHE", "Europe", "Switzerland", 
  "2020-06-13", 31094., 31., 19.714, 1938., 0., 2.429, 3592.764, 3.582, 
  2.278, 223.927, 0., 0.281, 1.16, "", "", "", "", "", "", "", "", 4356., 
  90091., 10.41, 0.503, 5066., 0.585, 0.006, 166.7, "tests performed", "", 
  "", "", "", "", "", "", "", "", 46.3, 8.654618*^6, 214.243, 43.1, 18.436, 
  12.644, 57410.166, "", 99.739, 5.59, 22.6, 28.9, "", 4.53, 83.78, 0.955}, 
 {"CHE", "Europe", "Switzerland", "2020-06-14", 31117., 23., 21.714, 1938., 
  0., 2.429, 3595.422, 2.658, 2.509, 223.927, 0., 0.281, 1.17, "", "", "", 
  "", "", "", "", "", 1787., 91878., 10.616, 0.206, 5103., 0.59, 0.006, 
  166.7, "tests performed", "", "", "", "", "", "", "", "", "", 46.3, 
  8.654618*^6, 214.243, 43.1, 18.436, 12.644, 57410.166, "", 99.739, 5.59, 
  22.6, 28.9, "", 4.53, 83.78, 0.955}, {"CHE", "Europe", "Switzerland", 
  "2020-06-15", 31131., 14., 22.714, 1939., 1., 2.286, 3597.039, 1.618, 
  2.625, 224.042, 0.116, 0.264, 1.18, "", "", "", "", "", "", "", "", 6376., 
  98254., 11.353, 0.737, 5356., 0.619, 0.006, 166.7, "tests performed", "", 
  "", "", "", "", "", "", "", "", 46.3, 8.654618*^6, 214.243, 43.1, 18.436, 
  12.644, 57410.166, "", 99.739, 5.59, 22.6, 28.9, "", 4.53, 83.78, 0.955}, 
 {"CHE", "Europe", "Switzerland", "2020-06-16", 31154., 23., 23.714, 1954., 
  15., 2.857, 3599.697, 2.658, 2.74, 225.775, 1.733, 0.33, 1.18, "", "", "", 
  "", "", "", "", "", 9928., 108182., 12.5, 1.147, 5859., 0.677, 0.005, 200., 
  "tests performed", "", "", "", "", "", "", "", "", "", 46.3, 8.654618*^6, 
  214.243, 43.1, 18.436, 12.644, 57410.166, "", 99.739, 5.59, 22.6, 28.9, "", 
  4.53, 83.78, 0.955}, {"CHE", "Europe", "Switzerland", "2020-06-17", 31187., 
  33., 25.143, 1956., 2., 2.857, 3603.51, 3.813, 2.905, 226.007, 0.231, 0.33, 
  1.18, "", "", "", "", "", "", "", "", 9523., 117705., 13.6, 1.1, 6287., 
  0.726, 0.005, 200., "tests performed", "", "", "", "", "", "", "", "", "", 
  46.3, 8.654618*^6, 214.243, 43.1, 18.436, 12.644, 57410.166, "", 99.739, 
  5.59, 22.6, 28.9, "", 4.53, 83.78, 0.955}, {"CHE", "Europe", "Switzerland", 
  "2020-06-18", 31200., 13., 22.286, 1956., 0., 2.714, 3605.012, 1.502, 
  2.575, 226.007, 0., 0.314, 1.18, "", "", "", "", "", "", "", "", 8403., 
  126108., 14.571, 0.971, 6687., 0.773, 0.004, 250., "tests performed", "", 
  "", "", "", "", "", "", "", "", 46.3, 8.654618*^6, 214.243, 43.1, 18.436, 
  12.644, 57410.166, "", 99.739, 5.59, 22.6, 28.9, "", 4.53, 83.78, 0.955}, 
 {"CHE", "Europe", "Switzerland", "2020-06-19", 31235., 35., 24.571, 1956., 
  0., 2.571, 3609.056, 4.044, 2.839, 226.007, 0., 0.297, 1.22, "", "", "", 
  "", "", "", "", "", 7557., 133665., 15.444, 0.873, 6847., 0.791, 0.004, 
  250., "tests performed", "", "", "", "", "", "", "", "", "", 46.3, 
  8.654618*^6, 214.243, 43.1, 18.436, 12.644, 57410.166, "", 99.739, 5.59, 
  22.6, 28.9, "", 4.53, 83.78, 0.955}, {"CHE", "Europe", "Switzerland", 
  "2020-06-20", 31243., 8., 21.286, 1956., 0., 2.571, 3609.98, 0.924, 2.459, 
  226.007, 0., 0.297, 1.26, "", "", "", "", "", "", "", "", 4697., 138362., 
  15.987, 0.543, 6896., 0.797, 0.004, 250., "tests performed", "", "", "", 
  "", "", "", "", "", "", 46.3, 8.654618*^6, 214.243, 43.1, 18.436, 12.644, 
  57410.166, "", 99.739, 5.59, 22.6, 28.9, "", 4.53, 83.78, 0.955}, 
 {"CHE", "Europe", "Switzerland", "2020-06-21", 31292., 49., 25., 1956., 0., 
  2.571, 3615.642, 5.662, 2.889, 226.007, 0., 0.297, 1.35, "", "", "", "", 
  "", "", "", "", 1773., 140135., 16.192, 0.205, 6894., 0.797, 0.004, 250., 
  "tests performed", "", "", "", "", "", "", "", "", "", 46.3, 8.654618*^6, 
  214.243, 43.1, 18.436, 12.644, 57410.166, "", 99.739, 5.59, 22.6, 28.9, "", 
  4.53, 83.78, 0.955}, {"CHE", "Europe", "Switzerland", "2020-06-22", 31310., 
  18., 25.571, 1956., 0., 2.429, 3617.722, 2.08, 2.955, 226.007, 0., 0.281, 
  1.39, "", "", "", "", "", "", "", "", 8167., 148302., 17.136, 0.944, 7150., 
  0.826, 0.004, 250., "tests performed", "", "", "", "", "", "", "", "", "", 
  35.19, 8.654618*^6, 214.243, 43.1, 18.436, 12.644, 57410.166, "", 99.739, 
  5.59, 22.6, 28.9, "", 4.53, 83.78, 0.955}, {"CHE", "Europe", "Switzerland", 
  "2020-06-23", 31332., 22., 25.429, 1956., 0., 0.286, 3620.264, 2.542, 
  2.938, 226.007, 0., 0.033, 1.42, "", "", "", "", "", "", "", "", 11642., 
  159944., 18.481, 1.345, 7395., 0.854, 0.005, 200., "tests performed", "", 
  "", "", "", "", "", "", "", "", 35.19, 8.654618*^6, 214.243, 43.1, 18.436, 
  12.644, 57410.166, "", 99.739, 5.59, 22.6, 28.9, "", 4.53, 83.78, 0.955}, 
 {"CHE", "Europe", "Switzerland", "2020-06-24", 31376., 44., 27., 1958., 2., 
  0.286, 3625.348, 5.084, 3.12, 226.238, 0.231, 0.033, 1.47, "", "", "", "", 
  "", "", "", "", 9117., 169061., 19.534, 1.053, 7337., 0.848, 0.005, 200., 
  "tests performed", "", "", "", "", "", "", "", "", "", 35.19, 8.654618*^6, 
  214.243, 43.1, 18.436, 12.644, 57410.166, "", 99.739, 5.59, 22.6, 28.9, "", 
  4.53, 83.78, 0.955}, {"CHE", "Europe", "Switzerland", "2020-06-25", 31428., 
  52., 32.571, 1958., 0., 0.286, 3631.356, 6.008, 3.763, 226.238, 0., 0.033, 
  1.53, "", "", "", "", "", "", "", "", 9240., 178301., 20.602, 1.068, 7456., 
  0.862, 0.006, 166.7, "tests performed", "", "", "", "", "", "", "", "", "", 
  35.19, 8.654618*^6, 214.243, 43.1, 18.436, 12.644, 57410.166, "", 99.739, 
  5.59, 22.6, 28.9, "", 4.53, 83.78, 0.955}, {"CHE", "Europe", "Switzerland", 
  "2020-06-26", 31486., 58., 35.857, 1962., 4., 0.857, 3638.058, 6.702, 
  4.143, 226.7, 0.462, 0.099, 1.58, "", "", "", "", "", "", "", "", 10168., 
  188469., 21.777, 1.175, 7829., 0.905, 0.007, 142.9, "tests performed", "", 
  "", "", "", "", "", "", "", "", 35.19, 8.654618*^6, 214.243, 43.1, 18.436, 
  12.644, 57410.166, "", 99.739, 5.59, 22.6, 28.9, "", 4.53, 83.78, 0.955}, 
 {"CHE", "Europe", "Switzerland", "2020-06-27", 31555., 69., 44.571, 1962., 
  0., 0.857, 3646.03, 7.973, 5.15, 226.7, 0., 0.099, 1.61, "", "", "", "", 
  "", "", "", "", 6445., 194914., 22.521, 0.745, 8079., 0.933, 0.007, 142.9, 
  "tests performed", "", "", "", "", "", "", "", "", "", 35.19, 8.654618*^6, 
  214.243, 43.1, 18.436, 12.644, 57410.166, "", 99.739, 5.59, 22.6, 28.9, "", 
  4.53, 83.78, 0.955}, {"CHE", "Europe", "Switzerland", "2020-06-28", 31617., 
  62., 46.429, 1962., 0., 0.857, 3653.194, 7.164, 5.365, 226.7, 0., 0.099, 
  1.62, "", "", "", "", "", "", "", "", 2535., 197449., 22.814, 0.293, 8188., 
  0.946, 0.007, 142.9, "tests performed", "", "", "", "", "", "", "", "", "", 
  35.19, 8.654618*^6, 214.243, 43.1, 18.436, 12.644, 57410.166, "", 99.739, 
  5.59, 22.6, 28.9, "", 4.53, 83.78, 0.955}, {"CHE", "Europe", "Switzerland", 
  "2020-06-29", 31652., 35., 48.857, 1962., 0., 0.857, 3657.238, 4.044, 
  5.645, 226.7, 0., 0.099, 1.63, "", "", "", "", "", "", "", "", 13939., 
  211388., 24.425, 1.611, 9012., 1.041, 0.008, 125., "tests performed", "", 
  "", "", "", "", "", "", "", "", 35.19, 8.654618*^6, 214.243, 43.1, 18.436, 
  12.644, 57410.166, "", 99.739, 5.59, 22.6, 28.9, "", 4.53, 83.78, 0.955}, 
 {"CHE", "Europe", "Switzerland", "2020-06-30", 31714., 62., 54.571, 1963., 
  1., 1., 3664.402, 7.164, 6.305, 226.815, 0.116, 0.116, 1.65, "", "", "", 
  "", "", "", "", "", 14930., 226318., 26.15, 1.725, 9482., 1.096, 0.009, 
  111.1, "tests performed", "", "", "", "", "", "", "", "", "", 35.19, 
  8.654618*^6, 214.243, 43.1, 18.436, 12.644, 57410.166, "", 99.739, 5.59, 
  22.6, 28.9, "", 4.53, 83.78, 0.955}, {"CHE", "Europe", "Switzerland", 
  "2020-07-01", 31851., 137., 67.857, 1965., 2., 1., 3680.232, 15.83, 7.841, 
  227.046, 0.231, 0.116, 1.64, "", "", "", "", "", "", "", "", 11146., 
  237464., 27.438, 1.288, 9772., 1.129, 0.01, 100., "tests performed", "", 
  "", "", "", "", "", "", "", "", 35.19, 8.654618*^6, 214.243, 43.1, 18.436, 
  12.644, 57410.166, "", 99.739, 5.59, 22.6, 28.9, "", 4.53, 83.78, 0.955}, 
 {"CHE", "Europe", "Switzerland", "2020-07-02", 31967., 116., 77., 1965., 0., 
  1., 3693.635, 13.403, 8.897, 227.046, 0., 0.116, 1.6, "", "", "", "", "", 
  "", "", "", 10832., 248296., 28.689, 1.252, 9999., 1.155, 0.01, 100., 
  "tests performed", "", "", "", "", "", "", "", "", "", 35.19, 8.654618*^6, 
  214.243, 43.1, 18.436, 12.644, 57410.166, "", 99.739, 5.59, 22.6, 28.9, "", 
  4.53, 83.78, 0.955}, {"CHE", "Europe", "Switzerland", "2020-07-03", 32101., 
  134., 87.857, 1965., 0., 0.429, 3709.118, 15.483, 10.151, 227.046, 0., 
  0.05, 1.53, "", "", "", "", "", "", "", "", 10340., 258636., 29.884, 1.195, 
  10024., 1.158, 0.011, 90.9, "tests performed", "", "", "", "", "", "", "", 
  "", "", 39.35, 8.654618*^6, 214.243, 43.1, 18.436, 12.644, 57410.166, "", 
  99.739, 5.59, 22.6, 28.9, "", 4.53, 83.78, 0.955}, 
 {"CHE", "Europe", "Switzerland", "2020-07-04", 32198., 97., 91.857, 1965., 
  0., 0.429, 3720.326, 11.208, 10.614, 227.046, 0., 0.05, 1.44, "", "", "", 
  "", "", "", "", "", 6208., 264844., 30.601, 0.717, 9990., 1.154, 0.011, 
  90.9, "tests performed", "", "", "", "", "", "", "", "", "", 39.35, 
  8.654618*^6, 214.243, 43.1, 18.436, 12.644, 57410.166, "", 99.739, 5.59, 
  22.6, 28.9, "", 4.53, 83.78, 0.955}, {"CHE", "Europe", "Switzerland", 
  "2020-07-05", 32268., 70., 93., 1965., 0., 0.429, 3728.414, 8.088, 10.746, 
  227.046, 0., 0.05, 1.37, "", "", "", "", "", "", "", "", 2500., 267344., 
  30.89, 0.289, 9985., 1.154, 0.011, 90.9, "tests performed", "", "", "", "", 
  "", "", "", "", "", 39.35, 8.654618*^6, 214.243, 43.1, 18.436, 12.644, 
  57410.166, "", 99.739, 5.59, 22.6, 28.9, "", 4.53, 83.78, 0.955}, 
 {"CHE", "Europe", "Switzerland", "2020-07-06", 32315., 47., 94.714, 1965., 
  0., 0.429, 3733.845, 5.431, 10.944, 227.046, 0., 0.05, 1.31, "", "", "", 
  "", "", "", "", "", 7784., 275128., 31.79, 0.899, 9106., 1.052, 0.012, 
  83.3, "tests performed", "", "", "", "", "", "", "", "", "", 39.35, 
  8.654618*^6, 214.243, 43.1, 18.436, 12.644, 57410.166, "", 99.739, 5.59, 
  22.6, 28.9, "", 4.53, 83.78, 0.955}, {"CHE", "Europe", "Switzerland", 
  "2020-07-07", 32369., 54., 93.571, 1966., 1., 0.429, 3740.084, 6.239, 
  10.812, 227.162, 0.116, 0.05, 1.27, "", "", "", "", "", "", "", "", 9962., 
  285090., 32.941, 1.151, 8396., 0.97, 0.012, 83.3, "tests performed", "", 
  "", "", "", "", "", "", "", "", 39.35, 8.654618*^6, 214.243, 43.1, 18.436, 
  12.644, 57410.166, "", 99.739, 5.59, 22.6, 28.9, "", 4.53, 83.78, 0.955}, 
 {"CHE", "Europe", "Switzerland", "2020-07-08", 32498., 129., 92.429, 1966., 
  0., 0.143, 3754.99, 14.905, 10.68, 227.162, 0., 0.017, 1.23, "", "", "", 
  "", "", "", "", "", 8834., 293924., 33.962, 1.021, 8066., 0.932, 0.012, 
  83.3, "tests performed", "", "", "", "", "", "", "", "", "", 39.35, 
  8.654618*^6, 214.243, 43.1, 18.436, 12.644, 57410.166, "", 99.739, 5.59, 
  22.6, 28.9, "", 4.53, 83.78, 0.955}, {"CHE", "Europe", "Switzerland", 
  "2020-07-09", 32586., 88., 88.429, 1966., 0., 0.143, 3765.158, 10.168, 
  10.218, 227.162, 0., 0.017, 1.21, "", "", "", "", "", "", "", "", 8508., 
  302432., 34.945, 0.983, 7734., 0.894, 0.013, 76.9, "tests performed", "", 
  "", "", "", "", "", "", "", "", 39.35, 8.654618*^6, 214.243, 43.1, 18.436, 
  12.644, 57410.166, "", 99.739, 5.59, 22.6, 28.9, "", 4.53, 83.78, 0.955}, 
 {"CHE", "Europe", "Switzerland", "2020-07-10", 32690., 104., 84.143, 1966., 
  0., 0.143, 3777.174, 12.017, 9.722, 227.162, 0., 0.017, 1.2, "", "", "", 
  "", "", "", "", "", 7672., 310104., 35.831, 0.886, 7353., 0.85, 0.014, 
  71.4, "tests performed", "", "", "", "", "", "", "", "", "", 39.35, 
  8.654618*^6, 214.243, 43.1, 18.436, 12.644, 57410.166, "", 99.739, 5.59, 
  22.6, 28.9, "", 4.53, 83.78, 0.955}, {"CHE", "Europe", "Switzerland", 
  "2020-07-11", 32817., 127., 88.429, 1968., 2., 0.429, 3791.848, 14.674, 
  10.218, 227.393, 0.231, 0.05, 1.2, "", "", "", "", "", "", "", "", 4741., 
  314845., 36.379, 0.548, 7143., 0.825, 0.015, 66.7, "tests performed", "", 
  "", "", "", "", "", "", "", "", 39.35, 8.654618*^6, 214.243, 43.1, 18.436, 
  12.644, 57410.166, "", 99.739, 5.59, 22.6, 28.9, "", 4.53, 83.78, 0.955}, 
 {"CHE", "Europe", "Switzerland", "2020-07-12", 32883., 66., 87.857, 1968., 
  0., 0.429, 3799.474, 7.626, 10.151, 227.393, 0., 0.05, 1.18, "", "", "", 
  "", "", "", "", "", 1931., 316776., 36.602, 0.223, 7062., 0.816, 0.015, 
  66.7, "tests performed", "", "", "", "", "", "", "", "", "", 39.35, 
  8.654618*^6, 214.243, 43.1, 18.436, 12.644, 57410.166, "", 99.739, 5.59, 
  22.6, 28.9, "", 4.53, 83.78, 0.955}, {"CHE", "Europe", "Switzerland", 
  "2020-07-13", 32946., 63., 90.143, 1968., 0., 0.429, 3806.754, 7.279, 
  10.416, 227.393, 0., 0.05, 1.18, "", "", "", "", "", "", "", "", 6698., 
  323474., 37.376, 0.774, 6907., 0.798, 0.016, 62.5, "tests performed", "", 
  "", "", "", "", "", "", "", "", 39.35, 8.654618*^6, 214.243, 43.1, 18.436, 
  12.644, 57410.166, "", 99.739, 5.59, 22.6, 28.9, "", 4.53, 83.78, 0.955}, 
 {"CHE", "Europe", "Switzerland", "2020-07-14", 33016., 70., 92.429, 1968., 
  0., 0.286, 3814.842, 8.088, 10.68, 227.393, 0., 0.033, 1.16, "", "", "", 
  "", "", "", "", "", 8724., 332198., 38.384, 1.008, 6730., 0.778, 0.017, 
  58.8, "tests performed", "", "", "", "", "", "", "", "", "", 39.35, 
  8.654618*^6, 214.243, 43.1, 18.436, 12.644, 57410.166, "", 99.739, 5.59, 
  22.6, 28.9, "", 4.53, 83.78, 0.955}, {"CHE", "Europe", "Switzerland", 
  "2020-07-15", 33148., 132., 92.857, 1968., 0., 0.286, 3830.094, 15.252, 
  10.729, 227.393, 0., 0.033, 1.15, "", "", "", "", "", "", "", "", 7694., 
  339892., 39.273, 0.889, 6567., 0.759, 0.018, 55.6, "tests performed", "", 
  "", "", "", "", "", "", "", "", 39.35, 8.654618*^6, 214.243, 43.1, 18.436, 
  12.644, 57410.166, "", 99.739, 5.59, 22.6, 28.9, "", 4.53, 83.78, 0.955}, 
 {"CHE", "Europe", "Switzerland", "2020-07-16", 33290., 142., 100.571, 1969., 
  1., 0.429, 3846.501, 16.407, 11.621, 227.509, 0.116, 0.05, 1.15, "", "", 
  "", "", "", "", "", "", 7248., 347140., 40.11, 0.837, 6387., 0.738, 0.019, 
  52.6, "tests performed", "", "", "", "", "", "", "", "", "", 39.35, 
  8.654618*^6, 214.243, 43.1, 18.436, 12.644, 57410.166, "", 99.739, 5.59, 
  22.6, 28.9, "", 4.53, 83.78, 0.955}, {"CHE", "Europe", "Switzerland", 
  "2020-07-17", 33382., 92., 98.857, 1969., 0., 0.429, 3857.132, 10.63, 
  11.422, 227.509, 0., 0.05, 1.14, "", "", "", "", "", "", "", "", 6682., 
  353822., 40.882, 0.772, 6245., 0.722, 0.02, 50., "tests performed", "", "", 
  "", "", "", "", "", "", "", 39.35, 8.654618*^6, 214.243, 43.1, 18.436, 
  12.644, 57410.166, "", 99.739, 5.59, 22.6, 28.9, "", 4.53, 83.78, 0.955}, 
 {"CHE", "Europe", "Switzerland", "2020-07-18", 33492., 110., 96.429, 1969., 
  0., 0.143, 3869.842, 12.71, 11.142, 227.509, 0., 0.017, 1.14, "", "", "", 
  "", "", "", "", "", 3759., 357581., 41.317, 0.434, 6105., 0.705, 0.019, 
  52.6, "tests performed", "", "", "", "", "", "", "", "", "", 39.35, 
  8.654618*^6, 214.243, 43.1, 18.436, 12.644, 57410.166, "", 99.739, 5.59, 
  22.6, 28.9, "", 4.53, 83.78, 0.955}, {"CHE", "Europe", "Switzerland", 
  "2020-07-19", 33591., 99., 101.143, 1969., 0., 0.143, 3881.28, 11.439, 
  11.687, 227.509, 0., 0.017, 1.15, "", "", "", "", "", "", "", "", 1764., 
  359345., 41.521, 0.204, 6081., 0.703, 0.02, 50., "tests performed", "", "", 
  "", "", "", "", "", "", "", 39.35, 8.654618*^6, 214.243, 43.1, 18.436, 
  12.644, 57410.166, "", 99.739, 5.59, 22.6, 28.9, "", 4.53, 83.78, 0.955}, 
 {"CHE", "Europe", "Switzerland", "2020-07-20", 33634., 43., 98.286, 1971., 
  2., 0.429, 3886.249, 4.968, 11.356, 227.74, 0.231, 0.05, 1.15, "", "", "", 
  "", "", "", "", "", 5641., 364986., 42.172, 0.652, 5930., 0.685, 0.021, 
  47.6, "tests performed", "", "", "", "", "", "", "", "", "", 39.35, 
  8.654618*^6, 214.243, 43.1, 18.436, 12.644, 57410.166, "", 99.739, 5.59, 
  22.6, 28.9, "", 4.53, 83.78, 0.955}, {"CHE", "Europe", "Switzerland", 
  "2020-07-21", 33742., 108., 103.714, 1972., 1., 0.571, 3898.728, 12.479, 
  11.984, 227.855, 0.116, 0.066, 1.16, "", "", "", "", "", "", "", "", 6792., 
  371778., 42.957, 0.785, 5654., 0.653, 0.021, 47.6, "tests performed", "", 
  "", "", "", "", "", "", "", "", 39.35, 8.654618*^6, 214.243, 43.1, 18.436, 
  12.644, 57410.166, "", 99.739, 5.59, 22.6, 28.9, "", 4.53, 83.78, 0.955}, 
 {"CHE", "Europe", "Switzerland", "2020-07-22", 33883., 141., 105., 1972., 
  0., 0.571, 3915.02, 16.292, 12.132, 227.855, 0., 0.066, 1.16, "", "", "", 
  "", "", "", "", "", 6689., 378467., 43.73, 0.773, 5511., 0.637, 0.021, 
  47.6, "tests performed", "", "", "", "", "", "", "", "", "", 39.35, 
  8.654618*^6, 214.243, 43.1, 18.436, 12.644, 57410.166, "", 99.739, 5.59, 
  22.6, 28.9, "", 4.53, 83.78, 0.955}, {"CHE", "Europe", "Switzerland", 
  "2020-07-23", 34000., 117., 101.429, 1975., 3., 0.857, 3928.538, 13.519, 
  11.72, 228.202, 0.347, 0.099, 1.17, "", "", "", "", "", "", "", "", 5483., 
  383950., 44.364, 0.634, 5259., 0.608, 0.023, 43.5, "tests performed", "", 
  "", "", "", "", "", "", "", "", 39.35, 8.654618*^6, 214.243, 43.1, 18.436, 
  12.644, 57410.166, "", 99.739, 5.59, 22.6, 28.9, "", 4.53, 83.78, 0.955}, 
 {"CHE", "Europe", "Switzerland", "2020-07-24", 34154., 154., 110.286, 1977., 
  2., 1.143, 3946.332, 17.794, 12.743, 228.433, 0.231, 0.132, 1.19, "", "", 
  "", "", "", "", "", "", 5517., 389467., 45.001, 0.637, 5092., 0.588, 0.025, 
  40., "tests performed", "", "", "", "", "", "", "", "", "", 39.35, 
  8.654618*^6, 214.243, 43.1, 18.436, 12.644, 57410.166, "", 99.739, 5.59, 
  22.6, 28.9, "", 4.53, 83.78, 0.955}, {"CHE", "Europe", "Switzerland", 
  "2020-07-25", 34302., 148., 115.714, 1977., 0., 1.143, 3963.433, 17.101, 
  13.37, 228.433, 0., 0.132, 1.2, "", "", "", "", "", "", "", "", 3630., 
  393097., 45.42, 0.419, 5074., 0.586, 0.026, 38.5, "tests performed", "", 
  "", "", "", "", "", "", "", "", 39.35, 8.654618*^6, 214.243, 43.1, 18.436, 
  12.644, 57410.166, "", 99.739, 5.59, 22.6, 28.9, "", 4.53, 83.78, 0.955}, 
 {"CHE", "Europe", "Switzerland", "2020-07-26", 34412., 110., 117.286, 1977., 
  0., 1.143, 3976.143, 12.71, 13.552, 228.433, 0., 0.132, 1.21, "", "", "", 
  "", "", "", "", "", 1777., 394874., 45.626, 0.205, 5076., 0.587, 0.026, 
  38.5, "tests performed", "", "", "", "", "", "", "", "", "", 39.35, 
  8.654618*^6, 214.243, 43.1, 18.436, 12.644, 57410.166, "", 99.739, 5.59, 
  22.6, 28.9, "", 4.53, 83.78, 0.955}, {"CHE", "Europe", "Switzerland", 
  "2020-07-27", 34477., 65., 120.429, 1978., 1., 1., 3983.654, 7.51, 13.915, 
  228.549, 0.116, 0.116, 1.22, "", "", "", "", "", "", "", "", 5418., 
  400292., 46.252, 0.626, 5044., 0.583, 0.028, 35.7, "tests performed", "", 
  "", "", "", "", "", "", "", "", 39.35, 8.654618*^6, 214.243, 43.1, 18.436, 
  12.644, 57410.166, "", 99.739, 5.59, 22.6, 28.9, "", 4.53, 83.78, 0.955}, 
 {"CHE", "Europe", "Switzerland", "2020-07-28", 34609., 132., 123.857, 1978., 
  0., 0.857, 3998.906, 15.252, 14.311, 228.549, 0., 0.099, 1.23, "", "", "", 
  "", "", "", "", "", 7261., 407553., 47.091, 0.839, 5111., 0.591, 0.029, 
  34.5, "tests performed", "", "", "", "", "", "", "", "", "", 39.35, 
  8.654618*^6, 214.243, 43.1, 18.436, 12.644, 57410.166, "", 99.739, 5.59, 
  22.6, 28.9, "", 4.53, 83.78, 0.955}, {"CHE", "Europe", "Switzerland", 
  "2020-07-29", 34802., 193., 131.286, 1979., 1., 1., 4021.206, 22.3, 15.169, 
  228.664, 0.116, 0.116, 1.24, "", "", "", "", "", "", "", "", 6769., 
  414322., 47.873, 0.782, 5122., 0.592, 0.033, 30.3, "tests performed", "", 
  "", "", "", "", "", "", "", "", 39.35, 8.654618*^6, 214.243, 43.1, 18.436, 
  12.644, 57410.166, "", 99.739, 5.59, 22.6, 28.9, "", 4.53, 83.78, 0.955}, 
 {"CHE", "Europe", "Switzerland", "2020-07-30", 35022., 220., 146., 1980., 
  1., 0.714, 4046.626, 25.42, 16.87, 228.78, 0.116, 0.083, 1.24, "", "", "", 
  "", "", "", "", "", 7050., 421372., 48.688, 0.815, 5346., 0.618, 0.034, 
  29.4, "tests performed", "", "", "", "", "", "", "", "", "", 39.35, 
  8.654618*^6, 214.243, 43.1, 18.436, 12.644, 57410.166, "", 99.739, 5.59, 
  22.6, 28.9, "", 4.53, 83.78, 0.955}, {"CHE", "Europe", "Switzerland", 
  "2020-07-31", 35232., 210., 154., 1981., 1., 0.571, 4070.89, 24.265, 
  17.794, 228.895, 0.116, 0.066, 1.22, "", "", "", "", "", "", "", "", 5686., 
  427058., 49.345, 0.657, 5370., 0.62, 0.034, 29.4, "tests performed", "", 
  "", "", "", "", "", "", "", "", 43.06, 8.654618*^6, 214.243, 43.1, 18.436, 
  12.644, 57410.166, "", 99.739, 5.59, 22.6, 28.9, "", 4.53, 83.78, 0.955}, 
 {"CHE", "Europe", "Switzerland", "2020-08-01", 35412., 180., 158.571, 1981., 
  0., 0.571, 4091.688, 20.798, 18.322, 228.895, 0., 0.066, 1.19, "", "", "", 
  "", "", "", "", "", 3050., 430108., 49.697, 0.352, 5287., 0.611, 0.035, 
  28.6, "tests performed", "", "", "", "", "", "", "", "", "", 43.06, 
  8.654618*^6, 214.243, 43.1, 18.436, 12.644, 57410.166, "", 99.739, 5.59, 
  22.6, 28.9, "", 4.53, 83.78, 0.955}, {"CHE", "Europe", "Switzerland", 
  "2020-08-02", 35550., 138., 162.571, 1981., 0., 0.571, 4107.634, 15.945, 
  18.784, 228.895, 0., 0.066, 1.17, "", "", "", "", "", "", "", "", 2124., 
  432232., 49.942, 0.245, 5337., 0.617, 0.035, 28.6, "tests performed", "", 
  "", "", "", "", "", "", "", "", 43.06, 8.654618*^6, 214.243, 43.1, 18.436, 
  12.644, 57410.166, "", 99.739, 5.59, 22.6, 28.9, "", 4.53, 83.78, 0.955}, 
 {"CHE", "Europe", "Switzerland", "2020-08-03", 35616., 66., 162.714, 1981., 
  0., 0.429, 4115.26, 7.626, 18.801, 228.895, 0., 0.05, 1.14, "", "", "", "", 
  "", "", "", "", 6184., 438416., 50.657, 0.715, 5446., 0.629, 0.034, 29.4, 
  "tests performed", "", "", "", "", "", "", "", "", "", 43.06, 8.654618*^6, 
  214.243, 43.1, 18.436, 12.644, 57410.166, "", 99.739, 5.59, 22.6, 28.9, "", 
  4.53, 83.78, 0.955}, {"CHE", "Europe", "Switzerland", "2020-08-04", 35746., 
  130., 162.429, 1981., 0., 0.429, 4130.281, 15.021, 18.768, 228.895, 0., 
  0.05, 1.12, "", "", "", "", "", "", "", "", 7293., 445709., 51.5, 0.843, 
  5451., 0.63, 0.035, 28.6, "tests performed", "", "", "", "", "", "", "", 
  "", "", 43.06, 8.654618*^6, 214.243, 43.1, 18.436, 12.644, 57410.166, "", 
  99.739, 5.59, 22.6, 28.9, "", 4.53, 83.78, 0.955}, 
 {"CHE", "Europe", "Switzerland", "2020-08-05", 35927., 181., 160.714, 1984., 
  3., 0.714, 4151.194, 20.914, 18.57, 229.242, 0.347, 0.083, 1.11, "", "", 
  "", "", "", "", "", "", 6765., 452474., 52.281, 0.782, 5450., 0.63, 0.033, 
  30.3, "tests performed", "", "", "", "", "", "", "", "", "", 43.06, 
  8.654618*^6, 214.243, 43.1, 18.436, 12.644, 57410.166, "", 99.739, 5.59, 
  22.6, 28.9, "", 4.53, 83.78, 0.955}, {"CHE", "Europe", "Switzerland", 
  "2020-08-06", 36108., 181., 155.143, 1985., 1., 0.714, 4172.108, 20.914, 
  17.926, 229.357, 0.116, 0.083, 1.12, "", "", "", "", "", "", "", "", 6574., 
  459048., 53.041, 0.76, 5382., 0.622, 0.032, 31.2, "tests performed", "", 
  "", "", "", "", "", "", "", "", 43.06, 8.654618*^6, 214.243, 43.1, 18.436, 
  12.644, 57410.166, "", 99.739, 5.59, 22.6, 28.9, "", 4.53, 83.78, 0.955}, 
 {"CHE", "Europe", "Switzerland", "2020-08-07", 36269., 161., 148.143, 1986., 
  1., 0.714, 4190.711, 18.603, 17.117, 229.473, 0.116, 0.083, 1.13, "", "", 
  "", "", "", "", "", "", 6133., 465181., 53.749, 0.709, 5446., 0.629, 0.031, 
  32.3, "tests performed", "", "", "", "", "", "", "", "", "", 43.06, 
  8.654618*^6, 214.243, 43.1, 18.436, 12.644, 57410.166, "", 99.739, 5.59, 
  22.6, 28.9, "", 4.53, 83.78, 0.955}, {"CHE", "Europe", "Switzerland", 
  "2020-08-08", 36451., 182., 148.429, 1986., 0., 0.714, 4211.74, 21.029, 
  17.15, 229.473, 0., 0.083, 1.15, "", "", "", "", "", "", "", "", 3724., 
  468905., 54.18, 0.43, 5542., 0.64, 0.031, 32.3, "tests performed", "", "", 
  "", "", "", "", "", "", "", 43.06, 8.654618*^6, 214.243, 43.1, 18.436, 
  12.644, 57410.166, "", 99.739, 5.59, 22.6, 28.9, "", 4.53, 83.78, 0.955}, 
 {"CHE", "Europe", "Switzerland", "2020-08-09", 36603., 152., 150.429, 1986., 
  0., 0.714, 4229.303, 17.563, 17.381, 229.473, 0., 0.083, 1.17, "", "", "", 
  "", "", "", "", "", 2016., 470921., 54.413, 0.233, 5527., 0.639, 0.033, 
  30.3, "tests performed", "", "", "", "", "", "", "", "", "", 43.06, 
  8.654618*^6, 214.243, 43.1, 18.436, 12.644, 57410.166, "", 99.739, 5.59, 
  22.6, 28.9, "", 4.53, 83.78, 0.955}, {"CHE", "Europe", "Switzerland", 
  "2020-08-10", 36708., 105., 156., 1987., 1., 0.857, 4241.435, 12.132, 
  18.025, 229.588, 0.116, 0.099, 1.2, "", "", "", "", "", "", "", "", 5924., 
  476845., 55.097, 0.684, 5490., 0.634, 0.035, 28.6, "tests performed", "", 
  "", "", "", "", "", "", "", "", 43.06, 8.654618*^6, 214.243, 43.1, 18.436, 
  12.644, 57410.166, "", 99.739, 5.59, 22.6, 28.9, "", 4.53, 83.78, 0.955}, 
 {"CHE", "Europe", "Switzerland", "2020-08-11", 36895., 187., 164.143, 1990., 
  3., 1.286, 4263.042, 21.607, 18.966, 229.935, 0.347, 0.149, 1.22, "", "", 
  "", "", "", "", "", "", 7271., 484116., 55.937, 0.84, 5487., 0.634, 0.037, 
  27., "tests performed", "", "", "", "", "", "", "", "", "", 43.06, 
  8.654618*^6, 214.243, 43.1, 18.436, 12.644, 57410.166, "", 99.739, 5.59, 
  22.6, 28.9, "", 4.53, 83.78, 0.955}, {"CHE", "Europe", "Switzerland", 
  "2020-08-12", 37169., 274., 177.429, 1991., 1., 1., 4294.701, 31.659, 
  20.501, 230.051, 0.116, 0.116, 1.23, "", "", "", "", "", "", "", "", 6635., 
  490751., 56.704, 0.767, 5468., 0.632, 0.038, 26.3, "tests performed", "", 
  "", "", "", "", "", "", "", "", 43.06, 8.654618*^6, 214.243, 43.1, 18.436, 
  12.644, 57410.166, "", 99.739, 5.59, 22.6, 28.9, "", 4.53, 83.78, 0.955}, 
 {"CHE", "Europe", "Switzerland", "2020-08-13", 37403., 234., 185., 1991., 
  0., 0.857, 4321.739, 27.038, 21.376, 230.051, 0., 0.099, 1.23, "", "", "", 
  "", "", "", "", "", 7302., 498053., 57.548, 0.844, 5572., 0.644, 0.04, 25., 
  "tests performed", "", "", "", "", "", "", "", "", "", 43.06, 8.654618*^6, 
  214.243, 43.1, 18.436, 12.644, 57410.166, "", 99.739, 5.59, 22.6, 28.9, "", 
  4.53, 83.78, 0.955}, {"CHE", "Europe", "Switzerland", "2020-08-14", 37671., 
  268., 200.286, 1991., 0., 0.714, 4352.705, 30.966, 23.142, 230.051, 0., 
  0.083, 1.22, "", "", "", "", "", "", "", "", 7294., 505347., 58.39, 0.843, 
  5738., 0.663, 0.041, 24.4, "tests performed", "", "", "", "", "", "", "", 
  "", "", 43.06, 8.654618*^6, 214.243, 43.1, 18.436, 12.644, 57410.166, "", 
  99.739, 5.59, 22.6, 28.9, "", 4.53, 83.78, 0.955}, 
 {"CHE", "Europe", "Switzerland", "2020-08-15", 37924., 253., 210.429, 1991., 
  0., 0.714, 4381.938, 29.233, 24.314, 230.051, 0., 0.083, 1.22, "", "", "", 
  "", "", "", "", "", 4844., 510191., 58.95, 0.56, 5898., 0.681, 0.041, 24.4, 
  "tests performed", "", "", "", "", "", "", "", "", "", 43.06, 8.654618*^6, 
  214.243, 43.1, 18.436, 12.644, 57410.166, "", 99.739, 5.59, 22.6, 28.9, "", 
  4.53, 83.78, 0.955}, {"CHE", "Europe", "Switzerland", "2020-08-16", 38124., 
  200., 217.286, 1991., 0., 0.714, 4405.047, 23.109, 25.106, 230.051, 0., 
  0.083, 1.21, "", "", "", "", "", "", "", "", 2419., 512610., 59.23, 0.28, 
  5956., 0.688, 0.041, 24.4, "tests performed", "", "", "", "", "", "", "", 
  "", "", 43.06, 8.654618*^6, 214.243, 43.1, 18.436, 12.644, 57410.166, "", 
  99.739, 5.59, 22.6, 28.9, "", 4.53, 83.78, 0.955}, 
 {"CHE", "Europe", "Switzerland", "2020-08-17", 38252., 128., 220.571, 1991., 
  0., 0.571, 4419.837, 14.79, 25.486, 230.051, 0., 0.066, 1.2, "", "", "", 
  "", "", "", "", "", 8177., 520787., 60.174, 0.945, 6277., 0.725, 0.039, 
  25.6, "tests performed", "", "", "", "", "", "", "", "", "", 43.06, 
  8.654618*^6, 214.243, 43.1, 18.436, 12.644, 57410.166, "", 99.739, 5.59, 
  22.6, 28.9, "", 4.53, 83.78, 0.955}, {"CHE", "Europe", "Switzerland", 
  "2020-08-18", 38449., 197., 222., 1992., 1., 0.286, 4442.599, 22.762, 
  25.651, 230.166, 0.116, 0.033, 1.2, "", "", "", "", "", "", "", "", 10526., 
  531313., 61.391, 1.216, 6742., 0.779, 0.037, 27., "tests performed", "", 
  "", "", "", "", "", "", "", "", 43.06, 8.654618*^6, 214.243, 43.1, 18.436, 
  12.644, 57410.166, "", 99.739, 5.59, 22.6, 28.9, "", 4.53, 83.78, 0.955}, 
 {"CHE", "Europe", "Switzerland", "2020-08-19", 38760., 311., 227.286, 1996., 
  4., 0.714, 4478.534, 35.935, 26.262, 230.628, 0.462, 0.083, 1.2, "", "", 
  "", "", "", "", "", "", 9388., 540701., 62.475, 1.085, 7136., 0.825, 0.036, 
  27.8, "tests performed", "", "", "", "", "", "", "", "", "", 43.06, 
  8.654618*^6, 214.243, 43.1, 18.436, 12.644, 57410.166, "", 99.739, 5.59, 
  22.6, 28.9, "", 4.53, 83.78, 0.955}, {"CHE", "Europe", "Switzerland", 
  "2020-08-20", 39026., 266., 231.857, 1998., 2., 1., 4509.269, 30.735, 
  26.79, 230.859, 0.231, 0.116, 1.2, "", "", "", "", "", "", "", "", 10034., 
  550735., 63.635, 1.159, 7526., 0.87, 0.036, 27.8, "tests performed", "", 
  "", "", "", "", "", "", "", "", 43.06, 8.654618*^6, 214.243, 43.1, 18.436, 
  12.644, 57410.166, "", 99.739, 5.59, 22.6, 28.9, "", 4.53, 83.78, 0.955}, 
 {"CHE", "Europe", "Switzerland", "2020-08-21", 39332., 306., 237.286, 2000., 
  2., 1.286, 4544.626, 35.357, 27.417, 231.09, 0.231, 0.149, 1.2, "", "", "", 
  "", "", "", "", "", 9936., 560671., 64.783, 1.148, 7903., 0.913, 0.036, 
  27.8, "tests performed", "", "", "", "", "", "", "", "", "", 43.06, 
  8.654618*^6, 214.243, 43.1, 18.436, 12.644, 57410.166, "", 99.739, 5.59, 
  22.6, 28.9, "", 4.53, 83.78, 0.955}, {"CHE", "Europe", "Switzerland", 
  "2020-08-22", 39627., 295., 243.286, 2000., 0., 1.286, 4578.712, 34.086, 
  28.111, 231.09, 0., 0.149, 1.19, "", "", "", "", "", "", "", "", 6134., 
  566805., 65.492, 0.709, 8088., 0.935, 0.036, 27.8, "tests performed", "", 
  "", "", "", "", "", "", "", "", 43.06, 8.654618*^6, 214.243, 43.1, 18.436, 
  12.644, 57410.166, "", 99.739, 5.59, 22.6, 28.9, "", 4.53, 83.78, 0.955}, 
 {"CHE", "Europe", "Switzerland", "2020-08-23", 39903., 276., 254.143, 2001., 
  1., 1.429, 4610.602, 31.89, 29.365, 231.206, 0.116, 0.165, 1.19, "", "", 
  "", "", "", "", "", "", 3299., 570104., 65.873, 0.381, 8213., 0.949, 0.036, 
  27.8, "tests performed", "", "", "", "", "", "", "", "", "", 43.06, 
  8.654618*^6, 214.243, 43.1, 18.436, 12.644, 57410.166, "", 99.739, 5.59, 
  22.6, 28.9, "", 4.53, 83.78, 0.955}, {"CHE", "Europe", "Switzerland", 
  "2020-08-24", 40060., 157., 258.286, 2001., 0., 1.429, 4628.743, 18.141, 
  29.844, 231.206, 0., 0.165, 1.19, "", "", "", "", "", "", "", "", 9822., 
  579926., 67.008, 1.135, 8448., 0.976, 0.035, 28.6, "tests performed", "", 
  "", "", "", "", "", "", "", "", 43.06, 8.654618*^6, 214.243, 43.1, 18.436, 
  12.644, 57410.166, "", 99.739, 5.59, 22.6, 28.9, "", 4.53, 83.78, 0.955}, 
 {"CHE", "Europe", "Switzerland", "2020-08-25", 40262., 202., 259., 2002., 
  1., 1.429, 4652.083, 23.34, 29.926, 231.322, 0.116, 0.165, 1.18, "", "", 
  "", "", "", "", "", "", 13094., 593020., 68.521, 1.513, 8815., 1.019, 
  0.035, 28.6, "tests performed", "", "", "", "", "", "", "", "", "", 43.06, 
  8.654618*^6, 214.243, 43.1, 18.436, 12.644, 57410.166, "", 99.739, 5.59, 
  22.6, 28.9, "", 4.53, 83.78, 0.955}, {"CHE", "Europe", "Switzerland", 
  "2020-08-26", 40645., 383., 269.286, 2003., 1., 1., 4696.337, 44.254, 
  31.115, 231.437, 0.116, 0.116, 1.19, "", "", "", "", "", "", "", "", 
  12776., 605796., 69.997, 1.476, 9299., 1.074, 0.035, 28.6, 
  "tests performed", "", "", "", "", "", "", "", "", "", 43.06, 8.654618*^6, 
  214.243, 43.1, 18.436, 12.644, 57410.166, "", 99.739, 5.59, 22.6, 28.9, "", 
  4.53, 83.78, 0.955}, {"CHE", "Europe", "Switzerland", "2020-08-27", 41006., 
  361., 282.857, 2003., 0., 0.714, 4738.049, 41.712, 32.683, 231.437, 0., 
  0.083, 1.18, "", "", "", "", "", "", "", "", 13060., 618856., 71.506, 
  1.509, 9732., 1.124, 0.033, 30.3, "tests performed", "", "", "", "", "", 
  "", "", "", "", 43.06, 8.654618*^6, 214.243, 43.1, 18.436, 12.644, 
  57410.166, "", 99.739, 5.59, 22.6, 28.9, "", 4.53, 83.78, 0.955}, 
 {"CHE", "Europe", "Switzerland", "2020-08-28", 41346., 340., 287.714, 2004., 
  1., 0.571, 4777.334, 39.285, 33.244, 231.553, 0.116, 0.066, 1.18, "", "", 
  "", "", "", "", "", "", 12431., 631287., 72.942, 1.436, 10088., 1.166, 
  0.032, 31.2, "tests performed", "", "", "", "", "", "", "", "", "", 43.06, 
  8.654618*^6, 214.243, 43.1, 18.436, 12.644, 57410.166, "", 99.739, 5.59, 
  22.6, 28.9, "", 4.53, 83.78, 0.955}, {"CHE", "Europe", "Switzerland", 
  "2020-08-29", 41722., 376., 299.286, 2005., 1., 0.714, 4820.779, 43.445, 
  34.581, 231.668, 0.116, 0.083, 1.16, "", "", "", "", "", "", "", "", 8362., 
  639649., 73.908, 0.966, 10406., 1.202, 0.032, 31.2, "tests performed", "", 
  "", "", "", "", "", "", "", "", 43.06, 8.654618*^6, 214.243, 43.1, 18.436, 
  12.644, 57410.166, "", 99.739, 5.59, 22.6, 28.9, "", 4.53, 83.78, 0.955}, 
 {"CHE", "Europe", "Switzerland", "2020-08-30", 42014., 292., 301.571, 2005., 
  0., 0.571, 4854.518, 33.739, 34.845, 231.668, 0., 0.066, 1.15, "", "", "", 
  "", "", "", "", "", 3837., 643486., 74.352, 0.443, 10483., 1.211, 0.031, 
  32.3, "tests performed", "", "", "", "", "", "", "", "", "", 43.06, 
  8.654618*^6, 214.243, 43.1, 18.436, 12.644, 57410.166, "", 99.739, 5.59, 
  22.6, 28.9, "", 4.53, 83.78, 0.955}, {"CHE", "Europe", "Switzerland", 
  "2020-08-31", 42177., 163., 302.429, 2006., 1., 0.714, 4873.352, 18.834, 
  34.944, 231.784, 0.116, 0.083, 1.13, "", "", "", "", "", "", "", "", 
  11258., 654744., 75.653, 1.301, 10688., 1.235, 0.031, 32.3, 
  "tests performed", "", "", "", "", "", "", "", "", "", 43.06, 8.654618*^6, 
  214.243, 43.1, 18.436, 12.644, 57410.166, "", 99.739, 5.59, 22.6, 28.9, "", 
  4.53, 83.78, 0.955}, {"CHE", "Europe", "Switzerland", "2020-09-01", 42393., 
  216., 304.429, 2011., 5., 1.286, 4898.31, 24.958, 35.175, 232.361, 0.578, 
  0.149, 1.13, "", "", "", "", "", "", "", "", 16320., 671064., 77.538, 
  1.886, 11149., 1.288, 0.03, 33.3, "tests performed", "", "", "", "", "", 
  "", "", "", "", 43.06, 8.654618*^6, 214.243, 43.1, 18.436, 12.644, 
  57410.166, "", 99.739, 5.59, 22.6, 28.9, "", 4.53, 83.78, 0.955}, 
 {"CHE", "Europe", "Switzerland", "2020-09-02", 42763., 370., 302.571, 2011., 
  0., 1.143, 4941.062, 42.752, 34.961, 232.361, 0., 0.132, 1.14, "", "", "", 
  "", "", "", "", "", 15895., 686959., 79.375, 1.837, 11595., 1.34, 0.029, 
  34.5, "tests performed", "", "", "", "", "", "", "", "", "", 43.06, 
  8.654618*^6, 214.243, 43.1, 18.436, 12.644, 57410.166, "", 99.739, 5.59, 
  22.6, 28.9, "", 4.53, 83.78, 0.955}, {"CHE", "Europe", "Switzerland", 
  "2020-09-03", 43127., 364., 303., 2013., 2., 1.429, 4983.12, 42.058, 35.01, 
  232.593, 0.231, 0.165, 1.16, "", "", "", "", "", "", "", "", 15396., 
  702355., 81.154, 1.779, 11928., 1.378, 0.029, 34.5, "tests performed", "", 
  "", "", "", "", "", "", "", "", 43.06, 8.654618*^6, 214.243, 43.1, 18.436, 
  12.644, 57410.166, "", 99.739, 5.59, 22.6, 28.9, "", 4.53, 83.78, 0.955}, 
 {"CHE", "Europe", "Switzerland", "2020-09-04", 43532., 405., 312.286, 2013., 
  0., 1.286, 5029.916, 46.796, 36.083, 232.593, 0., 0.149, 1.17, "", "", "", 
  "", "", "", "", "", 14410., 716765., 82.819, 1.665, 12211., 1.411, 0.029, 
  34.5, "tests performed", "", "", "", "", "", "", "", "", "", 43.06, 
  8.654618*^6, 214.243, 43.1, 18.436, 12.644, 57410.166, "", 99.739, 5.59, 
  22.6, 28.9, "", 4.53, 83.78, 0.955}, {"CHE", "Europe", "Switzerland", 
  "2020-09-05", 43957., 425., 319.286, 2013., 0., 1.143, 5079.023, 49.107, 
  36.892, 232.593, 0., 0.132, 1.18, "", "", "", "", "", "", "", "", 9519., 
  726284., 83.919, 1.1, 12376., 1.43, 0.031, 32.3, "tests performed", "", "", 
  "", "", "", "", "", "", "", 43.06, 8.654618*^6, 214.243, 43.1, 18.436, 
  12.644, 57410.166, "", 99.739, 5.59, 22.6, 28.9, "", 4.53, 83.78, 0.955}, 
 {"CHE", "Europe", "Switzerland", "2020-09-06", 44401., 444., 341., 2013., 
  0., 1.143, 5130.325, 51.302, 39.401, 232.593, 0., 0.132, 1.17, "", "", "", 
  "", "", "", "", "", 4334., 730618., 84.419, 0.501, 12447., 1.438, 0.031, 
  32.3, "tests performed", "", "", "", "", "", "", "", "", "", 43.06, 
  8.654618*^6, 214.243, 43.1, 18.436, 12.644, 57410.166, "", 99.739, 5.59, 
  22.6, 28.9, "", 4.53, 83.78, 0.955}, {"CHE", "Europe", "Switzerland", 
  "2020-09-07", 44592., 191., 345., 2014., 1., 1.143, 5152.394, 22.069, 
  39.863, 232.708, 0.116, 0.132, 1.14, "", "", "", "", "", "", "", "", 
  13225., 743843., 85.948, 1.528, 12728., 1.471, 0.031, 32.3, 
  "tests performed", "", "", "", "", "", "", "", "", "", 43.06, 8.654618*^6, 
  214.243, 43.1, 18.436, 12.644, 57410.166, "", 99.739, 5.59, 22.6, 28.9, "", 
  4.53, 83.78, 0.955}, {"CHE", "Europe", "Switzerland", "2020-09-08", 44837., 
  245., 349.143, 2018., 4., 1., 5180.702, 28.309, 40.342, 233.17, 0.462, 
  0.116, 1.14, "", "", "", "", "", "", "", "", 17507., 761350., 87.97, 2.023, 
  12898., 1.49, 0.032, 31.2, "tests performed", "", "", "", "", "", "", "", 
  "", "", 43.06, 8.654618*^6, 214.243, 43.1, 18.436, 12.644, 57410.166, "", 
  99.739, 5.59, 22.6, 28.9, "", 4.53, 83.78, 0.955}, 
 {"CHE", "Europe", "Switzerland", "2020-09-09", 45306., 469., 363.286, 2019., 
  1., 1.143, 5234.893, 54.191, 41.976, 233.286, 0.116, 0.132, 1.15, "", "", 
  "", "", "", "", "", "", 16236., 777586., 89.846, 1.876, 12947., 1.496, 
  0.032, 31.2, "tests performed", "", "", "", "", "", "", "", "", "", 43.06, 
  8.654618*^6, 214.243, 43.1, 18.436, 12.644, 57410.166, "", 99.739, 5.59, 
  22.6, 28.9, "", 4.53, 83.78, 0.955}, {"CHE", "Europe", "Switzerland", 
  "2020-09-10", 45711., 405., 369.143, 2020., 1., 1., 5281.689, 46.796, 
  42.653, 233.401, 0.116, 0.116, 1.16, "", "", "", "", "", "", "", "", 
  15557., 793143., 91.644, 1.798, 12970., 1.499, 0.034, 29.4, 
  "tests performed", "", "", "", "", "", "", "", "", "", 43.06, 8.654618*^6, 
  214.243, 43.1, 18.436, 12.644, 57410.166, "", 99.739, 5.59, 22.6, 28.9, "", 
  4.53, 83.78, 0.955}, {"CHE", "Europe", "Switzerland", "2020-09-11", 46239., 
  528., 386.714, 2020., 0., 1., 5342.697, 61.008, 44.683, 233.401, 0., 0.116, 
  1.17, "", "", "", "", "", "", "", "", 13996., 807139., 93.261, 1.617, 
  12911., 1.492, 0.035, 28.6, "tests performed", "", "", "", "", "", "", "", 
  "", "", 43.06, 8.654618*^6, 214.243, 43.1, 18.436, 12.644, 57410.166, "", 
  99.739, 5.59, 22.6, 28.9, "", 4.53, 83.78, 0.955}, 
 {"CHE", "Europe", "Switzerland", "2020-09-12", 46704., 465., 392.429, 2020., 
  0., 1., 5396.425, 53.729, 45.343, 233.401, 0., 0.116, 1.17, "", "", "", "", 
  "", "", "", "", 9864., 817003., 94.401, 1.14, 12960., 1.497, 0.035, 28.6, 
  "tests performed", "", "", "", "", "", "", "", "", "", 43.06, 8.654618*^6, 
  214.243, 43.1, 18.436, 12.644, 57410.166, "", 99.739, 5.59, 22.6, 28.9, "", 
  4.53, 83.78, 0.955}, {"CHE", "Europe", "Switzerland", "2020-09-13", 47179., 
  475., 396.857, 2021., 1., 1.143, 5451.309, 54.884, 45.855, 233.517, 0.116, 
  0.132, 1.14, "", "", "", "", "", "", "", "", 4139., 821142., 94.879, 0.478, 
  12932., 1.494, 0.036, 27.8, "tests performed", "", "", "", "", "", "", "", 
  "", "", 43.06, 8.654618*^6, 214.243, 43.1, 18.436, 12.644, 57410.166, "", 
  99.739, 5.59, 22.6, 28.9, "", 4.53, 83.78, 0.955}, 
 {"CHE", "Europe", "Switzerland", "2020-09-14", 47436., 257., 406.286, 2025., 
  4., 1.571, 5481.004, 29.695, 46.944, 233.979, 0.462, 0.182, 1.08, "", "", 
  "", "", "", "", "", "", 12707., 833849., 96.347, 1.468, 12858., 1.486, 
  0.037, 27., "tests performed", "", "", "", "", "", "", "", "", "", 43.06, 
  8.654618*^6, 214.243, 43.1, 18.436, 12.644, 57410.166, "", 99.739, 5.59, 
  22.6, 28.9, "", 4.53, 83.78, 0.955}, {"CHE", "Europe", "Switzerland", 
  "2020-09-15", 47751., 315., 416.286, 2028., 3., 1.429, 5517.401, 36.397, 
  48.1, 234.326, 0.347, 0.165, 1.08, "", "", "", "", "", "", "", "", 16706., 
  850555., 98.278, 1.93, 12744., 1.473, 0.037, 27., "tests performed", "", 
  "", "", "", "", "", "", "", "", 43.06, 8.654618*^6, 214.243, 43.1, 18.436, 
  12.644, 57410.166, "", 99.739, 5.59, 22.6, 28.9, "", 4.53, 83.78, 0.955}, 
 {"CHE", "Europe", "Switzerland", "2020-09-16", 48265., 514., 422.714, 2039., 
  11., 2.857, 5576.791, 59.39, 48.843, 235.597, 1.271, 0.33, 1.08, "", "", 
  "", "", "", "", "", "", 15325., 865880., 100.048, 1.771, 12613., 1.457, 
  0.039, 25.6, "tests performed", "", "", "", "", "", "", "", "", "", 43.06, 
  8.654618*^6, 214.243, 43.1, 18.436, 12.644, 57410.166, "", 99.739, 5.59, 
  22.6, 28.9, "", 4.53, 83.78, 0.955}, {"CHE", "Europe", "Switzerland", 
  "2020-09-17", 48795., 530., 440.571, 2042., 3., 3.143, 5638.03, 61.239, 
  50.906, 235.943, 0.347, 0.363, 1.08, "", "", "", "", "", "", "", "", 
  15142., 881022., 101.798, 1.75, 12554., 1.451, 0.038, 26.3, 
  "tests performed", "", "", "", "", "", "", "", "", "", 43.06, 8.654618*^6, 
  214.243, 43.1, 18.436, 12.644, 57410.166, "", 99.739, 5.59, 22.6, 28.9, "", 
  4.53, 83.78, 0.955}, {"CHE", "Europe", "Switzerland", "2020-09-18", 49283., 
  488., 434.857, 2045., 3., 3.571, 5694.417, 56.386, 50.246, 236.29, 0.347, 
  0.413, 1.07, "", "", "", "", "", "", "", "", 13357., 894379., 103.341, 
  1.543, 12463., 1.44, 0.038, 26.3, "tests performed", "", "", "", "", "", 
  "", "", "", "", 43.06, 8.654618*^6, 214.243, 43.1, 18.436, 12.644, 
  57410.166, "", 99.739, 5.59, 22.6, 28.9, "", 4.53, 83.78, 0.955}, 
 {"CHE", "Europe", "Switzerland", "2020-09-19", 49283., 0., 368.429, 2045., 
  0., 3.571, 5694.417, 0., 42.57, 236.29, 0., 0.413, 1.07, "", "", "", "", 
  "", "", "", "", 7809., 902188., 104.244, 0.902, 12169., 1.406, 0.038, 26.3, 
  "tests performed", "", "", "", "", "", "", "", "", "", 43.06, 8.654618*^6, 
  214.243, 43.1, 18.436, 12.644, 57410.166, "", 99.739, 5.59, 22.6, 28.9, "", 
  4.53, 83.78, 0.955}, {"CHE", "Europe", "Switzerland", "2020-09-20", 49283., 
  0., 300.571, 2045., 0., 3.429, 5694.417, 0., 34.73, 236.29, 0., 0.396, 
  1.08, "", "", "", "", "", "", "", "", 3558., 905746., 104.655, 0.411, 
  12086., 1.396, 0.038, 26.3, "tests performed", "", "", "", "", "", "", "", 
  "", "", 43.06, 8.654618*^6, 214.243, 43.1, 18.436, 12.644, 57410.166, "", 
  99.739, 5.59, 22.6, 28.9, "", 4.53, 83.78, 0.955}, 
 {"CHE", "Europe", "Switzerland", "2020-09-21", 50378., 1095., 420.286, 
  2050., 5., 3.571, 5820.939, 126.522, 48.562, 236.868, 0.578, 0.413, 1.11, 
  "", "", "", "", "", "", "", "", 10190., 915936., 105.832, 1.177, 11727., 
  1.355, 0.037, 27., "tests performed", "", "", "", "", "", "", "", "", "", 
  43.06, 8.654618*^6, 214.243, 43.1, 18.436, 12.644, 57410.166, "", 99.739, 
  5.59, 22.6, 28.9, "", 4.53, 83.78, 0.955}, {"CHE", "Europe", "Switzerland", 
  "2020-09-22", 50664., 286., 416.143, 2054., 4., 3.714, 5853.985, 33.046, 
  48.083, 237.33, 0.462, 0.429, 1.08, "", "", "", "", "", "", "", "", 13308., 
  929244., 107.37, 1.538, 11241., 1.299, 0.039, 25.6, "tests performed", "", 
  "", "", "", "", "", "", "", "", 43.06, 8.654618*^6, 214.243, 43.1, 18.436, 
  12.644, 57410.166, "", 99.739, 5.59, 22.6, 28.9, "", 4.53, 83.78, 0.955}, 
 {"CHE", "Europe", "Switzerland", "2020-09-23", 51101., 437., 405.143, 2060., 
  6., 3., 5904.478, 50.493, 46.812, 238.023, 0.693, 0.347, 1.06, "", "", "", 
  "", "", "", "", "", 12787., 942031., 108.847, 1.477, 10879., 1.257, 0.039, 
  25.6, "tests performed", "", "", "", "", "", "", "", "", "", 43.06, 
  8.654618*^6, 214.243, 43.1, 18.436, 12.644, 57410.166, "", 99.739, 5.59, 
  22.6, 28.9, "", 4.53, 83.78, 0.955}, {"CHE", "Europe", "Switzerland", 
  "2020-09-24", 51492., 391., 385.286, 2061., 1., 2.714, 5949.656, 45.178, 
  44.518, 238.139, 0.116, 0.314, 1.04, "", "", "", "", "", "", "", "", 
  11796., 953827., 110.21, 1.363, 10401., 1.202, 0.038, 26.3, 
  "tests performed", "", "", "", "", "", "", "", "", "", 43.06, 8.654618*^6, 
  214.243, 43.1, 18.436, 12.644, 57410.166, "", 99.739, 5.59, 22.6, 28.9, "", 
  4.53, 83.78, 0.955}, {"CHE", "Europe", "Switzerland", "2020-09-25", 51864., 
  372., 368.714, 2064., 3., 2.714, 5992.639, 42.983, 42.603, 238.485, 0.347, 
  0.314, 1.04, "", "", "", "", "", "", "", "", 11123., 964950., 111.495, 
  1.285, 10082., 1.165, 0.038, 26.3, "tests performed", "", "", "", "", "", 
  "", "", "", "", 43.06, 8.654618*^6, 214.243, 43.1, 18.436, 12.644, 
  57410.166, "", 99.739, 5.59, 22.6, 28.9, "", 4.53, 83.78, 0.955}, 
 {"CHE", "Europe", "Switzerland", "2020-09-26", 51864., 0., 368.714, 2064., 
  0., 2.714, 5992.639, 0., 42.603, 238.485, 0., 0.314, 1.06, "", "", "", "", 
  "", "", "", "", 5992., 970942., 112.188, 0.692, 9822., 1.135, 0.037, 27., 
  "tests performed", "", "", "", "", "", "", "", "", "", 43.06, 8.654618*^6, 
  214.243, 43.1, 18.436, 12.644, 57410.166, "", 99.739, 5.59, 22.6, 28.9, "", 
  4.53, 83.78, 0.955}, {"CHE", "Europe", "Switzerland", "2020-09-27", 51864., 
  0., 368.714, 2064., 0., 2.714, 5992.639, 0., 42.603, 238.485, 0., 0.314, 
  1.07, "", "", "", "", "", "", "", "", 2802., 973744., 112.511, 0.324, 
  9714., 1.122, 0.037, 27., "tests performed", "", "", "", "", "", "", "", 
  "", "", 43.06, 8.654618*^6, 214.243, 43.1, 18.436, 12.644, 57410.166, "", 
  99.739, 5.59, 22.6, 28.9, "", 4.53, 83.78, 0.955}, 
 {"CHE", "Europe", "Switzerland", "2020-09-28", 52646., 782., 324., 2065., 
  1., 2.143, 6082.995, 90.356, 37.437, 238.601, 0.116, 0.248, 1.09, "", "", 
  "", "", "", "", "", "", 9269., 983013., 113.582, 1.071, 9582., 1.107, 
  0.037, 27., "tests performed", "", "", "", "", "", "", "", "", "", 43.06, 
  8.654618*^6, 214.243, 43.1, 18.436, 12.644, 57410.166, "", 99.739, 5.59, 
  22.6, 28.9, "", 4.53, 83.78, 0.955}, {"CHE", "Europe", "Switzerland", 
  "2020-09-29", 52871., 225., 315.286, 2069., 4., 2.143, 6108.993, 25.998, 
  36.43, 239.063, 0.462, 0.248, 1.16, "", "", "", "", "", "", "", "", 12407., 
  995420., 115.016, 1.434, 9454., 1.092, 0.037, 27., "tests performed", "", 
  "", "", "", "", "", "", "", "", 43.06, 8.654618*^6, 214.243, 43.1, 18.436, 
  12.644, 57410.166, "", 99.739, 5.59, 22.6, 28.9, "", 4.53, 83.78, 0.955}, 
 {"CHE", "Europe", "Switzerland", "2020-09-30", 53282., 411., 311.571, 2074., 
  5., 2., 6156.482, 47.489, 36.001, 239.641, 0.578, 0.231, 1.23, "", "", "", 
  "", "", "", "", "", 11823., 1.007243*^6, 116.382, 1.366, 9316., 1.076, 
  0.04, 25., "tests performed", "", "", "", "", "", "", "", "", "", 43.06, 
  8.654618*^6, 214.243, 43.1, 18.436, 12.644, 57410.166, "", 99.739, 5.59, 
  22.6, 28.9, "", 4.53, 83.78, 0.955}, {"CHE", "Europe", "Switzerland", 
  "2020-10-01", 53832., 550., 334.286, 2074., 0., 1.857, 6220.032, 63.55, 
  38.625, 239.641, 0., 0.215, 1.32, "", "", "", "", "", "", "", "", 11958., 
  1.019201*^6, 117.764, 1.382, 9339., 1.079, 0.044, 22.7, "tests performed", 
  "", "", "", "", "", "", "", "", "", 31.94, 8.654618*^6, 214.243, 43.1, 
  18.436, 12.644, 57410.166, "", 99.739, 5.59, 22.6, 28.9, "", 4.53, 83.78, 
  0.955}, {"CHE", "Europe", "Switzerland", "2020-10-02", 54384., 552., 360., 
  2075., 1., 1.571, 6283.813, 63.781, 41.596, 239.756, 0.116, 0.182, 1.4, "", 
  "", "", "", "", "", "", "", 11183., 1.030384*^6, 119.056, 1.292, 9348., 
  1.08, 0.047, 21.3, "tests performed", "", "", "", "", "", "", "", "", "", 
  31.94, 8.654618*^6, 214.243, 43.1, 18.436, 12.644, 57410.166, "", 99.739, 
  5.59, 22.6, 28.9, "", 4.53, 83.78, 0.955}, {"CHE", "Europe", "Switzerland", 
  "2020-10-03", 54384., 0., 360., 2076., 1., 1.714, 6283.813, 0., 41.596, 
  239.872, 0.116, 0.198, 1.49, "", "", "", "", "", "", "", "", 7591., 
  1.037975*^6, 119.933, 0.877, 9576., 1.106, 0.051, 19.6, "tests performed", 
  "", "", "", "", "", "", "", "", "", 31.94, 8.654618*^6, 214.243, 43.1, 
  18.436, 12.644, 57410.166, "", 99.739, 5.59, 22.6, 28.9, "", 4.53, 83.78, 
  0.955}, {"CHE", "Europe", "Switzerland", "2020-10-04", 54384., 0., 360., 
  2077., 1., 1.857, 6283.813, 0., 41.596, 239.987, 0.116, 0.215, 1.59, "", 
  "", "", "", "", "", "", "", 3532., 1.041507*^6, 120.341, 0.408, 9680., 
  1.118, 0.053, 18.9, "tests performed", "", "", "", "", "", "", "", "", "", 
  31.94, 8.654618*^6, 214.243, 43.1, 18.436, 12.644, 57410.166, "", 99.739, 
  5.59, 22.6, 28.9, "", 4.53, 83.78, 0.955}, {"CHE", "Europe", "Switzerland", 
  "2020-10-05", 55932., 1548., 469.429, 2078., 1., 1.857, 6462.677, 178.864, 
  54.24, 240.103, 0.116, 0.215, 1.68, "", "", "", "", "", "", "", "", 11702., 
  1.053209*^6, 121.693, 1.352, 10028., 1.159, 0.059, 16.9, "tests performed", 
  "", "", "", "", "", "", "", "", "", 31.94, 8.654618*^6, 214.243, 43.1, 
  18.436, 12.644, 57410.166, "", 99.739, 5.59, 22.6, 28.9, "", 4.53, 83.78, 
  0.955}, {"CHE", "Europe", "Switzerland", "2020-10-06", 56632., 700., 
  537.286, 2081., 3., 1.714, 6543.559, 80.882, 62.081, 240.45, 0.347, 0.198, 
  1.76, "", "", "", "", "", "", "", "", 14756., 1.067965*^6, 123.398, 1.705, 
  10364., 1.198, 0.066, 15.2, "tests performed", "", "", "", "", "", "", "", 
  "", "", 31.94, 8.654618*^6, 214.243, 43.1, 18.436, 12.644, 57410.166, "", 
  99.739, 5.59, 22.6, 28.9, "", 4.53, 83.78, 0.955}, 
 {"CHE", "Europe", "Switzerland", "2020-10-07", 57709., 1077., 632.429, 
  2082., 1., 1.143, 6668.001, 124.442, 73.074, 240.565, 0.116, 0.132, 1.82, 
  "", "", "", "", "", "", "", "", 15261., 1.083226*^6, 125.162, 1.763, 
  10855., 1.254, 0.073, 13.7, "tests performed", "", "", "", "", "", "", "", 
  "", "", 31.94, 8.654618*^6, 214.243, 43.1, 18.436, 12.644, 57410.166, "", 
  99.739, 5.59, 22.6, 28.9, "", 4.53, 83.78, 0.955}, 
 {"CHE", "Europe", "Switzerland", "2020-10-08", 58881., 1172., 721.286, 
  2087., 5., 1.857, 6803.42, 135.419, 83.341, 241.143, 0.578, 0.215, 1.87, 
  "", "", "", "", "", "", "", "", 15716., 1.098942*^6, 126.978, 1.816, 
  11392., 1.316, 0.081, 12.3, "tests performed", "", "", "", "", "", "", "", 
  "", "", 31.94, 8.654618*^6, 214.243, 43.1, 18.436, 12.644, 57410.166, "", 
  99.739, 5.59, 22.6, 28.9, "", 4.53, 83.78, 0.955}, 
 {"CHE", "Europe", "Switzerland", "2020-10-09", 60368., 1487., 854.857, 
  2088., 1., 1.857, 6975.236, 171.816, 98.775, 241.258, 0.116, 0.215, 1.91, 
  "", "", "", "", "", "", "", "", 16000., 1.114942*^6, 128.826, 1.849, 
  12080., 1.396, 0.089, 11.2, "tests performed", "", "", "", "", "", "", "", 
  "", "", 31.94, 8.654618*^6, 214.243, 43.1, 18.436, 12.644, 57410.166, "", 
  99.739, 5.59, 22.6, 28.9, "", 4.53, 83.78, 0.955}, 
 {"CHE", "Europe", "Switzerland", "2020-10-10", 60368., 0., 854.857, 2088., 
  0., 1.714, 6975.236, 0., 98.775, 241.258, 0., 0.198, 1.95, "", "", "", "", 
  "", "", "", "", 10815., 1.125757*^6, 130.076, 1.25, 12540., 1.449, 0.096, 
  10.4, "tests performed", "", "", "", "", "", "", "", "", "", 29.17, 
  8.654618*^6, 214.243, 43.1, 18.436, 12.644, 57410.166, "", 99.739, 5.59, 
  22.6, 28.9, "", 4.53, 83.78, 0.955}, {"CHE", "Europe", "Switzerland", 
  "2020-10-11", 60368., 0., 854.857, 2088., 0., 1.571, 6975.236, 0., 98.775, 
  241.258, 0., 0.182, 2., "", "", "", "", "", "", "", "", 5102., 1.130859*^6, 
  130.665, 0.59, 12765., 1.475, 0.1, 10., "tests performed", "", "", "", "", 
  "", "", "", "", "", 29.17, 8.654618*^6, 214.243, 43.1, 18.436, 12.644, 
  57410.166, "", 99.739, 5.59, 22.6, 28.9, "", 4.53, 83.78, 0.955}, 
 {"CHE", "Europe", "Switzerland", "2020-10-12", 64436., 4068., 1214.857, 
  2096., 8., 2.571, 7445.274, 470.038, 140.371, 242.183, 0.924, 0.297, 2.06, 
  "", "", "", "", "", "", "", "", 14976., 1.145835*^6, 132.396, 1.73, 13232., 
  1.529, 0.108, 9.3, "tests performed", "", "", "", "", "", "", "", "", "", 
  29.17, 8.654618*^6, 214.243, 43.1, 18.436, 12.644, 57410.166, "", 99.739, 
  5.59, 22.6, 28.9, "", 4.53, 83.78, 0.955}, {"CHE", "Europe", "Switzerland", 
  "2020-10-13", 65881., 1445., 1321.286, 2103., 7., 3.143, 7612.237, 166.963, 
  152.668, 242.992, 0.809, 0.363, 2.06, "", "", "", "", "", "", "", "", 
  20312., 1.166147*^6, 134.743, 2.347, 14026., 1.621, 0.119, 8.4, 
  "tests performed", "", "", "", "", "", "", "", "", "", 29.17, 8.654618*^6, 
  214.243, 43.1, 18.436, 12.644, 57410.166, "", 99.739, 5.59, 22.6, 28.9, "", 
  4.53, 83.78, 0.955}, {"CHE", "Europe", "Switzerland", "2020-10-14", 68704., 
  2823., 1570.714, 2109., 6., 3.857, 7938.421, 326.184, 181.489, 243.685, 
  0.693, 0.446, 2.05, "", "", "", "", "", "", "", "", 20249., 1.186396*^6, 
  137.082, 2.34, 14739., 1.703, 0.129, 7.8, "tests performed", "", "", "", 
  "", "", "", "", "", "", 29.17, 8.654618*^6, 214.243, 43.1, 18.436, 12.644, 
  57410.166, "", 99.739, 5.59, 22.6, 28.9, "", 4.53, 83.78, 0.955}, 
 {"CHE", "Europe", "Switzerland", "2020-10-15", 71317., 2613., 1776.571, 
  2115., 6., 4., 8240.341, 301.92, 205.274, 244.378, 0.693, 0.462, 2.02, "", 
  "", "", "", "", "", "", "", 22053., 1.208449*^6, 139.631, 2.548, 15644., 
  1.808, 0.137, 7.3, "tests performed", "", "", "", "", "", "", "", "", "", 
  29.17, 8.654618*^6, 214.243, 43.1, 18.436, 12.644, 57410.166, "", 99.739, 
  5.59, 22.6, 28.9, "", 4.53, 83.78, 0.955}, {"CHE", "Europe", "Switzerland", 
  "2020-10-16", 74422., 3105., 2007.714, 2122., 7., 4.857, 8599.109, 358.768, 
  231.982, 245.187, 0.809, 0.561, 2., "", "", "", "", "", "", "", "", 24321., 
  1.23277*^6, 142.441, 2.81, 16833., 1.945, 0.145, 6.9, "tests performed", 
  "", "", "", "", "", "", "", "", "", 29.17, 8.654618*^6, 214.243, 43.1, 
  18.436, 12.644, 57410.166, "", 99.739, 5.59, 22.6, 28.9, "", 4.53, 83.78, 
  0.955}, {"CHE", "Europe", "Switzerland", "2020-10-17", 74422., 0., 
  2007.714, 2122., 0., 4.857, 8599.109, 0., 231.982, 245.187, 0., 0.561, 
  1.99, "", "", "", "", "", "", "", "", 16073., 1.248843*^6, 144.298, 1.857, 
  17584., 2.032, 0.15, 6.7, "tests performed", "", "", "", "", "", "", "", 
  "", "", 29.17, 8.654618*^6, 214.243, 43.1, 18.436, 12.644, 57410.166, "", 
  99.739, 5.59, 22.6, 28.9, "", 4.53, 83.78, 0.955}, 
 {"CHE", "Europe", "Switzerland", "2020-10-18", 74422., 0., 2007.714, 2123., 
  1., 5., 8599.109, 0., 231.982, 245.303, 0.116, 0.578, 2., "", "", "", "", 
  "", "", "", "", 8511., 1.257354*^6, 145.281, 0.983, 18071., 2.088, 0.154, 
  6.5, "tests performed", "", "", "", "", "", "", "", "", "", 29.17, 
  8.654618*^6, 214.243, 43.1, 18.436, 12.644, 57410.166, "", 99.739, 5.59, 
  22.6, 28.9, "", 4.53, 83.78, 0.955}, {"CHE", "Europe", "Switzerland", 
  "2020-10-19", 83159., 8737., 2674.714, 2138., 15., 6., 9608.627, 1009.519, 
  309.051, 247.036, 1.733, 0.693, 2.01, "", "", "", "", "", "", "", "", 
  21181., 1.278535*^6, 147.729, 2.447, 18957., 2.19, 0.163, 6.1, 
  "tests performed", "", "", "", "", "", "", "", "", "", 32.87, 8.654618*^6, 
  214.243, 43.1, 18.436, 12.644, 57410.166, "", 99.739, 5.59, 22.6, 28.9, "", 
  4.53, 83.78, 0.955}, {"CHE", "Europe", "Switzerland", "2020-10-20", 86167., 
  3008., 2898., 2145., 7., 6., 9956.188, 347.56, 334.85, 247.845, 0.809, 
  0.693, 1.99, "", "", "", "", "", "", "", "", 28894., 1.307429*^6, 151.067, 
  3.339, 20183., 2.332, 0.175, 5.7, "tests performed", "", "", "", "", "", 
  "", "", "", "", 35.65, 8.654618*^6, 214.243, 43.1, 18.436, 12.644, 
  57410.166, "", 99.739, 5.59, 22.6, 28.9, "", 4.53, 83.78, 0.955}, 
 {"CHE", "Europe", "Switzerland", "2020-10-21", 91763., 5596., 3294.143, 
  2039., -106., -10., 10602.779, 646.591, 380.623, 235.597, -12.248, -1.155, 
  1.97, "", "", "", "", "", "", "", "", 28179., 1.335608*^6, 154.323, 3.256, 
  21316., 2.463, 0.187, 5.3, "tests performed", "", "", "", "", "", "", "", 
  "", "", 35.65, 8.654618*^6, 214.243, 43.1, 18.436, 12.644, 57410.166, "", 
  99.739, 5.59, 22.6, 28.9, "", 4.53, 83.78, 0.955}, 
 {"CHE", "Europe", "Switzerland", "2020-10-22", 97019., 5256., 3671.714, 
  2046., 7., -9.857, 11210.085, 607.306, 424.249, 236.406, 0.809, -1.139, 
  1.93, "", "", "", "", "", "", "", "", 30540., 1.366148*^6, 157.852, 3.529, 
  22528., 2.603, 0.2, 5., "tests performed", "", "", "", "", "", "", "", "", 
  "", 35.65, 8.654618*^6, 214.243, 43.1, 18.436, 12.644, 57410.166, "", 
  99.739, 5.59, 22.6, 28.9, "", 4.53, 83.78, 0.955}, 
 {"CHE", "Europe", "Switzerland", "2020-10-23", 103653., 6634., 4175.857, 
  2067., 21., -7.857, 11976.612, 766.527, 482.5, 238.832, 2.426, -0.908, 1.9, 
  "", "", "", "", "", "", "", "", 32336., 1.398484*^6, 161.588, 3.736, 
  23673., 2.735, 0.212, 4.7, "tests performed", "", "", "", "", "", "", "", 
  "", "", 35.65, 8.654618*^6, 214.243, 43.1, 18.436, 12.644, 57410.166, "", 
  99.739, 5.59, 22.6, 28.9, "", 4.53, 83.78, 0.955}, 
 {"CHE", "Europe", "Switzerland", "2020-10-24", 103653., 0., 4175.857, 2081., 
  14., -5.857, 11976.612, 0., 482.5, 240.45, 1.618, -0.677, 1.87, "", "", "", 
  "", "", "", "", "", 22982., 1.421466*^6, 164.244, 2.655, 24660., 2.849, 
  0.221, 4.5, "tests performed", "", "", "", "", "", "", "", "", "", 35.65, 
  8.654618*^6, 214.243, 43.1, 18.436, 12.644, 57410.166, "", 99.739, 5.59, 
  22.6, 28.9, "", 4.53, 83.78, 0.955}, {"CHE", "Europe", "Switzerland", 
  "2020-10-25", 103653., 0., 4175.857, 2083., 2., -5.714, 11976.612, 0., 
  482.5, 240.681, 0.231, -0.66, 1.85, "", "", "", "", "", "", "", "", 13055., 
  1.434521*^6, 165.752, 1.508, 25310., 2.924, 0.226, 4.4, "tests performed", 
  "", "", "", "", "", "", "", "", "", 35.65, 8.654618*^6, 214.243, 43.1, 
  18.436, 12.644, 57410.166, "", 99.739, 5.59, 22.6, 28.9, "", 4.53, 83.78, 
  0.955}, {"CHE", "Europe", "Switzerland", "2020-10-26", 121093., 17440., 
  5419.143, 2111., 28., -3.857, 13991.721, 2015.109, 626.156, 243.916, 3.235, 
  -0.446, 1.83, "", "", "", "", "", "", "", "", 28691., 1.463212*^6, 169.067, 
  3.315, 26382., 3.048, 0.235, 4.3, "tests performed", "", "", "", "", "", 
  "", "", "", "", 35.65, 8.654618*^6, 214.243, 43.1, 18.436, 12.644, 
  57410.166, "", 99.739, 5.59, 22.6, 28.9, "", 4.53, 83.78, 0.955}, 
 {"CHE", "Europe", "Switzerland", "2020-10-27", 127042., 5949., 5839.286, 
  2147., 36., 0.286, 14679.1, 687.379, 674.702, 248.076, 4.16, 0.033, 1.78, 
  "", "", "", "", "", "", "", "", 37807., 1.501019*^6, 173.436, 4.368, 
  27656., 3.196, 0.246, 4.1, "tests performed", "", "", "", "", "", "", "", 
  "", "", 35.65, 8.654618*^6, 214.243, 43.1, 18.436, 12.644, 57410.166, "", 
  99.739, 5.59, 22.6, 28.9, "", 4.53, 83.78, 0.955}, 
 {"CHE", "Europe", "Switzerland", "2020-10-28", 135658., 8616., 6270.714, 
  2158., 11., 17., 15674.638, 995.538, 724.551, 249.347, 1.271, 1.964, 1.71, 
  "", "", "", "", "", "", "", "", 37354., 1.538373*^6, 177.752, 4.316, 
  28966., 3.347, 0.252, 4., "tests performed", "", "", "", "", "", "", "", 
  "", "", 35.65, 8.654618*^6, 214.243, 43.1, 18.436, 12.644, 57410.166, "", 
  99.739, 5.59, 22.6, 28.9, "", 4.53, 83.78, 0.955}, 
 {"CHE", "Europe", "Switzerland", "2020-10-29", 145044., 9386., 6860.714, 
  2200., 42., 22., 16759.145, 1084.508, 792.723, 254.2, 4.853, 2.542, 1.65, 
  "", "", "", "", "", "", "", "", 38011., 1.576384*^6, 182.144, 4.392, 
  30034., 3.47, 0.257, 3.9, "tests performed", "", "", "", "", "", "", "", 
  "", "", 41.67, 8.654618*^6, 214.243, 43.1, 18.436, 12.644, 57410.166, "", 
  99.739, 5.59, 22.6, 28.9, "", 4.53, 83.78, 0.955}, 
 {"CHE", "Europe", "Switzerland", "2020-10-30", 154251., 9207., 7228.286, 
  2277., 77., 30., 17822.97, 1063.825, 835.194, 263.097, 8.897, 3.466, 1.58, 
  "", "", "", "", "", "", "", "", 38176., 1.61456*^6, 186.555, 4.411, 30868., 
  3.567, 0.261, 3.8, "tests performed", "", "", "", "", "", "", "", "", "", 
  41.67, 8.654618*^6, 214.243, 43.1, 18.436, 12.644, 57410.166, "", 99.739, 
  5.59, 22.6, 28.9, "", 4.53, 83.78, 0.955}, {"CHE", "Europe", "Switzerland", 
  "2020-10-31", 154251., 0., 7228.286, 2297., 20., 30.857, 17822.97, 0., 
  835.194, 265.407, 2.311, 3.565, 1.52, "", "", "", "", "", "", "", "", 
  24471., 1.639031*^6, 189.382, 2.828, 31081., 3.591, 0.263, 3.8, 
  "tests performed", "", "", "", "", "", "", "", "", "", 41.67, 8.654618*^6, 
  214.243, 43.1, 18.436, 12.644, 57410.166, "", 99.739, 5.59, 22.6, 28.9, "", 
  4.53, 83.78, 0.955}, {"CHE", "Europe", "Switzerland", "2020-11-01", 
  154251., 0., 7228.286, 2326., 29., 34.714, 17822.97, 0., 835.194, 268.758, 
  3.351, 4.011, 1.47, "", "", "", "", "", "", "", "", 12771., 1.651802*^6, 
  190.858, 1.476, 31040., 3.587, 0.265, 3.8, "tests performed", "", "", "", 
  "", "", "", "", "", "", 41.67, 8.654618*^6, 214.243, 43.1, 18.436, 12.644, 
  57410.166, "", 99.739, 5.59, 22.6, 28.9, "", 4.53, 83.78, 0.955}, 
 {"CHE", "Europe", "Switzerland", "2020-11-02", 176177., 21926., 7869.143, 
  2404., 78., 41.857, 20356.415, 2533.445, 909.242, 277.771, 9.013, 4.836, 
  1.41, "", "", "", "", "", "", "", "", 30088., 1.68189*^6, 194.334, 3.477, 
  31240., 3.61, 0.265, 3.8, "tests performed", "", "", "", "", "", "", "", 
  "", "", 59.26, 8.654618*^6, 214.243, 43.1, 18.436, 12.644, 57410.166, "", 
  99.739, 5.59, 22.6, 28.9, "", 4.53, 83.78, 0.955}, 
 {"CHE", "Europe", "Switzerland", "2020-11-03", 182303., 6126., 7894.429, 
  2471., 67., 46.286, 21064.246, 707.83, 912.164, 285.512, 7.742, 5.348, 
  1.36, "", "", "", "", "", "", "", "", 38132., 1.720022*^6, 198.74, 4.406, 
  31286., 3.615, 0.268, 3.7, "tests performed", "", "", "", "", "", "", "", 
  "", "", 59.26, 8.654618*^6, 214.243, 43.1, 18.436, 12.644, 57410.166, "", 
  99.739, 5.59, 22.6, 28.9, "", 4.53, 83.78, 0.955}, 
 {"CHE", "Europe", "Switzerland", "2020-11-04", 192376., 10073., 8102.571, 
  2555., 84., 56.714, 22228.133, 1163.887, 936.214, 295.218, 9.706, 6.553, 
  1.31, "", "", "", "", "", "", "", "", 36404., 1.756426*^6, 202.947, 4.206, 
  31150., 3.599, 0.271, 3.7, "tests performed", "", "", "", "", "", "", "", 
  "", "", 59.26, 8.654618*^6, 214.243, 43.1, 18.436, 12.644, 57410.166, "", 
  99.739, 5.59, 22.6, 28.9, "", 4.53, 83.78, 0.955}, 
 {"CHE", "Europe", "Switzerland", "2020-11-05", 202504., 10128., 8208.571, 
  2628., 73., 61.143, 23398.375, 1170.242, 948.461, 303.653, 8.435, 7.065, 
  1.26, "", "", "", "", "", "", "", "", 35068., 1.791494*^6, 206.999, 4.052, 
  30730., 3.551, 0.27, 3.7, "tests performed", "", "", "", "", "", "", "", 
  "", "", 59.26, 8.654618*^6, 214.243, 43.1, 18.436, 12.644, 57410.166, "", 
  99.739, 5.59, 22.6, 28.9, "", 4.53, 83.78, 0.955}, 
 {"CHE", "Europe", "Switzerland", "2020-11-06", 211913., 9409., 8237.429, 
  2710., 82., 61.857, 24485.541, 1087.165, 951.796, 313.128, 9.475, 7.147, 
  1.21, "", "", "", "", "", "", "", "", 32594., 1.824088*^6, 210.765, 3.766, 
  29933., 3.459, 0.27, 3.7, "tests performed", "", "", "", "", "", "", "", 
  "", "", 59.26, 8.654618*^6, 214.243, 43.1, 18.436, 12.644, 57410.166, "", 
  99.739, 5.59, 22.6, 28.9, "", 4.53, 83.78, 0.955}, 
 {"CHE", "Europe", "Switzerland", "2020-11-07", 211913., 0., 8237.429, 2749., 
  39., 64.571, 24485.541, 0., 951.796, 317.634, 4.506, 7.461, 1.16, "", "", 
  "", "", "", "", "", "", 22701., 1.846789*^6, 213.388, 2.623, 29680., 3.429, 
  0.266, 3.8, "tests performed", "", "", "", "", "", "", "", "", "", 59.26, 
  8.654618*^6, 214.243, 43.1, 18.436, 12.644, 57410.166, "", 99.739, 5.59, 
  22.6, 28.9, "", 4.53, 83.78, 0.955}, {"CHE", "Europe", "Switzerland", 
  "2020-11-08", 211913., 0., 8237.429, 2772., 23., 63.714, 24485.541, 0., 
  951.796, 320.291, 2.658, 7.362, 1.1, "", "", "", "", "", "", "", "", 
  11821., 1.85861*^6, 214.754, 1.366, 29544., 3.414, 0.265, 3.8, 
  "tests performed", "", "", "", "", "", "", "", "", "", 59.26, 8.654618*^6, 
  214.243, 43.1, 18.436, 12.644, 57410.166, "", 99.739, 5.59, 22.6, 28.9, "", 
  4.53, 83.78, 0.955}, {"CHE", "Europe", "Switzerland", "2020-11-09", 
  229222., 17309., 7577.857, 2902., 130., 71.143, 26485.513, 1999.973, 
  875.585, 335.312, 15.021, 8.22, 1.04, "", "", "", "", "", "", "", "", 
  27349., 1.885959*^6, 217.914, 3.16, 29153., 3.368, 0.265, 3.8, 
  "tests performed", "", "", "", "", "", "", "", "", "", 59.26, 8.654618*^6, 
  214.243, 43.1, 18.436, 12.644, 57410.166, "", 99.739, 5.59, 22.6, 28.9, "", 
  4.53, 83.78, 0.955}, {"CHE", "Europe", "Switzerland", "2020-11-10", 
  235202., 5980., 7557., 3013., 111., 77.429, 27176.474, 690.961, 873.175, 
  348.138, 12.826, 8.947, 1.01, "", "", "", "", "", "", "", "", 34468., 
  1.920427*^6, 221.896, 3.983, 28629., 3.308, 0.26, 3.8, "tests performed", 
  "", "", "", "", "", "", "", "", "", 59.26, 8.654618*^6, 214.243, 43.1, 
  18.436, 12.644, 57410.166, "", 99.739, 5.59, 22.6, 28.9, "", 4.53, 83.78, 
  0.955}, {"CHE", "Europe", "Switzerland", "2020-11-11", 243472., 8270., 
  7299.429, 3113., 100., 79.714, 28132.033, 955.559, 843.414, 359.692, 
  11.555, 9.211, 0.99, "", "", "", "", "", "", "", "", 31359., 1.951786*^6, 
  225.52, 3.623, 27909., 3.225, 0.254, 3.9, "tests performed", "", "", "", 
  "", "", "", "", "", "", 59.26, 8.654618*^6, 214.243, 43.1, 18.436, 12.644, 
  57410.166, "", 99.739, 5.59, 22.6, 28.9, "", 4.53, 83.78, 0.955}, 
 {"CHE", "Europe", "Switzerland", "2020-11-12", 250396., 6924., 6841.714, 
  3216., 103., 84., 28932.068, 800.035, 790.528, 371.594, 11.901, 9.706, 
  0.96, "", "", "", "", "", "", "", "", 30586., 1.982372*^6, 229.054, 3.534, 
  27268., 3.151, 0.248, 4., "tests performed", "", "", "", "", "", "", "", 
  "", "", 59.26, 8.654618*^6, 214.243, 43.1, 18.436, 12.644, 57410.166, "", 
  99.739, 5.59, 22.6, 28.9, "", 4.53, 83.78, 0.955}, 
 {"CHE", "Europe", "Switzerland", "2020-11-13", 257135., 6739., 6460.286, 
  3315., 99., 86.429, 29710.728, 778.659, 746.455, 383.033, 11.439, 9.986, 
  0.94, "", "", "", "", "", "", "", "", 28226., 2.010598*^6, 232.315, 3.261, 
  26644., 3.079, 0.244, 4.1, "tests performed", "", "", "", "", "", "", "", 
  "", "", 59.26, 8.654618*^6, 214.243, 43.1, 18.436, 12.644, 57410.166, "", 
  99.739, 5.59, 22.6, 28.9, "", 4.53, 83.78, 0.955}, 
 {"CHE", "Europe", "Switzerland", "2020-11-14", 257135., 0., 6460.286, 3351., 
  36., 86., 29710.728, 0., 746.455, 387.192, 4.16, 9.937, 0.92, "", "", "", 
  "", "", "", "", "", 18505., 2.029103*^6, 234.453, 2.138, 26045., 3.009, 
  0.242, 4.1, "tests performed", "", "", "", "", "", "", "", "", "", 59.26, 
  8.654618*^6, 214.243, 43.1, 18.436, 12.644, 57410.166, "", 99.739, 5.59, 
  22.6, 28.9, "", 4.53, 83.78, 0.955}, {"CHE", "Europe", "Switzerland", 
  "2020-11-15", 257135., 0., 6460.286, 3369., 18., 85.286, 29710.728, 0., 
  746.455, 389.272, 2.08, 9.854, 0.89, "", "", "", "", "", "", "", "", 9398., 
  2.038501*^6, 235.539, 1.086, 25699., 2.969, 0.24, 4.2, "tests performed", 
  "", "", "", "", "", "", "", "", "", 59.26, 8.654618*^6, 214.243, 43.1, 
  18.436, 12.644, 57410.166, "", 99.739, 5.59, 22.6, 28.9, "", 4.53, 83.78, 
  0.955}, {"CHE", "Europe", "Switzerland", "2020-11-16", 269974., 12839., 
  5821.714, 3536., 167., 90.571, 31194.213, 1483.485, 672.671, 408.568, 
  19.296, 10.465, 0.86, "", "", "", "", "", "", "", "", 25648., 2.064149*^6, 
  238.503, 2.964, 25456., 2.941, 0.235, 4.3, "tests performed", "", "", "", 
  "", "", "", "", "", "", 59.26, 8.654618*^6, 214.243, 43.1, 18.436, 12.644, 
  57410.166, "", 99.739, 5.59, 22.6, 28.9, "", 4.53, 83.78, 0.955}, 
 {"CHE", "Europe", "Switzerland", "2020-11-17", 274534., 4560., 5618.857, 
  3664., 128., 93., 31721.1, 526.886, 649.232, 423.358, 14.79, 10.746, 0.85, 
  "", "", "", "", "", "", "", "", 29106., 2.093255*^6, 241.866, 3.363, 
  24690., 2.853, 0.228, 4.4, "tests performed", "", "", "", "", "", "", "", 
  "", "", 59.26, 8.654618*^6, 214.243, 43.1, 18.436, 12.644, 57410.166, "", 
  99.739, 5.59, 22.6, 28.9, "", 4.53, 83.78, 0.955}, 
 {"CHE", "Europe", "Switzerland", "2020-11-18", 280648., 6114., 5310.857, 
  3765., 101., 93.143, 32427.543, 706.444, 613.644, 435.028, 11.67, 10.762, 
  0.85, "", "", "", "", "", "", "", "", 26263., 2.119518*^6, 244.9, 3.035, 
  23962., 2.769, 0.224, 4.5, "tests performed", "", "", "", "", "", "", "", 
  "", "", 59.26, 8.654618*^6, 214.243, 43.1, 18.436, 12.644, 57410.166, "", 
  99.739, 5.59, 22.6, 28.9, "", 4.53, 83.78, 0.955}, 
 {"CHE", "Europe", "Switzerland", "2020-11-19", 285655., 5007., 5037., 3879., 
  114., 94.714, 33006.078, 578.535, 582.001, 448.2, 13.172, 10.944, 0.85, "", 
  "", "", "", "", "", "", "", 25475., 2.144993*^6, 247.844, 2.944, 23232., 
  2.684, 0.221, 4.5, "tests performed", "", "", "", "", "", "", "", "", "", 
  59.26, 8.654618*^6, 214.243, 43.1, 18.436, 12.644, 57410.166, "", 99.739, 
  5.59, 22.6, 28.9, "", 4.53, 83.78, 0.955}, {"CHE", "Europe", "Switzerland", 
  "2020-11-20", 290601., 4946., 4780.857, 3992., 113., 96.714, 33577.565, 
  571.487, 552.405, 461.257, 13.057, 11.175, 0.85, "", "", "", "", "", "", 
  "", "", 25545., 2.170538*^6, 250.795, 2.952, 22849., 2.64, 0.214, 4.7, 
  "tests performed", "", "", "", "", "", "", "", "", "", 59.26, 8.654618*^6, 
  214.243, 43.1, 18.436, 12.644, 57410.166, "", 99.739, 5.59, 22.6, 28.9, "", 
  4.53, 83.78, 0.955}, {"CHE", "Europe", "Switzerland", "2020-11-21", 
  290601., 0., 4780.857, 4031., 39., 97.143, 33577.565, 0., 552.405, 465.763, 
  4.506, 11.224, 0.85, "", "", "", "", "", "", "", "", 16485., 2.187023*^6, 
  252.7, 1.905, 22560., 2.607, 0.21, 4.8, "tests performed", "", "", "", "", 
  "", "", "", "", "", 57.41, 8.654618*^6, 214.243, 43.1, 18.436, 12.644, 
  57410.166, "", 99.739, 5.59, 22.6, 28.9, "", 4.53, 83.78, 0.955}, 
 {"CHE", "Europe", "Switzerland", "2020-11-22", 290601., 0., 4780.857, 4056., 
  25., 98.143, 33577.565, 0., 552.405, 468.652, 2.889, 11.34, 0.85, "", "", 
  "", "", "", "", "", "", 9341., 2.196364*^6, 253.779, 1.079, 22552., 2.606, 
  0.208, 4.8, "tests performed", "", "", "", "", "", "", "", "", "", 57.41, 
  8.654618*^6, 214.243, 43.1, 18.436, 12.644, 57410.166, "", 99.739, 5.59, 
  22.6, 28.9, "", 4.53, 83.78, 0.955}, {"CHE", "Europe", "Switzerland", 
  "2020-11-23", 300352., 9751., 4339.714, 4222., 166., 98., 34704.247, 
  1126.682, 501.433, 487.832, 19.181, 11.323, 0.84, "", "", "", "", "", "", 
  "", "", 26315., 2.222679*^6, 256.82, 3.041, 22647., 2.617, 0.2, 5., 
  "tests performed", "", "", "", "", "", "", "", "", "", 57.41, 8.654618*^6, 
  214.243, 43.1, 18.436, 12.644, 57410.166, "", 99.739, 5.59, 22.6, 28.9, "", 
  4.53, 83.78, 0.955}, {"CHE", "Europe", "Switzerland", "2020-11-24", 
  304593., 4241., 4294.143, 4308., 86., 92., 35194.274, 490.027, 496.168, 
  497.769, 9.937, 10.63, 0.85, "", "", "", "", "", "", "", "", 29503., 
  2.252182*^6, 260.229, 3.409, 22704., 2.623, 0.192, 5.2, "tests performed", 
  "", "", "", "", "", "", "", "", "", 57.41, 8.654618*^6, 214.243, 43.1, 
  18.436, 12.644, 57410.166, "", 99.739, 5.59, 22.6, 28.9, "", 4.53, 83.78, 
  0.955}, {"CHE", "Europe", "Switzerland", "2020-11-25", 309469., 4876., 
  4117.286, 4393., 85., 89.714, 35757.673, 563.399, 475.733, 507.59, 9.821, 
  10.366, 0.86, "", "", "", "", "", "", "", "", 27571., 2.279753*^6, 263.415, 
  3.186, 22891., 2.645, 0.186, 5.4, "tests performed", "", "", "", "", "", 
  "", "", "", "", 57.41, 8.654618*^6, 214.243, 43.1, 18.436, 12.644, 
  57410.166, "", 99.739, 5.59, 22.6, 28.9, "", 4.53, 83.78, 0.955}, 
 {"CHE", "Europe", "Switzerland", "2020-11-26", 313978., 4509., 4046.143, 
  4509., 116., 90., 36278.666, 520.994, 467.513, 520.994, 13.403, 10.399, 
  0.87, "", "", "", "", "", "", "", "", 26128., 2.305881*^6, 266.434, 3.019, 
  22984., 2.656, 0.18, 5.6, "tests performed", "", "", "", "", "", "", "", 
  "", "", 57.41, 8.654618*^6, 214.243, 43.1, 18.436, 12.644, 57410.166, "", 
  99.739, 5.59, 22.6, 28.9, "", 4.53, 83.78, 0.955}, 
 {"CHE", "Europe", "Switzerland", "2020-11-27", 318290., 4312., 3955.571, 
  4571., 62., 82.714, 36776.898, 498.231, 457.047, 528.157, 7.164, 9.557, 
  0.89, "", "", "", "", "", "", "", "", 26028., 2.331909*^6, 269.441, 3.007, 
  23053., 2.664, 0.178, 5.6, "tests performed", "", "", "", "", "", "", "", 
  "", "", 57.41, 8.654618*^6, 214.243, 43.1, 18.436, 12.644, 57410.166, "", 
  99.739, 5.59, 22.6, 28.9, "", 4.53, 83.78, 0.955}, 
 {"CHE", "Europe", "Switzerland", "2020-11-28", 318290., 0., 3955.571, 4621., 
  50., 84.286, 36776.898, 0., 457.047, 533.935, 5.777, 9.739, 0.9, "", "", 
  "", "", "", "", "", "", 15770., 2.347679*^6, 271.263, 1.822, 22951., 2.652, 
  0.176, 5.7, "tests performed", "", "", "", "", "", "", "", "", "", 57.41, 
  8.654618*^6, 214.243, 43.1, 18.436, 12.644, 57410.166, "", 99.739, 5.59, 
  22.6, 28.9, "", 4.53, 83.78, 0.955}, {"CHE", "Europe", "Switzerland", 
  "2020-11-29", 318290., 0., 3955.571, 4650., 29., 84.857, 36776.898, 0., 
  457.047, 537.285, 3.351, 9.805, 0.91, "", "", "", "", "", "", "", "", 
  8749., 2.356428*^6, 272.274, 1.011, 22866., 2.642, 0.176, 5.7, 
  "tests performed", "", "", "", "", "", "", "", "", "", 57.41, 8.654618*^6, 
  214.243, 43.1, 18.436, 12.644, 57410.166, "", 99.739, 5.59, 22.6, 28.9, "", 
  4.53, 83.78, 0.955}, {"CHE", "Europe", "Switzerland", "2020-11-30", 
  327072., 8782., 3817.143, 4815., 165., 84.714, 37791.616, 1014.718, 
  441.053, 556.35, 19.065, 9.788, 0.92, "", "", "", "", "", "", "", "", 
  25166., 2.381594*^6, 275.182, 2.908, 22702., 2.623, 0.177, 5.6, 
  "tests performed", "", "", "", "", "", "", "", "", "", 57.41, 8.654618*^6, 
  214.243, 43.1, 18.436, 12.644, 57410.166, "", 99.739, 5.59, 22.6, 28.9, "", 
  4.53, 83.78, 0.955}, {"CHE", "Europe", "Switzerland", "2020-12-01", 
  330874., 3802., 3754.429, 4940., 125., 90.286, 38230.919, 439.303, 433.806, 
  570.794, 14.443, 10.432, 0.94, "", "", "", "", "", "", "", "", 27034., 
  2.408628*^6, 278.306, 3.124, 22349., 2.582, 0.178, 5.6, "tests performed", 
  "", "", "", "", "", "", "", "", "", 57.41, 8.654618*^6, 214.243, 43.1, 
  18.436, 12.644, 57410.166, "", 99.739, 5.59, 22.6, 28.9, "", 4.53, 83.78, 
  0.955}, {"CHE", "Europe", "Switzerland", "2020-12-02", 335660., 4786., 
  3741.571, 5045., 105., 93.143, 38783.919, 553., 432.321, 582.926, 12.132, 
  10.762, 0.96, "", "", "", "", "", "", "", "", 27819., 2.436447*^6, 281.52, 
  3.214, 22385., 2.586, 0.179, 5.6, "tests performed", "", "", "", "", "", 
  "", "", "", "", 57.41, 8.654618*^6, 214.243, 43.1, 18.436, 12.644, 
  57410.166, "", 99.739, 5.59, 22.6, 28.9, "", 4.53, 83.78, 0.955}, 
 {"CHE", "Europe", "Switzerland", "2020-12-03", 340115., 4455., 3733.857, 
  5181., 136., 96., 39298.673, 514.754, 431.429, 598.64, 15.714, 11.092, 
  0.98, "", "", "", "", "", "", "", "", 27360., 2.463807*^6, 284.681, 3.161, 
  22561., 2.607, 0.179, 5.6, "tests performed", "", "", "", "", "", "", "", 
  "", "", 57.41, 8.654618*^6, 214.243, 43.1, 18.436, 12.644, 57410.166, "", 
  99.739, 5.59, 22.6, 28.9, "", 4.53, 83.78, 0.955}, 
 {"CHE", "Europe", "Switzerland", "2020-12-04", 344497., 4382., 3743.857, 
  5293., 112., 103.143, 39804.992, 506.319, 432.585, 611.581, 12.941, 11.918, 
  1., "", "", "", "", "", "", "", "", 28553., 2.49236*^6, 287.98, 3.299, 
  22922., 2.649, 0.178, 5.6, "tests performed", "", "", "", "", "", "", "", 
  "", "", 57.41, 8.654618*^6, 214.243, 43.1, 18.436, 12.644, 57410.166, "", 
  99.739, 5.59, 22.6, 28.9, "", 4.53, 83.78, 0.955}, 
 {"CHE", "Europe", "Switzerland", "2020-12-05", 344497., 0., 3743.857, 5324., 
  31., 100.429, 39804.992, 0., 432.585, 615.163, 3.582, 11.604, 1.02, "", "", 
  "", "", "", "", "", "", 18229., 2.510589*^6, 290.087, 2.106, 23273., 2.689, 
  0.178, 5.6, "tests performed", "", "", "", "", "", "", "", "", "", 57.41, 
  8.654618*^6, 214.243, 43.1, 18.436, 12.644, 57410.166, "", 99.739, 5.59, 
  22.6, 28.9, "", 4.53, 83.78, 0.955}, {"CHE", "Europe", "Switzerland", 
  "2020-12-06", 344497., 0., 3743.857, 5349., 25., 99.857, 39804.992, 0., 
  432.585, 618.052, 2.889, 11.538, 1.03, "", "", "", "", "", "", "", "", 
  10087., 2.520676*^6, 291.252, 1.166, 23464., 2.711, 0.178, 5.6, 
  "tests performed", "", "", "", "", "", "", "", "", "", 57.41, 8.654618*^6, 
  214.243, 43.1, 18.436, 12.644, 57410.166, "", 99.739, 5.59, 22.6, 28.9, "", 
  4.53, 83.78, 0.955}, {"CHE", "Europe", "Switzerland", "2020-12-07", 
  354306., 9809., 3890.571, 5495., 146., 97.143, 40938.375, 1133.383, 
  449.537, 634.921, 16.87, 11.224, 1.05, "", "", "", "", "", "", "", "", 
  28941., 2.549617*^6, 294.596, 3.344, 24003., 2.773, 0.176, 5.7, 
  "tests performed", "", "", "", "", "", "", "", "", "", 57.41, 8.654618*^6, 
  214.243, 43.1, 18.436, 12.644, 57410.166, "", 99.739, 5.59, 22.6, 28.9, "", 
  4.53, 83.78, 0.955}, {"CHE", "Europe", "Switzerland", "2020-12-08", 
  358568., 4262., 3956.286, 5593., 98., 93.286, 41430.829, 492.454, 457.13, 
  646.245, 11.323, 10.779, 1.06, "", "", "", "", "", "", "", "", 31411., 
  2.581028*^6, 298.226, 3.629, 24629., 2.846, 0.173, 5.8, "tests performed", 
  "", "", "", "", "", "", "", "", "", 57.41, 8.654618*^6, 214.243, 43.1, 
  18.436, 12.644, 57410.166, "", 99.739, 5.59, 22.6, 28.9, "", 4.53, 83.78, 
  0.955}, {"CHE", "Europe", "Switzerland", "2020-12-09", 363654., 5086., 
  3999.143, 5710., 117., 95., 42018.492, 587.663, 462.082, 659.763, 13.519, 
  10.977, 1.07, "", "", "", "", "", "", "", "", 32859., 2.613887*^6, 302.022, 
  3.797, 25349., 2.929, 0.171, 5.8, "tests performed", "", "", "", "", "", 
  "", "", "", "", 57.41, 8.654618*^6, 214.243, 43.1, 18.436, 12.644, 
  57410.166, "", 99.739, 5.59, 22.6, 28.9, "", 4.53, 83.78, 0.955}, 
 {"CHE", "Europe", "Switzerland", "2020-12-10", 368695., 5041., 4082.857, 
  5824., 114., 91.857, 42600.956, 582.464, 471.755, 672.936, 13.172, 10.614, 
  1.08, "", "", "", "", "", "", "", "", 34582., 2.648469*^6, 306.018, 3.996, 
  26380., 3.048, 0.169, 5.9, "tests performed", "", "", "", "", "", "", "", 
  "", "", 57.41, 8.654618*^6, 214.243, 43.1, 18.436, 12.644, 57410.166, "", 
  99.739, 5.59, 22.6, 28.9, "", 4.53, 83.78, 0.955}, 
 {"CHE", "Europe", "Switzerland", "2020-12-11", 373831., 5136., 4190.571, 
  5928., 104., 90.714, 43194.396, 593.44, 484.201, 684.952, 12.017, 10.482, 
  1.09, "", "", "", "", "", "", "", "", 39429., 2.687898*^6, 310.574, 4.556, 
  27934., 3.228, 0.161, 6.2, "tests performed", "", "", "", "", "", "", "", 
  "", "", 57.41, 8.654618*^6, 214.243, 43.1, 18.436, 12.644, 57410.166, "", 
  99.739, 5.59, 22.6, 28.9, "", 4.53, 83.78, 0.955}, 
 {"CHE", "Europe", "Switzerland", "2020-12-12", 373831., 0., 4190.571, 5976., 
  48., 93.143, 43194.396, 0., 484.201, 690.498, 5.546, 10.762, 1.09, "", "", 
  "", "", "", "", "", "", 26911., 2.714809*^6, 313.683, 3.109, 29174., 3.371, 
  0.155, 6.5, "tests performed", "", "", "", "", "", "", "", "", "", 60.19, 
  8.654618*^6, 214.243, 43.1, 18.436, 12.644, 57410.166, "", 99.739, 5.59, 
  22.6, 28.9, "", 4.53, 83.78, 0.955}, {"CHE", "Europe", "Switzerland", 
  "2020-12-13", 373831., 0., 4190.571, 5985., 9., 90.857, 43194.396, 0., 
  484.201, 691.538, 1.04, 10.498, 1.08, "", "", "", "", "", "", "", "", 
  15490., 2.730299*^6, 315.473, 1.79, 29946., 3.46, 0.152, 6.6, 
  "tests performed", "", "", "", "", "", "", "", "", "", 60.19, 8.654618*^6, 
  214.243, 43.1, 18.436, 12.644, 57410.166, "", 99.739, 5.59, 22.6, 28.9, "", 
  4.53, 83.78, 0.955}, {"CHE", "Europe", "Switzerland", "2020-12-14", 
  384557., 10726., 4321.571, 6154., 169., 94.143, 44433.735, 1239.338, 
  499.337, 711.065, 19.527, 10.878, 1.08, "", "", "", "", "", "", "", "", 
  31987., 2.762286*^6, 319.169, 3.696, 30381., 3.51, 0.149, 6.7, 
  "tests performed", "", "", "", "", "", "", "", "", "", 60.19, 8.654618*^6, 
  214.243, 43.1, 18.436, 12.644, 57410.166, "", 99.739, 5.59, 22.6, 28.9, "", 
  4.53, 83.78, 0.955}, {"CHE", "Europe", "Switzerland", "2020-12-15", 
  388828., 4271., 4322.857, 6266., 112., 96.143, 44927.228, 493.494, 499.486, 
  724.007, 12.941, 11.109, 1.07, "", "", "", "", "", "", "", "", 39317., 
  2.801603*^6, 323.712, 4.543, 31511., 3.641, 0.146, 6.8, "tests performed", 
  "", "", "", "", "", "", "", "", "", 60.19, 8.654618*^6, 214.243, 43.1, 
  18.436, 12.644, 57410.166, "", 99.739, 5.59, 22.6, 28.9, "", 4.53, 83.78, 
  0.955}, {"CHE", "Europe", "Switzerland", "2020-12-16", 394453., 5625., 
  4399.857, 6379., 113., 95.571, 45577.17, 649.942, 508.383, 737.063, 13.057, 
  11.043, 1.07, "", "", "", "", "", "", "", "", 40963., 2.842566*^6, 328.445, 
  4.733, 32668., 3.775, 0.141, 7.1, "tests performed", "", "", "", "", "", 
  "", "", "", "", 60.19, 8.654618*^6, 214.243, 43.1, 18.436, 12.644, 
  57410.166, "", 99.739, 5.59, 22.6, 28.9, "", 4.53, 83.78, 0.955}, 
 {"CHE", "Europe", "Switzerland", "2020-12-17", 399511., 5058., 4402.286, 
  6487., 108., 94.714, 46161.598, 584.428, 508.663, 749.542, 12.479, 10.944, 
  1.06, "", "", "", "", "", "", "", "", 43749., 2.886315*^6, 333.5, 5.055, 
  33978., 3.926, 0.133, 7.5, "tests performed", "", "", "", "", "", "", "", 
  "", "", 60.19, 8.654618*^6, 214.243, 43.1, 18.436, 12.644, 57410.166, "", 
  99.739, 5.59, 22.6, 28.9, "", 4.53, 83.78, 0.955}, 
 {"CHE", "Europe", "Switzerland", "2020-12-18", 403989., 4478., 4308.286, 
  6561., 74., 90.429, 46679.01, 517.412, 497.802, 758.092, 8.55, 10.449, 
  1.05, "", "", "", "", "", "", "", "", 44918., 2.931233*^6, 338.69, 5.19, 
  34762., 4.017, 0.13, 7.7, "tests performed", "", "", "", "", "", "", "", 
  "", "", 60.19, 8.654618*^6, 214.243, 43.1, 18.436, 12.644, 57410.166, "", 
  99.739, 5.59, 22.6, 28.9, "", 4.53, 83.78, 0.955}, 
 {"CHE", "Europe", "Switzerland", "2020-12-19", 403989., 0., 4308.286, 6602., 
  41., 89.429, 46679.01, 0., 497.802, 762.83, 4.737, 10.333, 1.04, "", "", 
  "", "", "", "", "", "", 26373., 2.957606*^6, 341.737, 3.047, 34685., 4.008, 
  0.129, 7.8, "tests performed", "", "", "", "", "", "", "", "", "", 60.19, 
  8.654618*^6, 214.243, 43.1, 18.436, 12.644, 57410.166, "", 99.739, 5.59, 
  22.6, 28.9, "", 4.53, 83.78, 0.955}, {"CHE", "Europe", "Switzerland", 
  "2020-12-20", 403989., 0., 4308.286, 6622., 20., 91., 46679.01, 0., 
  497.802, 765.141, 2.311, 10.515, 1.02, "", "", "", "", "", "", "", "", 
  15157., 2.972763*^6, 343.489, 1.751, 34638., 4.002, 0.128, 7.8, 
  "tests performed", "", "", "", "", "", "", "", "", "", 60.19, 8.654618*^6, 
  214.243, 43.1, 18.436, 12.644, 57410.166, "", 99.739, 5.59, 22.6, 28.9, "", 
  4.53, 83.78, 0.955}, {"CHE", "Europe", "Switzerland", "2020-12-21", 
  413991., 10002., 4204.857, 6781., 159., 89.571, 47834.694, 1155.684, 
  485.851, 783.512, 18.372, 10.35, 1., "", "", "", "", "", "", "", "", 
  38447., 3.01121*^6, 347.931, 4.442, 35561., 4.109, 0.125, 8., 
  "tests performed", "", "", "", "", "", "", "", "", "", 60.19, 8.654618*^6, 
  214.243, 43.1, 18.436, 12.644, 57410.166, "", 99.739, 5.59, 22.6, 28.9, "", 
  4.53, 83.78, 0.955}, {"CHE", "Europe", "Switzerland", "2020-12-22", 
  418266., 4275., 4205.429, 6924., 143., 94., 48328.65, 493.956, 485.917, 
  800.035, 16.523, 10.861, 0.99, "", "", "", "", "", "", "", "", 44905., 
  3.056115*^6, 353.12, 5.189, 36359., 4.201, 0.119, 8.4, "tests performed", 
  "", "", "", "", "", "", "", "", "", 60.19, 8.654618*^6, 214.243, 43.1, 
  18.436, 12.644, 57410.166, "", 99.739, 5.59, 22.6, 28.9, "", 4.53, 83.78, 
  0.955}, {"CHE", "Europe", "Switzerland", "2020-12-23", 423299., 5033., 
  4120.857, 7029., 105., 92.857, 48910.189, 581.539, 476.145, 812.168, 
  12.132, 10.729, 0.98, "", "", "", "", "", "", "", "", 46456., 3.102571*^6, 
  358.487, 5.368, 37144., 4.292, 0.116, 8.6, "tests performed", "", "", "", 
  "", "", "", "", "", "", 60.19, 8.654618*^6, 214.243, 43.1, 18.436, 12.644, 
  57410.166, "", 99.739, 5.59, 22.6, 28.9, "", 4.53, 83.78, 0.955}, 
 {"CHE", "Europe", "Switzerland", "2020-12-24", 428197., 4898., 4098., 7098., 
  69., 87.286, 49476.129, 565.941, 473.504, 820.14, 7.973, 10.085, 0.97, "", 
  "", "", "", "", "", "", "", 34673., 3.137244*^6, 362.494, 4.006, 35847., 
  4.142, 0.118, 8.5, "tests performed", "", "", "", "", "", "", "", "", "", 
  60.19, 8.654618*^6, 214.243, 43.1, 18.436, 12.644, 57410.166, "", 99.739, 
  5.59, 22.6, 28.9, "", 4.53, 83.78, 0.955}, {"CHE", "Europe", "Switzerland", 
  "2020-12-25", 428197., 0., 3458.286, 7159., 61., 85.429, 49476.129, 0., 
  399.588, 827.188, 7.048, 9.871, 0.96, "", "", "", "", "", "", "", "", 
  12951., 3.150195*^6, 363.99, 1.496, 31280., 3.614, 0.121, 8.3, 
  "tests performed", "", "", "", "", "", "", "", "", "", 60.19, 8.654618*^6, 
  214.243, 43.1, 18.436, 12.644, 57410.166, "", 99.739, 5.59, 22.6, 28.9, "", 
  4.53, 83.78, 0.955}, {"CHE", "Europe", "Switzerland", "2020-12-26", 
  428197., 0., 3458.286, 7193., 34., 84.429, 49476.129, 0., 399.588, 831.117, 
  3.929, 9.755, 0.98, "", "", "", "", "", "", "", "", 15225., 3.16542*^6, 
  365.749, 1.759, 29688., 3.43, 0.124, 8.1, "tests performed", "", "", "", 
  "", "", "", "", "", "", 60.19, 8.654618*^6, 214.243, 43.1, 18.436, 12.644, 
  57410.166, "", 99.739, 5.59, 22.6, 28.9, "", 4.53, 83.78, 0.955}, 
 {"CHE", "Europe", "Switzerland", "2020-12-27", 428197., 0., 3458.286, 7210., 
  17., 84., 49476.129, 0., 399.588, 833.081, 1.964, 9.706, 1.01, "", "", "", 
  "", "", "", "", "", 12812., 3.178232*^6, 367.23, 1.48, 29353., 3.392, 
  0.126, 7.9, "tests performed", "", "", "", "", "", "", "", "", "", 60.19, 
  8.654618*^6, 214.243, 43.1, 18.436, 12.644, 57410.166, "", 99.739, 5.59, 
  22.6, 28.9, "", 4.53, 83.78, 0.955}, {"CHE", "Europe", "Switzerland", 
  "2020-12-28", 438284., 10087., 3470.429, 7362., 152., 83., 50641.634, 
  1165.505, 400.992, 850.644, 17.563, 9.59, 1.03, "", "", "", "", "", "", "", 
  "", 28919., 3.207151*^6, 370.571, 3.341, 27992., 3.234, 0.13, 7.7, 
  "tests performed", "", "", "", "", "", "", "", "", "", 60.19, 8.654618*^6, 
  214.243, 43.1, 18.436, 12.644, 57410.166, "", 99.739, 5.59, 22.6, 28.9, "", 
  4.53, 83.78, 0.955}, {"CHE", "Europe", "Switzerland", "2020-12-29", 
  442481., 4197., 3459.286, 7493., 131., 81.286, 51126.578, 484.943, 399.704, 
  865.781, 15.136, 9.392, 1.03, "", "", "", "", "", "", "", "", 29464., 
  3.236615*^6, 373.975, 3.404, 25786., 2.979, 0.14, 7.1, "tests performed", 
  "", "", "", "", "", "", "", "", "", 60.19, 8.654618*^6, 214.243, 43.1, 
  18.436, 12.644, 57410.166, "", 99.739, 5.59, 22.6, 28.9, "", 4.53, 83.78, 
  0.955}, {"CHE", "Europe", "Switzerland", "2020-12-30", 447905., 5424., 
  3515.143, 7594., 101., 80.714, 51753.295, 626.717, 406.158, 877.451, 11.67, 
  9.326, 1.02, "", "", "", "", "", "", "", "", 28360., 3.264975*^6, 377.252, 
  3.277, 23201., 2.681, 0.153, 6.5, "tests performed", "", "", "", "", "", 
  "", "", "", "", 60.19, 8.654618*^6, 214.243, 43.1, 18.436, 12.644, 
  57410.166, "", 99.739, 5.59, 22.6, 28.9, "", 4.53, 83.78, 0.955}, 
 {"CHE", "Europe", "Switzerland", "2020-12-31", 452296., 4391., 3442.714, 
  7645., 51., 78.143, 52260.654, 507.359, 397.789, 883.343, 5.893, 9.029, 1., 
  "", "", "", "", "", "", "", "", 23595., 3.28857*^6, 379.979, 2.726, 21618., 
  2.498, 0.162, 6.2, "tests performed", "", "", "", "", "", "", "", "", "", 
  60.19, 8.654618*^6, 214.243, 43.1, 18.436, 12.644, 57410.166, "", 99.739, 
  5.59, 22.6, 28.9, "", 4.53, 83.78, 0.955}, {"CHE", "Europe", "Switzerland", 
  "2021-01-01", 452296., 0., 3442.714, 7704., 59., 77.857, 52260.654, 0., 
  397.789, 890.161, 6.817, 8.996, 0.99, "", "", "", "", "", "", "", "", 
  10043., 3.298613*^6, 381.139, 1.16, 21203., 2.45, 0.164, 6.1, 
  "tests performed", "", "", "", "", "", "", "", "", "", 60.19, 8.654618*^6, 
  214.243, 43.1, 18.436, 12.644, 57410.166, "", 99.739, 5.59, 22.6, 28.9, "", 
  4.53, 83.78, 0.955}, {"CHE", "Europe", "Switzerland", "2021-01-02", 
  452296., 0., 3442.714, 7729., 25., 76.571, 52260.654, 0., 397.789, 893.049, 
  2.889, 8.847, 1., "", "", "", "", "", "", "", "", 15941., 3.314554*^6, 
  382.981, 1.842, 21305., 2.462, 0.166, 6., "tests performed", "", "", "", 
  "", "", "", "", "", "", 60.19, 8.654618*^6, 214.243, 43.1, 18.436, 12.644, 
  57410.166, "", 99.739, 5.59, 22.6, 28.9, "", 4.53, 83.78, 0.955}, 
 {"CHE", "Europe", "Switzerland", "2021-01-03", 452296., 0., 3442.714, 7747., 
  18., 76.714, 52260.654, 0., 397.789, 895.129, 2.08, 8.864, 1.03, "", "", 
  "", "", "", "", "", "", 12359., 3.326913*^6, 384.409, 1.428, 21240., 2.454, 
  0.167, 6., "tests performed", "", "", "", "", "", "", "", "", "", 60.19, 
  8.654618*^6, 214.243, 43.1, 18.436, 12.644, 57410.166, "", 99.739, 5.59, 
  22.6, 28.9, "", 4.53, 83.78, 0.955}, {"CHE", "Europe", "Switzerland", 
  "2021-01-04", 461961., 9665., 3382.429, 7918., 171., 79.429, 53377.399, 
  1116.745, 390.824, 914.887, 19.758, 9.178, 1.05, "", "", "", "", "", "", 
  "", "", 29430., 3.356343*^6, 387.809, 3.4, 21313., 2.463, 0.167, 6., 
  "tests performed", "", "", "", "", "", "", "", "", "", 60.19, 8.654618*^6, 
  214.243, 43.1, 18.436, 12.644, 57410.166, "", 99.739, 5.59, 22.6, 28.9, "", 
  4.53, 83.78, 0.955}, {"CHE", "Europe", "Switzerland", "2021-01-05", 
  465981., 4020., 3357.143, 8018., 100., 75., 53841.891, 464.492, 387.902, 
  926.442, 11.555, 8.666, 1.04, "", "", "", "", "", "", "", "", 31343., 
  3.387686*^6, 391.431, 3.622, 21582., 2.494, 0.165, 6.1, "tests performed", 
  "", "", "", "", "", "", "", "", "", 60.19, 8.654618*^6, 214.243, 43.1, 
  18.436, 12.644, 57410.166, "", 99.739, 5.59, 22.6, 28.9, "", 4.53, 83.78, 
  0.955}, {"CHE", "Europe", "Switzerland", "2021-01-06", 470789., 4808., 
  3269.143, 8109., 91., 73.571, 54397.433, 555.542, 377.734, 936.956, 10.515, 
  8.501, 1.02, "", "", "", "", "", "", "", "", 27017., 3.414703*^6, 394.553, 
  3.122, 21390., 2.472, 0.16, 6.2, "tests performed", "", "", "", "", "", "", 
  "", "", "", 60.19, 8.654618*^6, 214.243, 43.1, 18.436, 12.644, 57410.166, 
  "", 99.739, 5.59, 22.6, 28.9, "", 4.53, 83.78, 0.955}, 
 {"CHE", "Europe", "Switzerland", "2021-01-07", 474764., 3975., 3209.714, 
  8178., 69., 76.143, 54856.725, 459.292, 370.867, 944.929, 7.973, 8.798, 1., 
  "", "", "", "", "", "", "", "", 27563., 3.442266*^6, 397.737, 3.185, 
  21957., 2.537, 0.156, 6.4, "tests performed", "", "", "", "", "", "", "", 
  "", "", 60.19, 8.654618*^6, 214.243, 43.1, 18.436, 12.644, 57410.166, "", 
  99.739, 5.59, 22.6, 28.9, "", 4.53, 83.78, 0.955}, 
 {"CHE", "Europe", "Switzerland", "2021-01-08", 477983., 3219., 3669.571, 
  8230., 52., 75.143, 55228.665, 371.94, 424.002, 950.937, 6.008, 8.682, 
  0.97, "", "", "", "", "", "", "", "", 26562., 3.468828*^6, 400.807, 3.069, 
  24316., 2.81, 0.15, 6.7, "tests performed", "", "", "", "", "", "", "", "", 
  "", 60.19, 8.654618*^6, 214.243, 43.1, 18.436, 12.644, 57410.166, "", 
  99.739, 5.59, 22.6, 28.9, "", 4.53, 83.78, 0.955}, 
 {"CHE", "Europe", "Switzerland", "2021-01-09", 477983., 0., 3669.571, 8253., 
  23., 74.857, 55228.665, 0., 424.002, 953.595, 2.658, 8.649, 0.94, "", "", 
  "", "", "", "", "", "", 15811., 3.484639*^6, 402.633, 1.827, 24298., 2.808, 
  0.147, 6.8, "tests performed", "", "", "", "", "", "", "", "", "", 60.19, 
  8.654618*^6, 214.243, 43.1, 18.436, 12.644, 57410.166, "", 99.739, 5.59, 
  22.6, 28.9, "", 4.53, 83.78, 0.955}, {"CHE", "Europe", "Switzerland", 
  "2021-01-10", 477983., 0., 3669.571, 8267., 14., 74.286, 55228.665, 0., 
  424.002, 955.213, 1.618, 8.583, 0.9, "", "", "", "", "", "", "", "", 8907., 
  3.493546*^6, 403.663, 1.029, 23805., 2.751, 0.144, 6.9, "tests performed", 
  "", "", "", "", "", "", "", "", "", 60.19, 8.654618*^6, 214.243, 43.1, 
  18.436, 12.644, 57410.166, "", 99.739, 5.59, 22.6, 28.9, "", 4.53, 83.78, 
  0.955}, {"CHE", "Europe", "Switzerland", "2021-01-11", 484506., 6523., 
  3220.714, 8364., 97., 63.714, 55982.367, 753.702, 372.138, 966.42, 11.208, 
  7.362, 0.87, "", "", "", "", "", "", "", "", 27518., 3.521064*^6, 406.842, 
  3.18, 23532., 2.719, 0.137, 7.3, "tests performed", "", "", "", "", "", "", 
  "", "", "", 60.19, 8.654618*^6, 214.243, 43.1, 18.436, 12.644, 57410.166, 
  "", 99.739, 5.59, 22.6, 28.9, "", 4.53, 83.78, 0.955}, 
 {"CHE", "Europe", "Switzerland", "2021-01-12", 487357., 2851., 3053.714, 
  8470., 106., 64.571, 56311.786, 329.42, 352.842, 978.668, 12.248, 7.461, 
  0.85, "", "", "", "", "", "", "", "", 25739., 3.546803*^6, 409.816, 2.974, 
  22731., 2.626, 0.13, 7.7, "tests performed", "", "", "", "", "", "", "", 
  "", "", 60.19, 8.654618*^6, 214.243, 43.1, 18.436, 12.644, 57410.166, "", 
  99.739, 5.59, 22.6, 28.9, "", 4.53, 83.78, 0.955}, 
 {"CHE", "Europe", "Switzerland", "2021-01-13", 490358., 3001., 2795.571, 
  8521., 51., 58.857, 56658.538, 346.751, 323.015, 984.561, 5.893, 6.801, 
  0.84, "", "", "", "", "", "", "", "", 24512., 3.571315*^6, 412.648, 2.832, 
  22373., 2.585, 0.126, 7.9, "tests performed", "", "", "", "", "", "", "", 
  "", "", 60.19, 8.654618*^6, 214.243, 43.1, 18.436, 12.644, 57410.166, "", 
  99.739, 5.59, 22.6, 28.9, "", 4.53, 83.78, 0.955}, 
 {"CHE", "Europe", "Switzerland", "2021-01-14", 492832., 2474., 2581.143, 
  8586., 65., 58.286, 56944.397, 285.859, 298.239, 992.072, 7.51, 6.735, 
  0.84, "", "", "", "", "", "", "", "", 23849., 3.595164*^6, 415.404, 2.756, 
  21843., 2.524, 0.122, 8.2, "tests performed", "", "", "", "", "", "", "", 
  "", "", 60.19, 8.654618*^6, 214.243, 43.1, 18.436, 12.644, 57410.166, "", 
  99.739, 5.59, 22.6, 28.9, "", 4.53, 83.78, 0.955}, 
 {"CHE", "Europe", "Switzerland", "2021-01-15", 495228., 2396., 2463.571, 
  8646., 60., 59.429, 57221.243, 276.846, 284.654, 999.004, 6.933, 6.867, 
  0.84, "", "", "", "", "", "", "", "", 22797., 3.617961*^6, 418.038, 2.634, 
  21305., 2.462, 0.119, 8.4, "tests performed", "", "", "", "", "", "", "", 
  "", "", 60.19, 8.654618*^6, 214.243, 43.1, 18.436, 12.644, 57410.166, "", 
  99.739, 5.59, 22.6, 28.9, "", 4.53, 83.78, 0.955}, 
 {"CHE", "Europe", "Switzerland", "2021-01-16", 495228., 0., 2463.571, 8675., 
  29., 60.286, 57221.243, 0., 284.654, 1002.355, 3.351, 6.966, 0.84, "", "", 
  "", "", "", "", "", "", 14434., 3.632395*^6, 419.706, 1.668, 21108., 2.439, 
  0.117, 8.5, "tests performed", "", "", "", "", "", "", "", "", "", 60.19, 
  8.654618*^6, 214.243, 43.1, 18.436, 12.644, 57410.166, "", 99.739, 5.59, 
  22.6, 28.9, "", 4.53, 83.78, 0.955}, {"CHE", "Europe", "Switzerland", 
  "2021-01-17", 495228., 0., 2463.571, 8682., 7., 59.286, 57221.243, 0., 
  284.654, 1003.164, 0.809, 6.85, 0.83, "", "", "", "", "", "", "", "", 
  7920., 3.640315*^6, 420.621, 0.915, 20967., 2.423, 0.115, 8.7, 
  "tests performed", "", "", "", "", "", "", "", "", "", 60.19, 8.654618*^6, 
  214.243, 43.1, 18.436, 12.644, 57410.166, "", 99.739, 5.59, 22.6, 28.9, "", 
  4.53, 83.78, 0.955}, {"CHE", "Europe", "Switzerland", "2021-01-18", 
  499931., 4703., 2203.571, 8792., 110., 61.143, 57764.652, 543.409, 254.612, 
  1015.874, 12.71, 7.065, 0.82, "", "", "", "", "", "", "", "", 27639., 
  3.667954*^6, 423.815, 3.194, 20984., 2.425, 0.111, 9., "tests performed", 
  "", "", "", "", "", "", "", "", "", 60.19, 8.654618*^6, 214.243, 43.1, 
  18.436, 12.644, 57410.166, "", 99.739, 5.59, 22.6, 28.9, "", 4.53, 83.78, 
  0.955}, {"CHE", "Europe", "Switzerland", "2021-01-19", 502191., 2260., 
  2119.143, 8859., 67., 55.571, 58025.785, 261.132, 244.857, 1023.615, 7.742, 
  6.421, 0.83, "", "", "", "", "", "", "", "", 31377., 3.699331*^6, 427.44, 
  3.625, 21790., 2.518, 0.106, 9.4, "tests performed", "", "", "", "", "", 
  "", "", "", "", 60.19, 8.654618*^6, 214.243, 43.1, 18.436, 12.644, 
  57410.166, "", 99.739, 5.59, 22.6, 28.9, "", 4.53, 83.78, 0.955}, 
 {"CHE", "Europe", "Switzerland", "2021-01-20", 504918., 2727., 2080., 8924., 
  65., 57.571, 58340.877, 315.092, 240.334, 1031.126, 7.51, 6.652, 0.84, "", 
  "", "", "", "", "", "", "", 26688., 3.726019*^6, 430.524, 3.084, 22101., 
  2.554, 0.102, 9.8, "tests performed", "", "", "", "", "", "", "", "", "", 
  60.19, 8.654618*^6, 214.243, 43.1, 18.436, 12.644, 57410.166, "", 99.739, 
  5.59, 22.6, 28.9, "", 4.53, 83.78, 0.955}, {"CHE", "Europe", "Switzerland", 
  "2021-01-21", 507123., 2205., 2041.571, 8971., 47., 55., 58595.654, 
  254.777, 235.894, 1036.556, 5.431, 6.355, 0.85, "", "", "", "", "", "", "", 
  "", 25994., 3.752013*^6, 433.527, 3.003, 22407., 2.589, 0.098, 10.2, 
  "tests performed", "", "", "", "", "", "", "", "", "", 60.19, 8.654618*^6, 
  214.243, 43.1, 18.436, 12.644, 57410.166, "", 99.739, 5.59, 22.6, 28.9, "", 
  4.53, 83.78, 0.955}, {"CHE", "Europe", "Switzerland", "2021-01-22", 
  509279., 2156., 2007.286, 9034., 63., 55.429, 58844.769, 249.116, 231.932, 
  1043.836, 7.279, 6.405, 0.86, "", "", "", "", "", "", "", "", 26544., 
  3.778557*^6, 436.594, 3.067, 22942., 2.651, 0.095, 10.5, "tests performed", 
  "", "", "", "", "", "", "", "", "", 60.19, 8.654618*^6, 214.243, 43.1, 
  18.436, 12.644, 57410.166, "", 99.739, 5.59, 22.6, 28.9, "", 4.53, 83.78, 
  0.955}, {"CHE", "Europe", "Switzerland", "2021-01-23", 509279., 0., 
  2007.286, 9050., 16., 53.571, 58844.769, 0., 231.932, 1045.685, 1.849, 
  6.19, 0.86, "", "", "", "", "", "", "", "", 16000., 3.794557*^6, 438.443, 
  1.849, 23166., 2.677, 0.092, 10.9, "tests performed", "", "", "", "", "", 
  "", "", "", "", 60.19, 8.654618*^6, 214.243, 43.1, 18.436, 12.644, 
  57410.166, "", 99.739, 5.59, 22.6, 28.9, "", 4.53, 83.78, 0.955}, 
 {"CHE", "Europe", "Switzerland", "2021-01-24", 509279., 0., 2007.286, 9065., 
  15., 54.714, 58844.769, 0., 231.932, 1047.418, 1.733, 6.322, 0.86, "", "", 
  "", "", "", "", "", "", 8085., 3.802642*^6, 439.377, 0.934, 23190., 2.679, 
  0.09, 11.1, "tests performed", 196062., "", "", "", "", 2.27, "", "", "", 
  60.19, 8.654618*^6, 214.243, 43.1, 18.436, 12.644, 57410.166, "", 99.739, 
  5.59, 22.6, 28.9, "", 4.53, 83.78, 0.955}, {"CHE", "Europe", "Switzerland", 
  "2021-01-25", 513599., 4320., 1952.571, 9146., 81., 50.571, 59343.925, 
  499.155, 225.61, 1056.777, 9.359, 5.843, 0.86, "", "", "", "", "", "", "", 
  "", 25651., 3.828293*^6, 442.341, 2.964, 22906., 2.647, 0.087, 11.5, 
  "tests performed", 212540., "", "", 16478., 16478., 2.46, "", "", 1904., 
  60.19, 8.654618*^6, 214.243, 43.1, 18.436, 12.644, 57410.166, "", 99.739, 
  5.59, 22.6, 28.9, "", 4.53, 83.78, 0.955}, {"CHE", "Europe", "Switzerland", 
  "2021-01-26", 515483., 1884., 1898.857, 9204., 58., 49.286, 59561.612, 
  217.687, 219.404, 1063.478, 6.702, 5.695, 0.86, "", "", "", "", "", "", "", 
  "", 27765., 3.856058*^6, 445.549, 3.208, 22390., 2.587, 0.085, 11.8, 
  "tests performed", 235293., "", "", 22753., 19616., 2.72, "", "", 2267., 
  60.19, 8.654618*^6, 214.243, 43.1, 18.436, 12.644, 57410.166, "", 99.739, 
  5.59, 22.6, 28.9, "", 4.53, 83.78, 0.955}, {"CHE", "Europe", "Switzerland", 
  "2021-01-27", 517705., 2222., 1826.714, 9260., 56., 48., 59818.354, 
  256.742, 211.068, 1069.949, 6.471, 5.546, 0.87, "", "", "", "", "", "", "", 
  "", 25715., 3.881773*^6, 448.52, 2.971, 22251., 2.571, 0.083, 12., 
  "tests performed", 262088., "", "", 26795., 22009., 3.03, "", "", 2543., 
  60.19, 8.654618*^6, 214.243, 43.1, 18.436, 12.644, 57410.166, "", 99.739, 
  5.59, 22.6, 28.9, "", 4.53, 83.78, 0.955}, {"CHE", "Europe", "Switzerland", 
  "2021-01-28", 519404., 1699., 1754.429, 9308., 48., 48.143, 60014.665, 
  196.311, 202.716, 1075.495, 5.546, 5.563, 0.87, "", "", "", "", "", "", "", 
  "", 28863., 3.910636*^6, 451.855, 3.335, 22660., 2.618, 0.08, 12.5, 
  "tests performed", 286870., "", "", 24782., 22702., 3.31, "", "", 2623., 
  60.19, 8.654618*^6, 214.243, 43.1, 18.436, 12.644, 57410.166, "", 99.739, 
  5.59, 22.6, 28.9, "", 4.53, 83.78, 0.955}, {"CHE", "Europe", "Switzerland", 
  "2021-01-29", 521320., 1916., 1720.143, 9354., 46., 45.714, 60236.05, 
  221.385, 198.754, 1080.81, 5.315, 5.282, 0.88, "", "", "", "", "", "", "", 
  "", 29314., 3.93995*^6, 455.243, 3.387, 23056., 2.664, 0.077, 13., 
  "tests performed", 310101., "", "", 23231., 22808., 3.58, "", "", 2635., 
  60.19, 8.654618*^6, 214.243, 43.1, 18.436, 12.644, 57410.166, "", 99.739, 
  5.59, 22.6, 28.9, "", 4.53, 83.78, 0.955}, {"CHE", "Europe", "Switzerland", 
  "2021-01-30", 521320., 0., 1720.143, 9370., 16., 45.714, 60236.05, 0., 
  198.754, 1082.659, 1.849, 5.282, 0.88, "", "", "", "", "", "", "", "", 
  18860., 3.95881*^6, 457.422, 2.179, 23465., 2.711, 0.075, 13.3, 
  "tests performed", 316063., "", "", 5962., 20000., 3.65, "", "", 2311., 
  60.19, 8.654618*^6, 214.243, 43.1, 18.436, 12.644, 57410.166, "", 99.739, 
  5.59, 22.6, 28.9, "", 4.53, 83.78, 0.955}, {"CHE", "Europe", "Switzerland", 
  "2021-01-31", 521320., 0., 1720.143, 9381., 11., 45.143, 60236.05, 0., 
  198.754, 1083.93, 1.271, 5.216, 0.88, "", "", "", "", "", "", "", "", 
  10910., 3.96972*^6, 458.682, 1.261, 23868., 2.758, 0.075, 13.3, 
  "tests performed", 318318., "", "", 2255., 17465., 3.68, "", "", 2018., 
  60.19, 8.654618*^6, 214.243, 43.1, 18.436, 12.644, 57410.166, "", 99.739, 
  5.59, 22.6, 28.9, "", 4.53, 83.78, 0.955}, {"CHE", "Europe", "Switzerland", 
  "2021-02-01", 525095., 3775., 1642.286, 9452., 71., 43.714, 60672.233, 
  436.183, 189.758, 1092.134, 8.204, 5.051, 0.88, "", "", "", "", "", "", "", 
  "", 28583., 3.998303*^6, 461.985, 3.303, 24287., 2.806, 0.073, 13.7, 
  "tests performed", 333816., "", "", 15498., 17325., 3.86, "", "", 2002., 
  60.19, 8.654618*^6, 214.243, 43.1, 18.436, 12.644, 57410.166, "", 99.739, 
  5.59, 22.6, 28.9, "", 4.53, 83.78, 0.955}, {"CHE", "Europe", "Switzerland", 
  "2021-02-02", 526728., 1633., 1606.429, 9489., 37., 40.714, 60860.918, 
  188.685, 185.615, 1096.409, 4.275, 4.704, 0.88, "", "", "", "", "", "", "", 
  "", 30451., 4.028754*^6, 465.503, 3.518, 24671., 2.851, 0.071, 14.1, 
  "tests performed", 352561., "", "", 18745., 16753., 4.07, "", "", 1936., 
  60.19, 8.654618*^6, 214.243, 43.1, 18.436, 12.644, 57410.166, "", 99.739, 
  5.59, 22.6, 28.9, "", 4.53, 83.78, 0.955}, {"CHE", "Europe", "Switzerland", 
  "2021-02-03", 528524., 1796., 1545.571, 9530., 41., 38.571, 61068.438, 
  207.519, 178.583, 1101.146, 4.737, 4.457, 0.88, "", "", "", "", "", "", "", 
  "", 31049., 4.059803*^6, 469.091, 3.588, 25433., 2.939, 0.068, 14.7, 
  "tests performed", 373291., "", "", 20730., 15886., 4.31, "", "", 1836., 
  60.19, 8.654618*^6, 214.243, 43.1, 18.436, 12.644, 57410.166, "", 99.739, 
  5.59, 22.6, 28.9, "", 4.53, 83.78, 0.955}, {"CHE", "Europe", "Switzerland", 
  "2021-02-04", 530289., 1765., 1555., 9556., 26., 35.429, 61272.375, 
  203.937, 179.673, 1104.15, 3.004, 4.094, 0.89, "", "", "", "", "", "", "", 
  "", 34543., 4.094346*^6, 473.082, 3.991, 26244., 3.032, 0.065, 15.4, 
  "tests performed", 392723., "", "", 19432., 15122., 4.54, "", "", 1747., 
  60.19, 8.654618*^6, 214.243, 43.1, 18.436, 12.644, 57410.166, "", 99.739, 
  5.59, 22.6, 28.9, "", 4.53, 83.78, 0.955}, {"CHE", "Europe", "Switzerland", 
  "2021-02-05", 531873., 1584., 1507.571, 9584., 28., 32.857, 61455.399, 
  183.024, 174.193, 1107.386, 3.235, 3.796, 0.89, "", "", "", "", "", "", "", 
  "", 31437., 4.125783*^6, 476.715, 3.632, 26548., 3.067, 0.063, 15.9, 
  "tests performed", 411240., "", "", 18517., 14448., 4.75, "", "", 1669., 
  60.19, 8.654618*^6, 214.243, 43.1, 18.436, 12.644, 57410.166, "", 99.739, 
  5.59, 22.6, 28.9, "", 4.53, 83.78, 0.955}, {"CHE", "Europe", "Switzerland", 
  "2021-02-06", 531873., 0., 1507.571, 9606., 22., 33.714, 61455.399, 0., 
  174.193, 1109.928, 2.542, 3.896, 0.89, "", "", "", "", "", "", "", "", 
  18410., 4.144193*^6, 478.842, 2.127, 26483., 3.06, 0.062, 16.1, 
  "tests performed", 414444., "", "", 3204., 14054., 4.79, "", "", 1624., 
  60.19, 8.654618*^6, 214.243, 43.1, 18.436, 12.644, 57410.166, "", 99.739, 
  5.59, 22.6, 28.9, "", 4.53, 83.78, 0.955}, {"CHE", "Europe", "Switzerland", 
  "2021-02-07", 531873., 0., 1507.571, 9613., 7., 33.143, 61455.399, 0., 
  174.193, 1110.736, 0.809, 3.829, 0.88, "", "", "", "", "", "", "", "", 
  10859., 4.155052*^6, 480.097, 1.255, 26476., 3.059, 0.061, 16.4, 
  "tests performed", 416266., "", "", 1822., 13993., 4.81, "", "", 1617., 
  60.19, 8.654618*^6, 214.243, 43.1, 18.436, 12.644, 57410.166, "", 99.739, 
  5.59, 22.6, 28.9, "", 4.53, 83.78, 0.955}, {"CHE", "Europe", "Switzerland", 
  "2021-02-08", 535153., 3280., 1436.857, 9651., 38., 28.429, 61834.387, 
  378.988, 166.022, 1115.127, 4.391, 3.285, 0.88, "", "", "", "", "", "", "", 
  "", 33327., 4.188379*^6, 483.947, 3.851, 27154., 3.138, 0.058, 17.2, 
  "tests performed", 434385., "", "", 18119., 14367., 5.02, "", "", 1660., 
  60.19, 8.654618*^6, 214.243, 43.1, 18.436, 12.644, 57410.166, "", 99.739, 
  5.59, 22.6, 28.9, "", 4.53, 83.78, 0.955}, {"CHE", "Europe", "Switzerland", 
  "2021-02-09", 536516., 1363., 1398.286, 9687., 36., 28.286, 61991.875, 
  157.488, 161.565, 1119.287, 4.16, 3.268, 0.88, "", "", "", "", "", "", "", 
  "", 33412., 4.221791*^6, 487.808, 3.861, 27577., 3.186, 0.055, 18.2, 
  "tests performed", 458833., "", "", 24448., 15182., 5.3, "", "", 1754., 
  60.19, 8.654618*^6, 214.243, 43.1, 18.436, 12.644, 57410.166, "", 99.739, 
  5.59, 22.6, 28.9, "", 4.53, 83.78, 0.955}, {"CHE", "Europe", "Switzerland", 
  "2021-02-10", 538118., 1602., 1370.571, 9711., 24., 25.857, 62176.979, 
  185.103, 158.363, 1122.06, 2.773, 2.988, 0.87, "", "", "", "", "", "", "", 
  "", 31936., 4.253727*^6, 491.498, 3.69, 27703., 3.201, 0.053, 18.9, 
  "tests performed", 487004., "", "", 28171., 16245., 5.63, "", "", 1877., 
  60.19, 8.654618*^6, 214.243, 43.1, 18.436, 12.644, 57410.166, "", 99.739, 
  5.59, 22.6, 28.9, "", 4.53, 83.78, 0.955}, {"CHE", "Europe", "Switzerland", 
  "2021-02-11", 539474., 1356., 1312.143, 9729., 18., 24.714, 62333.658, 
  156.679, 151.612, 1124.14, 2.08, 2.856, 0.87, "", "", "", "", "", "", "", 
  "", 34193., 4.28792*^6, 495.449, 3.951, 27653., 3.195, 0.051, 19.6, 
  "tests performed", 513359., "", "", 26355., 17234., 5.93, "", "", 1991., 
  60.19, 8.654618*^6, 214.243, 43.1, 18.436, 12.644, 57410.166, "", 99.739, 
  5.59, 22.6, 28.9, "", 4.53, 83.78, 0.955}, {"CHE", "Europe", "Switzerland", 
  "2021-02-12", 540727., 1253., 1264.857, 9747., 18., 23.286, 62478.436, 
  144.778, 146.148, 1126.22, 2.08, 2.691, 0.87, "", "", "", "", "", "", "", 
  "", 32403., 4.320323*^6, 499.193, 3.744, 27791., 3.211, 0.049, 20.4, 
  "tests performed", 538495., "", "", 25136., 18179., 6.22, "", "", 2100., 
  60.19, 8.654618*^6, 214.243, 43.1, 18.436, 12.644, 57410.166, "", 99.739, 
  5.59, 22.6, 28.9, "", 4.53, 83.78, 0.955}, {"CHE", "Europe", "Switzerland", 
  "2021-02-13", 540727., 0., 1264.857, 9755., 8., 21.286, 62478.436, 0., 
  146.148, 1127.144, 0.924, 2.459, 0.87, "", "", "", "", "", "", "", "", 
  18503., 4.338826*^6, 501.331, 2.138, 27805., 3.213, 0.048, 20.8, 
  "tests performed", 545395., "", "", 6900., 18707., 6.3, "", "", 2162., 
  60.19, 8.654618*^6, 214.243, 43.1, 18.436, 12.644, 57410.166, "", 99.739, 
  5.59, 22.6, 28.9, "", 4.53, 83.78, 0.955}, {"CHE", "Europe", "Switzerland", 
  "2021-02-14", 540727., 0., 1264.857, 9765., 10., 21.714, 62478.436, 0., 
  146.148, 1128.299, 1.155, 2.509, 0.86, "", "", "", "", "", "", "", "", 
  9406., 4.348232*^6, 502.418, 1.087, 27597., 3.189, 0.047, 21.3, 
  "tests performed", 549589., 445530., 104059., 4194., 19046., 6.35, 5.15, 
  1.2, 2201., 60.19, 8.654618*^6, 214.243, 43.1, 18.436, 12.644, 57410.166, 
  "", 99.739, 5.59, 22.6, 28.9, "", 4.53, 83.78, 0.955}, 
 {"CHE", "Europe", "Switzerland", "2021-02-15", 543207., 2480., 1150.571, 
  9776., 11., 17.857, 62764.989, 286.552, 132.943, 1129.57, 1.271, 2.063, 
  0.86, "", "", "", "", "", "", "", "", 30817., 4.379049*^6, 505.978, 3.561, 
  27239., 3.147, 0.046, 21.7, "tests performed", 567740., 455175., 112565., 
  18151., 19051., 6.56, 5.26, 1.3, 2201., 60.19, 8.654618*^6, 214.243, 43.1, 
  18.436, 12.644, 57410.166, "", 99.739, 5.59, 22.6, 28.9, "", 4.53, 83.78, 
  0.955}, {"CHE", "Europe", "Switzerland", "2021-02-16", 544282., 1075., 
  1109.429, 9817., 41., 18.571, 62889.2, 124.211, 128.189, 1134.308, 4.737, 
  2.146, 0.87, "", "", "", "", "", "", "", "", 30916., 4.409965*^6, 509.551, 
  3.572, 26882., 3.106, 0.044, 22.7, "tests performed", 591146., 467040., 
  124106., 23406., 18902., 6.83, 5.4, 1.43, 2184., 60.19, 8.654618*^6, 
  214.243, 43.1, 18.436, 12.644, 57410.166, "", 99.739, 5.59, 22.6, 28.9, "", 
  4.53, 83.78, 0.955}, {"CHE", "Europe", "Switzerland", "2021-02-17", 
  545535., 1253., 1059.571, 9849., 32., 19.714, 63033.978, 144.778, 122.428, 
  1138.005, 3.697, 2.278, 0.88, "", "", "", "", "", "", "", "", 29470., 
  4.439435*^6, 512.956, 3.405, 26530., 3.065, 0.045, 22.2, "tests performed", 
  618969., 478680., 140289., 27823., 18852., 7.15, 5.53, 1.62, 2178., 60.19, 
  8.654618*^6, 214.243, 43.1, 18.436, 12.644, 57410.166, "", 99.739, 5.59, 
  22.6, 28.9, "", 4.53, 83.78, 0.955}, {"CHE", "Europe", "Switzerland", 
  "2021-02-18", 546754., 1219., 1040., 9876., 27., 21., 63174.828, 140.85, 
  120.167, 1141.125, 3.12, 2.426, 0.9, "", "", "", "", "", "", "", "", 
  30572., 4.470007*^6, 516.488, 3.532, 26012., 3.006, 0.044, 22.7, 
  "tests performed", 645720., 489885., 155835., 26751., 18909., 7.46, 5.66, 
  1.8, 2185., 60.19, 8.654618*^6, 214.243, 43.1, 18.436, 12.644, 57410.166, 
  "", 99.739, 5.59, 22.6, 28.9, "", 4.53, 83.78, 0.955}, 
 {"CHE", "Europe", "Switzerland", "2021-02-19", 547775., 1021., 1006.857, 
  9883., 7., 19.429, 63292.799, 117.972, 116.338, 1141.934, 0.809, 2.245, 
  0.91, "", "", "", "", "", "", "", "", 30045., 4.500052*^6, 519.96, 3.472, 
  25676., 2.967, 0.045, 22.2, "tests performed", 668666., 499102., 169564., 
  22946., 18596., 7.73, 5.77, 1.96, 2149., 60.19, 8.654618*^6, 214.243, 43.1, 
  18.436, 12.644, 57410.166, "", 99.739, 5.59, 22.6, 28.9, "", 4.53, 83.78, 
  0.955}, {"CHE", "Europe", "Switzerland", "2021-02-20", 547775., 0., 
  1006.857, 9886., 3., 18.714, 63292.799, 0., 116.338, 1142.28, 0.347, 2.162, 
  0.93, "", "", "", "", "", "", "", "", 15608., 4.51566*^6, 521.763, 1.803, 
  25262., 2.919, 0.045, 22.2, "tests performed", 675594., 501677., 173917., 
  6928., 18600., 7.81, 5.8, 2.01, 2149., 60.19, 8.654618*^6, 214.243, 43.1, 
  18.436, 12.644, 57410.166, "", 99.739, 5.59, 22.6, 28.9, "", 4.53, 83.78, 
  0.955}, {"CHE", "Europe", "Switzerland", "2021-02-21", 547775., 0., 
  1006.857, 9887., 1., 17.429, 63292.799, 0., 116.338, 1142.396, 0.116, 
  2.014, 0.94, "", "", "", "", "", "", "", "", 8564., 4.524224*^6, 522.753, 
  0.99, 25142., 2.905, 0.045, 22.2, "tests performed", 679375., 503193., 
  176182., 3781., 18541., 7.85, 5.81, 2.04, 2142., 60.19, 8.654618*^6, 
  214.243, 43.1, 18.436, 12.644, 57410.166, "", 99.739, 5.59, 22.6, 28.9, "", 
  4.53, 83.78, 0.955}, {"CHE", "Europe", "Switzerland", "2021-02-22", 
  550224., 2449., 1002.429, 9907., 20., 18.714, 63575.77, 282.97, 115.826, 
  1144.707, 2.311, 2.162, 0.96, "", "", "", "", "", "", "", "", 26640., 
  4.550864*^6, 525.831, 3.078, 24545., 2.836, 0.047, 21.3, "tests performed", 
  698340., 509884., 188456., 18965., 18657., 8.07, 5.89, 2.18, 2156., 60.19, 
  8.654618*^6, 214.243, 43.1, 18.436, 12.644, 57410.166, "", 99.739, 5.59, 
  22.6, 28.9, "", 4.53, 83.78, 0.955}, {"CHE", "Europe", "Switzerland", 
  "2021-02-23", 551355., 1131., 1010.429, 9930., 23., 16.143, 63706.451, 
  130.682, 116.75, 1147.364, 2.658, 1.865, 0.97, "", "", "", "", "", "", "", 
  "", 27499., 4.578363*^6, 529.008, 3.177, 24057., 2.78, 0.048, 20.8, 
  "tests performed", 723181., 518955., 204226., 24841., 18862., 8.36, 6., 
  2.36, 2179., 60.19, 8.654618*^6, 214.243, 43.1, 18.436, 12.644, 57410.166, 
  "", 99.739, 5.59, 22.6, 28.9, "", 4.53, 83.78, 0.955}, 
 {"CHE", "Europe", "Switzerland", "2021-02-24", 552698., 1343., 1023.286, 
  9942., 12., 13.286, 63861.629, 155.177, 118.236, 1148.751, 1.387, 1.535, 
  0.99, "", "", "", "", "", "", "", "", 26373., 4.604736*^6, 532.055, 3.047, 
  23614., 2.728, 0.048, 20.8, "tests performed", 754584., 530136., 224448., 
  31403., 19374., 8.72, 6.13, 2.59, 2239., 60.19, 8.654618*^6, 214.243, 43.1, 
  18.436, 12.644, 57410.166, "", 99.739, 5.59, 22.6, 28.9, "", 4.53, 83.78, 
  0.955}, {"CHE", "Europe", "Switzerland", "2021-02-25", 553867., 1169., 
  1016.143, 9954., 12., 11.143, 63996.701, 135.072, 117.41, 1150.137, 1.387, 
  1.288, 1., "", "", "", "", "", "", "", "", 30770., 4.635506*^6, 535.611, 
  3.555, 23643., 2.732, 0.049, 20.4, "tests performed", 781653., 539366., 
  242287., 27069., 19419., 9.03, 6.23, 2.8, 2244., 60.19, 8.654618*^6, 
  214.243, 43.1, 18.436, 12.644, 57410.166, "", 99.739, 5.59, 22.6, 28.9, "", 
  4.53, 83.78, 0.955}, {"CHE", "Europe", "Switzerland", "2021-02-26", 
  554932., 1065., 1022.429, 9961., 7., 11.143, 64119.757, 123.056, 118.137, 
  1150.946, 0.809, 1.288, 1.01, "", "", "", "", "", "", "", "", 30747., 
  4.666253*^6, 539.163, 3.553, 23743., 2.743, 0.048, 20.8, "tests performed", 
  804868., 547211., 257657., 23215., 19457., 9.3, 6.32, 2.98, 2248., 60.19, 
  8.654618*^6, 214.243, 43.1, 18.436, 12.644, 57410.166, "", 99.739, 5.59, 
  22.6, 28.9, "", 4.53, 83.78, 0.955}, {"CHE", "Europe", "Switzerland", 
  "2021-02-27", 554932., 0., 1022.429, 9966., 5., 11.429, 64119.757, 0., 
  118.137, 1151.524, 0.578, 1.321, 1.02, "", "", "", "", "", "", "", "", 
  16347., 4.6826*^6, 541.052, 1.889, 23849., 2.756, 0.048, 20.8, 
  "tests performed", 811081., 549328., 261753., 6213., 19355., 9.37, 6.35, 
  3.02, 2236., 60.19, 8.654618*^6, 214.243, 43.1, 18.436, 12.644, 57410.166, 
  "", 99.739, 5.59, 22.6, 28.9, "", 4.53, 83.78, 0.955}, 
 {"CHE", "Europe", "Switzerland", "2021-02-28", 554932., 0., 1022.429, 9966., 
  0., 11.286, 64119.757, 0., 118.137, 1151.524, 0., 1.304, 1.03, "", "", "", 
  "", "", "", "", "", 8892., 4.691492*^6, 542.08, 1.027, 23895., 2.761, 
  0.049, 20.4, "tests performed", 814333., 550754., 263579., 3252., 19280., 
  9.41, 6.36, 3.05, 2228., 60.19, 8.654618*^6, 214.243, 43.1, 18.436, 12.644, 
  57410.166, "", 99.739, 5.59, 22.6, 28.9, "", 4.53, 83.78, 0.955}, 
 {"CHE", "Europe", "Switzerland", "2021-03-01", 557492., 2560., 1038.286, 
  9988., 22., 11.571, 64415.552, 295.796, 119.969, 1154.066, 2.542, 1.337, 
  1.04, "", "", "", "", "", "", "", "", 27770., 4.719262*^6, 545.288, 3.209, 
  24057., 2.78, 0.048, 20.8, "tests performed", 835674., 560985., 274689., 
  21341., 19619., 9.66, 6.48, 3.17, 2267., 60.19, 8.654618*^6, 214.243, 43.1, 
  18.436, 12.644, 57410.166, "", 99.739, 5.59, 22.6, 28.9, "", 4.53, 83.78, 
  0.955}, {"CHE", "Europe", "Switzerland", "2021-03-02", 558622., 1130., 
  1038.143, 10005., 17., 10.714, 64546.119, 130.566, 119.952, 1156.03, 1.964, 
  1.238, 1.05, "", "", "", "", "", "", "", "", 29761., 4.749023*^6, 548.727, 
  3.439, 24380., 2.817, 0.048, 20.8, "tests performed", 860069., 571650., 
  288419., 24395., 19555., 9.94, 6.61, 3.33, 2259., 60.19, 8.654618*^6, 
  214.243, 43.1, 18.436, 12.644, 57410.166, "", 99.739, 5.59, 22.6, 28.9, "", 
  4.53, 83.78, 0.955}, {"CHE", "Europe", "Switzerland", "2021-03-03", 
  559845., 1223., 1021., 10014., 9., 10.286, 64687.43, 141.312, 117.972, 
  1157.07, 1.04, 1.188, 1.06, "", "", "", "", "", "", "", "", 28627., 
  4.77765*^6, 552.035, 3.308, 24702., 2.854, 0.048, 20.8, "tests performed", 
  895499., 590257., 305242., 35430., 20131., 10.35, 6.82, 3.53, 2326., 60.19, 
  8.654618*^6, 214.243, 43.1, 18.436, 12.644, 57410.166, "", 99.739, 5.59, 
  22.6, 28.9, "", 4.53, 83.78, 0.955}, {"CHE", "Europe", "Switzerland", 
  "2021-03-04", 561068., 1223., 1028.714, 10022., 8., 9.714, 64828.742, 
  141.312, 118.863, 1157.994, 0.924, 1.122, 1.08, "", "", "", "", "", "", "", 
  "", 30768., 4.808418*^6, 555.59, 3.555, 24702., 2.854, 0.048, 20.8, 
  "tests performed", 926496., 606156., 320340., 30997., 20692., 10.71, 7., 
  3.7, 2391., 60.19, 8.654618*^6, 214.243, 43.1, 18.436, 12.644, 57410.166, 
  "", 99.739, 5.59, 22.6, 28.9, "", 4.53, 83.78, 0.955}, 
 {"CHE", "Europe", "Switzerland", "2021-03-05", 562290., 1222., 1051.143, 
  10041., 19., 11.429, 64969.939, 141.196, 121.455, 1160.19, 2.195, 1.321, 
  1.09, "", "", "", "", "", "", "", "", 31460., 4.839878*^6, 559.225, 3.635, 
  24804., 2.866, 0.048, 20.8, "tests performed", 953972., 619795., 334177., 
  27476., 21301., 11.02, 7.16, 3.86, 2461., 60.19, 8.654618*^6, 214.243, 
  43.1, 18.436, 12.644, 57410.166, "", 99.739, 5.59, 22.6, 28.9, "", 4.53, 
  83.78, 0.955}, {"CHE", "Europe", "Switzerland", "2021-03-06", 562290., 0., 
  1051.143, 10046., 5., 11.429, 64969.939, 0., 121.455, 1160.768, 0.578, 
  1.321, 1.11, "", "", "", "", "", "", "", "", 16105., 4.855983*^6, 561.086, 
  1.861, 24769., 2.862, 0.049, 20.4, "tests performed", 959753., 622928., 
  336825., 5781., 21239., 11.09, 7.2, 3.89, 2454., 60.19, 8.654618*^6, 
  214.243, 43.1, 18.436, 12.644, 57410.166, "", 99.739, 5.59, 22.6, 28.9, "", 
  4.53, 83.78, 0.955}, {"CHE", "Europe", "Switzerland", "2021-03-07", 
  562290., 0., 1051.143, 10048., 2., 11.714, 64969.939, 0., 121.455, 
  1160.999, 0.231, 1.354, 1.12, "", "", "", "", "", "", "", "", 9066., 
  4.865049*^6, 562.133, 1.048, 24794., 2.865, 0.049, 20.4, "tests performed", 
  963443., 625400., 338043., 3690., 21301., 11.13, 7.23, 3.91, 2461., 60.19, 
  8.654618*^6, 214.243, 43.1, 18.436, 12.644, 57410.166, "", 99.739, 5.59, 
  22.6, 28.9, "", 4.53, 83.78, 0.955}, {"CHE", "Europe", "Switzerland", 
  "2021-03-08", 565034., 2744., 1077.429, 10056., 8., 9.714, 65286.995, 
  317.056, 124.492, 1161.923, 0.924, 1.122, 1.14, "", "", "", "", "", "", "", 
  "", 31293., 4.896342*^6, 565.749, 3.616, 25297., 2.923, 0.049, 20.4, 
  "tests performed", 985872., 637697., 348175., 22429., 21457., 11.39, 7.37, 
  4.02, 2479., 60.19, 8.654618*^6, 214.243, 43.1, 18.436, 12.644, 57410.166, 
  "", 99.739, 5.59, 22.6, 28.9, "", 4.53, 83.78, 0.955}, 
 {"CHE", "Europe", "Switzerland", "2021-03-09", 566412., 1378., 1112.857, 
  10065., 9., 8.571, 65446.216, 159.221, 128.585, 1162.963, 1.04, 0.99, 1.15, 
  "", "", "", "", "", "", "", "", 33300., 4.929642*^6, 569.597, 3.848, 
  25803., 2.981, 0.049, 20.4, "tests performed", 1.014338*^6, 653668., 
  360670., 28466., 22038., 11.72, 7.55, 4.17, 2546., 60.19, 8.654618*^6, 
  214.243, 43.1, 18.436, 12.644, 57410.166, "", 99.739, 5.59, 22.6, 28.9, "", 
  4.53, 83.78, 0.955}, {"CHE", "Europe", "Switzerland", "2021-03-10", 
  567903., 1491., 1151.143, 10082., 17., 9.714, 65618.494, 172.278, 133.009, 
  1164.927, 1.964, 1.122, 1.15, "", "", "", "", "", "", "", "", 31859., 
  4.961501*^6, 573.278, 3.681, 26264., 3.035, 0.05, 20., "tests performed", 
  1.047043*^6, 673836., 373207., 32705., 21649., 12.1, 7.79, 4.31, 2501., 
  60.19, 8.654618*^6, 214.243, 43.1, 18.436, 12.644, 57410.166, "", 99.739, 
  5.59, 22.6, 28.9, "", 4.53, 83.78, 0.955}, {"CHE", "Europe", "Switzerland", 
  "2021-03-11", 569312., 1409., 1177.714, 10090., 8., 9.714, 65781.297, 
  162.803, 136.079, 1165.852, 0.924, 1.122, 1.16, "", "", "", "", "", "", "", 
  "", 34551., 4.996052*^6, 577.27, 3.992, 26805., 3.097, 0.05, 20., 
  "tests performed", 1.076857*^6, 691251., 385606., 29814., 21480., 12.44, 
  7.99, 4.46, 2482., 60.19, 8.654618*^6, 214.243, 43.1, 18.436, 12.644, 
  57410.166, "", 99.739, 5.59, 22.6, 28.9, "", 4.53, 83.78, 0.955}, 
 {"CHE", "Europe", "Switzerland", "2021-03-12", 570645., 1333., 1193.571, 
  10104., 14., 9., 65935.319, 154.022, 137.912, 1167.469, 1.618, 1.04, 1.16, 
  "", "", "", "", "", "", "", "", 34245., 5.030297*^6, 581.227, 3.957, 
  27203., 3.143, 0.05, 20., "tests performed", 1.102085*^6, 705764., 396321., 
  25228., 21159., 12.73, 8.15, 4.58, 2445., 60.19, 8.654618*^6, 214.243, 
  43.1, 18.436, 12.644, 57410.166, "", 99.739, 5.59, 22.6, 28.9, "", 4.53, 
  83.78, 0.955}, {"CHE", "Europe", "Switzerland", "2021-03-13", 570645., 0., 
  1193.571, 10108., 4., 8.857, 65935.319, 0., 137.912, 1167.931, 0.462, 
  1.023, 1.18, "", "", "", "", "", "", "", "", 17702., 5.047999*^6, 583.272, 
  2.045, 27431., 3.17, 0.05, 20., "tests performed", 1.107651*^6, 709334., 
  398317., 5566., 21128., 12.8, 8.2, 4.6, 2441., 60.19, 8.654618*^6, 214.243, 
  43.1, 18.436, 12.644, 57410.166, "", 99.739, 5.59, 22.6, 28.9, "", 4.53, 
  83.78, 0.955}, {"CHE", "Europe", "Switzerland", "2021-03-14", 570645., 0., 
  1193.571, 10112., 4., 9.143, 65935.319, 0., 137.912, 1168.394, 0.462, 
  1.056, 1.19, "", "", "", "", "", "", "", "", 10341., 5.05834*^6, 584.467, 
  1.195, 27613., 3.191, 0.051, 19.6, "tests performed", 1.110133*^6, 710840., 
  399293., 2482., 20956., 12.83, 8.21, 4.61, 2421., 60.19, 8.654618*^6, 
  214.243, 43.1, 18.436, 12.644, 57410.166, "", 99.739, 5.59, 22.6, 28.9, "", 
  4.53, 83.78, 0.955}, {"CHE", "Europe", "Switzerland", "2021-03-15", 
  573815., 3170., 1254.429, 10118., 6., 8.857, 66301.598, 366.278, 144.943, 
  1169.087, 0.693, 1.023, 1.2, "", "", "", "", "", "", "", "", 35619., 
  5.093959*^6, 588.583, 4.116, 28231., 3.262, 0.05, 20., "tests performed", 
  1.130645*^6, 721312., 409333., 20512., 20682., 13.06, 8.33, 4.73, 2390., 
  60.19, 8.654618*^6, 214.243, 43.1, 18.436, 12.644, 57410.166, "", 99.739, 
  5.59, 22.6, 28.9, "", 4.53, 83.78, 0.955}, {"CHE", "Europe", "Switzerland", 
  "2021-03-16", 575253., 1438., 1263., 10147., 29., 11.714, 66467.752, 
  166.154, 145.934, 1172.438, 3.351, 1.354, 1.21, "", "", "", "", "", "", "", 
  "", 37650., 5.131609*^6, 592.933, 4.35, 28852., 3.334, 0.051, 19.6, 
  "tests performed", 1.157556*^6, 735205., 422351., 26911., 20460., 13.38, 
  8.49, 4.88, 2364., 60.19, 8.654618*^6, 214.243, 43.1, 18.436, 12.644, 
```
