## Supplementary material for "Modeling the waves of Covid-19": forecasting program for later stages: world-6-7.txt (part 33 of 37)

```
  57410.166, "", 99.739, 5.59, 22.6, 28.9, "", 4.53, 83.78, 0.955}, 
 {"CHE", "Europe", "Switzerland", "2021-03-17", 577111., 1858., 1315.429, 
  10163., 16., 11.571, 66682.435, 214.683, 151.992, 1174.286, 1.849, 1.337, 
  1.21, "", "", "", "", "", "", "", "", 37842., 5.169451*^6, 597.306, 4.372, 
  29707., 3.433, 0.051, 19.6, "tests performed", 1.190974*^6, 752169., 
  438805., 33418., 20562., 13.76, 8.69, 5.07, 2376., 60.19, 8.654618*^6, 
  214.243, 43.1, 18.436, 12.644, 57410.166, "", 99.739, 5.59, 22.6, 28.9, "", 
  4.53, 83.78, 0.955}, {"CHE", "Europe", "Switzerland", "2021-03-18", 
  578861., 1750., 1364.143, 10183., 20., 13.286, 66884.639, 202.204, 157.62, 
  1176.597, 2.311, 1.535, 1.22, "", "", "", "", "", "", "", "", 41321., 
  5.210772*^6, 602.08, 4.774, 30674., 3.544, 0.051, 19.6, "tests performed", 
  1.222394*^6, 768260., 454134., 31420., 20791., 14.12, 8.88, 5.25, 2402., 
  60.19, 8.654618*^6, 214.243, 43.1, 18.436, 12.644, 57410.166, "", 99.739, 
  5.59, 22.6, 28.9, "", 4.53, 83.78, 0.955}, {"CHE", "Europe", "Switzerland", 
  "2021-03-19", 580609., 1748., 1423.429, 10203., 20., 14.143, 67086.612, 
  201.973, 164.47, 1178.908, 2.311, 1.634, 1.22, "", "", "", "", "", "", "", 
  "", 39923., 5.250695*^6, 606.693, 4.613, 31485., 3.638, 0.051, 19.6, 
  "tests performed", 1.249396*^6, 782680., 466716., 27002., 21044., 14.44, 
  9.04, 5.39, 2432., 60.19, 8.654618*^6, 214.243, 43.1, 18.436, 12.644, 
  57410.166, "", 99.739, 5.59, 22.6, 28.9, "", 4.53, 83.78, 0.955}, 
 {"CHE", "Europe", "Switzerland", "2021-03-20", 580609., 0., 1423.429, 
  10203., 0., 13.571, 67086.612, 0., 164.47, 1178.908, 0., 1.568, 1.22, "", 
  "", "", "", "", "", "", "", 22533., 5.273228*^6, 609.296, 2.604, 32176., 
  3.718, 0.051, 19.6, "tests performed", 1.255436*^6, 785931., 469505., 
  6040., 21112., 14.51, 9.08, 5.42, 2439., 60.19, 8.654618*^6, 214.243, 43.1, 
  18.436, 12.644, 57410.166, "", 99.739, 5.59, 22.6, 28.9, "", 4.53, 83.78, 
  0.955}, {"CHE", "Europe", "Switzerland", "2021-03-21", 580609., 0., 
  1423.429, 10213., 10., 14.429, 67086.612, 0., 164.47, 1180.064, 1.155, 
  1.667, 1.22, "", "", "", "", "", "", "", "", 13310., 5.286538*^6, 610.834, 
  1.538, 32600., 3.767, 0.051, 19.6, "tests performed", 1.25718*^6, 787007., 
  470173., 1744., 21007., 14.53, 9.09, 5.43, 2427., 60.19, 8.654618*^6, 
  214.243, 43.1, 18.436, 12.644, 57410.166, "", 99.739, 5.59, 22.6, 28.9, "", 
  4.53, 83.78, 0.955}, {"CHE", "Europe", "Switzerland", "2021-03-22", 
  584252., 3643., 1491., 10239., 26., 17.286, 67507.543, 420.931, 172.278, 
  1183.068, 3.004, 1.997, 1.22, "", "", "", "", "", "", "", "", 41349., 
  5.327887*^6, 615.612, 4.778, 33418., 3.861, 0.051, 19.6, "tests performed", 
  1.281423*^6, 800401., 481022., 24243., 21540., 14.81, 9.25, 5.56, 2489., 
  60.19, 8.654618*^6, 214.243, 43.1, 18.436, 12.644, 57410.166, "", 99.739, 
  5.59, 22.6, 28.9, "", 4.53, 83.78, 0.955}, {"CHE", "Europe", "Switzerland", 
  "2021-03-23", 586096., 1844., 1549., 10247., 8., 14.286, 67720.609, 
  213.065, 178.98, 1183.992, 0.924, 1.651, 1.22, "", "", "", "", "", "", "", 
  "", 42321., 5.370208*^6, 620.502, 4.89, 34086., 3.938, 0.051, 19.6, 
  "tests performed", 1.311873*^6, 818235., 493638., 30450., 22045., 15.16, 
  9.45, 5.7, 2547., 60.19, 8.654618*^6, 214.243, 43.1, 18.436, 12.644, 
  57410.166, "", 99.739, 5.59, 22.6, 28.9, "", 4.53, 83.78, 0.955}, 
 {"CHE", "Europe", "Switzerland", "2021-03-24", 588118., 2022., 1572.429, 
  10276., 29., 16.143, 67954.241, 233.632, 181.687, 1187.343, 3.351, 1.865, 
  1.22, "", "", "", "", "", "", "", "", 39740., 5.409948*^6, 625.094, 4.592, 
  34357., 3.97, 0.052, 19.2, "tests performed", 1.352197*^6, 842161., 
  510036., 40324., 23032., 15.62, 9.73, 5.89, 2661., 60.19, 8.654618*^6, 
  214.243, 43.1, 18.436, 12.644, 57410.166, "", 99.739, 5.59, 22.6, 28.9, "", 
  4.53, 83.78, 0.955}, {"CHE", "Europe", "Switzerland", "2021-03-25", 
  590164., 2046., 1614.714, 10284., 8., 14.429, 68190.647, 236.406, 186.573, 
  1188.267, 0.924, 1.667, 1.22, "", "", "", "", "", "", "", "", 43750., 
  5.453698*^6, 630.149, 5.055, 34704., 4.01, 0.053, 18.9, "tests performed", 
  1.387693*^6, 865376., 522317., 35496., 23614., 16.03, 10., 6.04, 2728., 
  60.19, 8.654618*^6, 214.243, 43.1, 18.436, 12.644, 57410.166, "", 99.739, 
  5.59, 22.6, 28.9, "", 4.53, 83.78, 0.955}, {"CHE", "Europe", "Switzerland", 
  "2021-03-26", 592217., 2053., 1658.286, 10298., 14., 13.571, 68427.861, 
  237.214, 191.607, 1189.885, 1.618, 1.568, 1.22, "", "", "", "", "", "", "", 
  "", 44283., 5.497981*^6, 635.266, 5.117, 35327., 4.082, 0.054, 18.5, 
  "tests performed", 1.420875*^6, 887109., 533766., 33182., 24497., 16.42, 
  10.25, 6.17, 2831., 60.19, 8.654618*^6, 214.243, 43.1, 18.436, 12.644, 
  57410.166, "", 99.739, 5.59, 22.6, 28.9, "", 4.53, 83.78, 0.955}, 
 {"CHE", "Europe", "Switzerland", "2021-03-27", 592217., 0., 1658.286, 
  10299., 1., 13.714, 68427.861, 0., 191.607, 1190.001, 0.116, 1.585, 1.22, 
  "", "", "", "", "", "", "", "", 26928., 5.524909*^6, 638.377, 3.111, 
  35954., 4.154, 0.054, 18.5, "tests performed", 1.430061*^6, 893900., 
  536161., 9186., 24946., 16.52, 10.33, 6.2, 2882., 60.19, 8.654618*^6, 
  214.243, 43.1, 18.436, 12.644, 57410.166, "", 99.739, 5.59, 22.6, 28.9, "", 
  4.53, 83.78, 0.955}, {"CHE", "Europe", "Switzerland", "2021-03-28", 
  592217., 0., 1658.286, 10300., 1., 12.429, 68427.861, 0., 191.607, 
  1190.116, 0.116, 1.436, 1.22, "", "", "", "", "", "", "", "", 15021., 
  5.53993*^6, 640.113, 1.736, 36199., 4.183, 0.055, 18.2, "tests performed", 
  1.437479*^6, 899837., 537642., 7418., 25757., 16.61, 10.4, 6.21, 2976., 
  60.19, 8.654618*^6, 214.243, 43.1, 18.436, 12.644, 57410.166, "", 99.739, 
  5.59, 22.6, 28.9, "", 4.53, 83.78, 0.955}, {"CHE", "Europe", "Switzerland", 
  "2021-03-29", 596790., 4573., 1791.143, 10305., 5., 9.429, 68956.25, 
  528.388, 206.958, 1190.694, 0.578, 1.089, 1.22, "", "", "", "", "", "", "", 
  "", 39141., 5.579071*^6, 644.635, 4.523, 35883., 4.146, 0.056, 17.9, 
  "tests performed", 1.468919*^6, 919399., 549520., 31440., 26785., 16.97, 
  10.62, 6.35, 3095., 60.19, 8.654618*^6, 214.243, 43.1, 18.436, 12.644, 
  57410.166, "", 99.739, 5.59, 22.6, 28.9, "", 4.53, 83.78, 0.955}, 
 {"CHE", "Europe", "Switzerland", "2021-03-30", 598713., 1923., 1802.429, 
  10322., 17., 10.714, 69178.443, 222.194, 208.262, 1192.658, 1.964, 1.238, 
  1.17, "", "", "", "", "", "", "", "", 47786., 5.626857*^6, 650.157, 5.521, 
  36664., 4.236, 0.056, 17.9, "tests performed", 1.506995*^6, 944920., 
  562075., 38076., 27875., 17.41, 10.92, 6.49, 3221., 60.19, 8.654618*^6, 
  214.243, 43.1, 18.436, 12.644, 57410.166, "", 99.739, 5.59, 22.6, 28.9, "", 
  4.53, 83.78, 0.955}, {"CHE", "Europe", "Switzerland", "2021-03-31", 
  601124., 2411., 1858., 10337., 15., 8.714, 69457.023, 278.58, 214.683, 
  1194.391, 1.733, 1.007, 1.16, "", "", "", "", "", "", "", "", 56921., 
  5.683778*^6, 656.734, 6.577, 39119., 4.52, 0.053, 18.9, "tests performed", 
  1.549604*^6, 970692., 578912., 42609., 28201., 17.9, 11.22, 6.69, 3258., 
  60.19, 8.654618*^6, 214.243, 43.1, 18.436, 12.644, 57410.166, "", 99.739, 
  5.59, 22.6, 28.9, "", 4.53, 83.78, 0.955}, {"CHE", "Europe", "Switzerland", 
  "2021-04-01", 603092., 1968., 1846.857, 10350., 13., 9.429, 69684.416, 
  227.393, 213.396, 1195.893, 1.502, 1.089, 1.14, "", "", "", "", "", "", "", 
  "", 57449., 5.741227*^6, 663.372, 6.638, 41076., 4.746, 0.051, 19.6, 
  "tests performed", 1.587857*^6, 992721., 595136., 38253., 28595., 18.35, 
  11.47, 6.88, 3304., 60.19, 8.654618*^6, 214.243, 43.1, 18.436, 12.644, 
  57410.166, "", 99.739, 5.59, 22.6, 28.9, "", 4.53, 83.78, 0.955}, 
 {"CHE", "Europe", "Switzerland", "2021-04-02", 605342., 2250., 1875., 
  10351., 1., 7.571, 69944.393, 259.977, 216.647, 1196.009, 0.116, 0.875, 
  1.12, "", "", "", "", "", "", "", "", 28117., 5.769344*^6, 666.62, 3.249, 
  38766., 4.479, 0.051, 19.6, "tests performed", 1.596865*^6, 998107., 
  598758., 9008., 25141., 18.45, 11.53, 6.92, 2905., 60.19, 8.654618*^6, 
  214.243, 43.1, 18.436, 12.644, 57410.166, "", 99.739, 5.59, 22.6, 28.9, "", 
  4.53, 83.78, 0.955}, {"CHE", "Europe", "Switzerland", "2021-04-03", 
  605342., 0., 1875., 10351., 0., 7.429, 69944.393, 0., 216.647, 1196.009, 
  0., 0.858, 1.11, "", "", "", "", "", "", "", "", 28998., 5.798342*^6, 
  669.971, 3.351, 39062., 4.513, 0.05, 20., "tests performed", 1.602913*^6, 
  1.001899*^6, 601014., 6048., 24693., 18.52, 11.58, 6.94, 2853., 60.19, 
  8.654618*^6, 214.243, 43.1, 18.436, 12.644, 57410.166, "", 99.739, 5.59, 
  22.6, 28.9, "", 4.53, 83.78, 0.955}, {"CHE", "Europe", "Switzerland", 
  "2021-04-04", 605342., 0., 1875., 10353., 2., 7.571, 69944.393, 0., 
  216.647, 1196.24, 0.231, 0.875, 1.09, "", "", "", "", "", "", "", "", 
  17018., 5.81536*^6, 671.937, 1.966, 39347., 4.546, 0.05, 20., 
  "tests performed", 1.607043*^6, 1.004018*^6, 603025., 4130., 24223., 18.57, 
  11.6, 6.97, 2799., 60.19, 8.654618*^6, 214.243, 43.1, 18.436, 12.644, 
  57410.166, "", 99.739, 5.59, 22.6, 28.9, "", 4.53, 83.78, 0.955}, 
 {"CHE", "Europe", "Switzerland", "2021-04-05", 605342., 0., 1221.714, 
  10377., 24., 10.286, 69944.393, 0., 141.163, 1199.013, 2.773, 1.188, 1.09, 
  "", "", "", "", "", "", "", "", 17959., 5.833319*^6, 674.012, 2.075, 
  36321., 4.197, 0.051, 19.6, "tests performed", 1.612823*^6, 1.007683*^6, 
  605140., 5780., 20558., 18.64, 11.64, 6.99, 2375., 60.19, 8.654618*^6, 
  214.243, 43.1, 18.436, 12.644, 57410.166, "", 99.739, 5.59, 22.6, 28.9, "", 
  4.53, 83.78, 0.955}, {"CHE", "Europe", "Switzerland", "2021-04-06", 
  610274., 4932., 1651.571, 10403., 26., 11.571, 70514.262, 569.869, 190.831, 
  1202.017, 3.004, 1.337, 1.21, "", "", "", "", "", "", "", "", 38073., 
  5.871392*^6, 678.411, 4.399, 34934., 4.036, 0.053, 18.9, "tests performed", 
  1.649036*^6, 1.02572*^6, 623316., 36213., 20292., 19.05, 11.85, 7.2, 2345., 
  60.19, 8.654618*^6, 214.243, 43.1, 18.436, 12.644, 57410.166, "", 99.739, 
  5.59, 22.6, 28.9, "", 4.53, 83.78, 0.955}, {"CHE", "Europe", "Switzerland", 
  "2021-04-07", 612575., 2301., 1635.857, 10432., 29., 13.571, 70780.131, 
  265.87, 189.016, 1205.368, 3.351, 1.568, 1.23, "", "", "", "", "", "", "", 
  "", 39293., 5.910685*^6, 682.952, 4.54, 32415., 3.745, 0.058, 17.2, 
  "tests performed", 1.696574*^6, 1.053134*^6, 643440., 47538., 20996., 19.6, 
  12.17, 7.43, 2426., 60.19, 8.654618*^6, 214.243, 43.1, 18.436, 12.644, 
  57410.166, "", 99.739, 5.59, 22.6, 28.9, "", 4.53, 83.78, 0.955}, 
 {"CHE", "Europe", "Switzerland", "2021-04-08", 615024., 2449., 1704.571, 
  10445., 13., 13.571, 71063.102, 282.97, 196.955, 1206.87, 1.502, 1.568, 
  1.24, "", "", "", "", "", "", "", "", 38628., 5.949313*^6, 687.415, 4.463, 
  29727., 3.435, 0.065, 15.4, "tests performed", 1.744701*^6, 1.082453*^6, 
  662248., 48127., 22406., 20.16, 12.51, 7.65, 2589., 60.19, 8.654618*^6, 
  214.243, 43.1, 18.436, 12.644, 57410.166, "", 99.739, 5.59, 22.6, 28.9, "", 
  4.53, 83.78, 0.955}, {"CHE", "Europe", "Switzerland", "2021-04-09", 
  617543., 2519., 1743., 10450., 5., 14.143, 71354.16, 291.058, 201.395, 
  1207.448, 0.578, 1.634, 1.24, "", "", "", "", "", "", "", "", 35550., 
  5.984863*^6, 691.522, 4.108, 30788., 3.557, 0.069, 14.5, "tests performed", 
  1.789698*^6, 1.111646*^6, 678052., 44997., 27548., 20.68, 12.84, 7.83, 
  3183., 60.19, 8.654618*^6, 214.243, 43.1, 18.436, 12.644, 57410.166, "", 
  99.739, 5.59, 22.6, 28.9, "", 4.53, 83.78, 0.955}, 
 {"CHE", "Europe", "Switzerland", "2021-04-10", 617543., 0., 1743., 10452., 
  2., 14.429, 71354.16, 0., 201.395, 1207.679, 0.231, 1.667, 1.23, "", "", 
  "", "", "", "", "", "", 21542., 6.006405*^6, 694.012, 2.489, 29723., 3.434, 
  0.073, 13.7, "tests performed", 1.80408*^6, 1.122048*^6, 682032., 14382., 
  28738., 20.85, 12.96, 7.88, 3321., 60.19, 8.654618*^6, 214.243, 43.1, 
  18.436, 12.644, 57410.166, "", 99.739, 5.59, 22.6, 28.9, "", 4.53, 83.78, 
  0.955}, {"CHE", "Europe", "Switzerland", "2021-04-11", 617543., 0., 1743., 
  10453., 1., 14.286, 71354.16, 0., 201.395, 1207.794, 0.116, 1.651, 1.23, 
  "", "", "", "", "", "", "", "", 12027., 6.018432*^6, 695.401, 1.39, 29010., 
  3.352, 0.076, 13.2, "tests performed", 1.811679*^6, 1.126827*^6, 684852., 
  7599., 29234., 20.93, 13.02, 7.91, 3378., 60.19, 8.654618*^6, 214.243, 
  43.1, 18.436, 12.644, 57410.166, "", 99.739, 5.59, 22.6, 28.9, "", 4.53, 
  83.78, 0.955}, {"CHE", "Europe", "Switzerland", "2021-04-12", 623126., 
  5583., 2540.571, 10466., 13., 12.714, 71999.249, 645.089, 293.551, 
  1209.297, 1.502, 1.469, 1.23, "", "", "", "", "", "", "", "", 28818., 
  6.04725*^6, 698.731, 3.33, 30562., 3.531, 0.078, 12.8, "tests performed", 
  1.854396*^6, 1.157481*^6, 696915., 42717., 34510., 21.43, 13.37, 8.05, 
  3987., 60.19, 8.654618*^6, 214.243, 43.1, 18.436, 12.644, 57410.166, "", 
  99.739, 5.59, 22.6, 28.9, "", 4.53, 83.78, 0.955}, 
 {"CHE", "Europe", "Switzerland", "2021-04-13", 625367., 2241., 2156.143, 
  10472., 6., 9.857, 72258.186, 258.937, 249.132, 1209.99, 0.693, 1.139, 
  1.17, "", "", "", "", "", "", "", "", 31668., 6.078918*^6, 702.39, 3.659, 
  29647., 3.426, 0.081, 12.3, "tests performed", 1.905182*^6, 1.193371*^6, 
  711811., 50786., 36592., 22.01, 13.79, 8.22, 4228., 60.19, 8.654618*^6, 
  214.243, 43.1, 18.436, 12.644, 57410.166, "", 99.739, 5.59, 22.6, 28.9, "", 
  4.53, 83.78, 0.955}, {"CHE", "Europe", "Switzerland", "2021-04-14", 
  627968., 2601., 2199., 10488., 16., 8., 72558.72, 300.533, 254.084, 
  1211.839, 1.849, 0.924, 1.15, "", "", "", "", "", "", "", "", 30626., 
  6.109544*^6, 705.929, 3.539, 28408., 3.282, 0.083, 12., "tests performed", 
  1.965772*^6, 1.2367*^6, 729072., 60590., 38457., 22.71, 14.29, 8.42, 4444., 
  60.19, 8.654618*^6, 214.243, 43.1, 18.436, 12.644, 57410.166, "", 99.739, 
  5.59, 22.6, 28.9, "", 4.53, 83.78, 0.955}, {"CHE", "Europe", "Switzerland", 
  "2021-04-15", 630194., 2226., 2167.143, 10498., 10., 7.571, 72815.923, 
  257.204, 250.403, 1212.994, 1.155, 0.875, 1.13, "", "", "", "", "", "", "", 
  "", 33194., 6.142738*^6, 709.764, 3.835, 27632., 3.193, 0.083, 12., 
  "tests performed", 2.019045*^6, 1.275398*^6, 743647., 53273., 39192., 
  23.33, 14.74, 8.59, 4528., 60.19, 8.654618*^6, 214.243, 43.1, 18.436, 
  12.644, 57410.166, "", 99.739, 5.59, 22.6, 28.9, "", 4.53, 83.78, 0.955}, 
 {"CHE", "Europe", "Switzerland", "2021-04-16", 632399., 2205., 2122.286, 
  10505., 7., 7.857, 73070.701, 254.777, 245.22, 1213.803, 0.809, 0.908, 
  1.12, "", "", "", "", "", "", "", "", 32382., 6.17512*^6, 713.506, 3.742, 
  27180., 3.141, 0.083, 12., "tests performed", 2.070206*^6, 1.312086*^6, 
  758120., 51161., 40073., 23.92, 15.16, 8.76, 4630., 60.19, 8.654618*^6, 
  214.243, 43.1, 18.436, 12.644, 57410.166, "", 99.739, 5.59, 22.6, 28.9, "", 
  4.53, 83.78, 0.955}, {"CHE", "Europe", "Switzerland", "2021-04-17", 
  632399., 0., 2122.286, 10505., 0., 7.571, 73070.701, 0., 245.22, 1213.803, 
  0., 0.875, 1.11, "", "", "", "", "", "", "", "", 19087., 6.194207*^6, 
  715.711, 2.205, 26829., 3.1, 0.083, 12., "tests performed", 2.087961*^6, 
  1.326527*^6, 761434., 17755., 40554., 24.13, 15.33, 8.8, 4686., 60.19, 
  8.654618*^6, 214.243, 43.1, 18.436, 12.644, 57410.166, "", 99.739, 5.59, 
  22.6, 28.9, "", 4.53, 83.78, 0.955}, {"CHE", "Europe", "Switzerland", 
  "2021-04-18", 632399., 0., 2122.286, 10508., 3., 7.857, 73070.701, 0., 
  245.22, 1214.149, 0.347, 0.908, 1.1, "", "", "", "", "", "", "", "", 
  10917., 6.205124*^6, 716.973, 1.261, 26670., 3.082, 0.083, 12., 
  "tests performed", 2.097419*^6, 1.334389*^6, 763030., 9458., 40820., 24.23, 
  15.42, 8.82, 4717., 60.19, 8.654618*^6, 214.243, 43.1, 18.436, 12.644, 
  57410.166, "", 99.739, 5.59, 22.6, 28.9, "", 4.53, 83.78, 0.955}, 
 {"CHE", "Europe", "Switzerland", "2021-04-19", 637304., 4905., 2025.429, 
  10521., 13., 7.857, 73637.45, 566.749, 234.029, 1215.652, 1.502, 0.908, 
  1.09, "", "", "", "", "", "", "", "", 26616., 6.23174*^6, 720.048, 3.075, 
  26356., 3.045, 0.084, 11.9, "tests performed", 2.147476*^6, 1.370125*^6, 
  777351., 50057., 41869., 24.81, 15.83, 8.98, 4838., 50.93, 8.654618*^6, 
  214.243, 43.1, 18.436, 12.644, 57410.166, "", 99.739, 5.59, 22.6, 28.9, "", 
  4.53, 83.78, 0.955}, {"CHE", "Europe", "Switzerland", "2021-04-20", 
  639445., 2141., 2011.143, 10532., 11., 8.571, 73884.832, 247.382, 232.378, 
  1216.923, 1.271, 0.99, 1.07, "", "", "", "", "", "", "", "", 28469., 
  6.260209*^6, 723.337, 3.289, 25899., 2.993, 0.084, 11.9, "tests performed", 
  2.208395*^6, 1.412988*^6, 795407., 60919., 43316., 25.52, 16.33, 9.19, 
  5005., 50.93, 8.654618*^6, 214.243, 43.1, 18.436, 12.644, 57410.166, "", 
  99.739, 5.59, 22.6, 28.9, "", 4.53, 83.78, 0.955}, 
 {"CHE", "Europe", "Switzerland", "2021-04-21", 642131., 2686., 2023.286, 
  10546., 14., 8.286, 74195.187, 310.355, 233.781, 1218.54, 1.618, 0.957, 
  1.07, "", "", "", "", "", "", "", "", 28877., 6.289086*^6, 726.674, 3.337, 
  25649., 2.964, 0.086, 11.6, "tests performed", 2.283337*^6, 1.464989*^6, 
  818348., 74942., 45366., 26.38, 16.93, 9.46, 5242., 50.93, 8.654618*^6, 
  214.243, 43.1, 18.436, 12.644, 57410.166, "", 99.739, 5.59, 22.6, 28.9, "", 
  4.53, 83.78, 0.955}, {"CHE", "Europe", "Switzerland", "2021-04-22", 
  644396., 2265., 2028.857, 10555., 9., 8.143, 74456.897, 261.71, 234.425, 
  1219.58, 1.04, 0.941, 1.06, "", "", "", "", "", "", "", "", 33426., 
  6.322512*^6, 730.536, 3.862, 25682., 2.967, 0.086, 11.6, "tests performed", 
  2.35254*^6, 1.512977*^6, 839563., 69203., 47642., 27.18, 17.48, 9.7, 5505., 
  50.93, 8.654618*^6, 214.243, 43.1, 18.436, 12.644, 57410.166, "", 99.739, 
  5.59, 22.6, 28.9, "", 4.53, 83.78, 0.955}, {"CHE", "Europe", "Switzerland", 
  "2021-04-23", 646509., 2113., 2015.714, 10566., 11., 8.714, 74701.044, 
  244.147, 232.906, 1220.851, 1.271, 1.007, 1.06, "", "", "", "", "", "", "", 
  "", 33135., 6.355647*^6, 734.365, 3.829, 25790., 2.98, 0.086, 11.6, 
  "tests performed", 2.414751*^6, 1.556887*^6, 857864., 62211., 49221., 27.9, 
  17.99, 9.91, 5687., 50.93, 8.654618*^6, 214.243, 43.1, 18.436, 12.644, 
  57410.166, "", 99.739, 5.59, 22.6, 28.9, "", 4.53, 83.78, 0.955}, 
 {"CHE", "Europe", "Switzerland", "2021-04-24", 646509., 0., 2015.714, 
  10594., 28., 12.714, 74701.044, 0., 232.906, 1224.086, 3.235, 1.469, 1.05, 
  "", "", "", "", "", "", "", "", 20951., 6.376598*^6, 736.786, 2.421, 
  26056., 3.011, 0.086, 11.6, "tests performed", 2.440766*^6, 1.577628*^6, 
  863138., 26015., 50401., 28.2, 18.23, 9.97, 5824., 50.93, 8.654618*^6, 
  214.243, 43.1, 18.436, 12.644, 57410.166, "", 99.739, 5.59, 22.6, 28.9, "", 
  4.53, 83.78, 0.955}, {"CHE", "Europe", "Switzerland", "2021-04-25", 
  646509., 0., 2015.714, 10570., -24., 8.857, 74701.044, 0., 232.906, 
  1221.313, -2.773, 1.023, 1.05, "", "", "", "", "", "", "", "", 11518., 
  6.388116*^6, 738.116, 1.331, 26142., 3.021, 0.086, 11.6, "tests performed", 
  2.457261*^6, 1.590588*^6, 866673., 16495., 51406., 28.39, 18.38, 10.01, 
  5940., 50.93, 8.654618*^6, 214.243, 43.1, 18.436, 12.644, 57410.166, "", 
  99.739, 5.59, 22.6, 28.9, "", 4.53, 83.78, 0.955}, 
 {"CHE", "Europe", "Switzerland", "2021-04-26", 651822., 5313., 2074., 
  10583., 13., 8.857, 75314.936, 613.892, 239.641, 1222.815, 1.502, 1.023, 
  1.04, "", "", "", "", "", "", "", "", 27106., 6.415222*^6, 741.248, 3.132, 
  26212., 3.029, 0.085, 11.8, "tests performed", 2.511251*^6, 1.627363*^6, 
  883888., 53990., 51968., 29.02, 18.8, 10.21, 6005., 50.93, 8.654618*^6, 
  214.243, 43.1, 18.436, 12.644, 57410.166, "", 99.739, 5.59, 22.6, 28.9, "", 
  4.53, 83.78, 0.955}, {"CHE", "Europe", "Switzerland", "2021-04-27", 
  653957., 2135., 2073.143, 10591., 8., 8.429, 75561.625, 246.689, 239.542, 
  1223.74, 0.924, 0.974, 1.02, "", "", "", "", "", "", "", "", 29607., 
  6.444829*^6, 744.669, 3.421, 26374., 3.047, 0.082, 12.2, "tests performed", 
  2.580472*^6, 1.675243*^6, 905229., 69221., 53154., 29.82, 19.36, 10.46, 
  6142., 50.93, 8.654618*^6, 214.243, 43.1, 18.436, 12.644, 57410.166, "", 
  99.739, 5.59, 22.6, 28.9, "", 4.53, 83.78, 0.955}, 
 {"CHE", "Europe", "Switzerland", "2021-04-28", 656077., 2120., 1992.286, 
  10617., 26., 10.143, 75806.581, 244.956, 230.199, 1226.744, 3.004, 1.172, 
  0.99, "", "", "", "", "", "", "", "", 29746., 6.474575*^6, 748.106, 3.437, 
  26498., 3.062, 0.08, 12.5, "tests performed", 2.660342*^6, 1.732792*^6, 
  927550., 79870., 53858., 30.74, 20.02, 10.72, 6223., 50.93, 8.654618*^6, 
  214.243, 43.1, 18.436, 12.644, 57410.166, "", 99.739, 5.59, 22.6, 28.9, "", 
  4.53, 83.78, 0.955}, {"CHE", "Europe", "Switzerland", "2021-04-29", 
  658143., 2066., 1963.857, 10625., 8., 10., 76045.297, 238.716, 226.914, 
  1227.668, 0.924, 1.155, 0.98, "", "", "", "", "", "", "", "", 33178., 
  6.507753*^6, 751.94, 3.834, 26463., 3.058, 0.078, 12.8, "tests performed", 
  2.728069*^6, 1.780756*^6, 947313., 67727., 53647., 31.52, 20.58, 10.95, 
  6199., 50.93, 8.654618*^6, 214.243, 43.1, 18.436, 12.644, 57410.166, "", 
  99.739, 5.59, 22.6, 28.9, "", 4.53, 83.78, 0.955}, 
 {"CHE", "Europe", "Switzerland", "2021-04-30", 659974., 1831., 1923.571, 
  10632., 7., 9.429, 76256.861, 211.563, 222.26, 1228.477, 0.809, 1.089, 
  0.96, "", "", "", "", "", "", "", "", 33068., 6.540821*^6, 755.761, 3.821, 
  26453., 3.057, 0.075, 13.3, "tests performed", 2.788146*^6, 1.830976*^6, 
  957170., 60077., 53342., 32.22, 21.16, 11.06, 6163., 50.93, 8.654618*^6, 
  214.243, 43.1, 18.436, 12.644, 57410.166, "", 99.739, 5.59, 22.6, 28.9, "", 
  4.53, 83.78, 0.955}, {"CHE", "Europe", "Switzerland", "2021-05-01", 
  659974., 0., 1923.571, 10633., 1., 5.571, 76256.861, 0., 222.26, 1228.593, 
  0.116, 0.644, 0.95, "", "", "", "", "", "", "", "", 18825., 6.559646*^6, 
  757.936, 2.175, 26150., 3.022, 0.074, 13.5, "tests performed", 2.817355*^6, 
  1.857106*^6, 960249., 29209., 53798., 32.55, 21.46, 11.1, 6216., 50.93, 
  8.654618*^6, 214.243, 43.1, 18.436, 12.644, 57410.166, "", 99.739, 5.59, 
  22.6, 28.9, "", 4.53, 83.78, 0.955}, {"CHE", "Europe", "Switzerland", 
  "2021-05-02", 659974., 0., 1923.571, 10634., 1., 9.143, 76256.861, 0., 
  222.26, 1228.708, 0.116, 1.056, 0.93, "", "", "", "", "", "", "", "", 
  10346., 6.569992*^6, 759.131, 1.195, 25982., 3.002, 0.072, 13.9, 
  "tests performed", 2.833031*^6, 1.87127*^6, 961761., 15676., 53681., 32.73, 
  21.62, 11.11, 6203., 50.93, 8.654618*^6, 214.243, 43.1, 18.436, 12.644, 
  57410.166, "", 99.739, 5.59, 22.6, 28.9, "", 4.53, 83.78, 0.955}, 
 {"CHE", "Europe", "Switzerland", "2021-05-03", 663952., 3978., 1732.857, 
  10655., 21., 10.286, 76716.5, 459.639, 200.223, 1231.135, 2.426, 1.188, 
  0.92, "", "", "", "", "", "", "", "", 25391., 6.595383*^6, 762.065, 2.934, 
  25737., 2.974, 0.071, 14.1, "tests performed", 2.890475*^6, 1.920653*^6, 
  969822., 57444., 54175., 33.4, 22.19, 11.21, 6260., 50.93, 8.654618*^6, 
  214.243, 43.1, 18.436, 12.644, 57410.166, "", 99.739, 5.59, 22.6, 28.9, "", 
  4.53, 83.78, 0.955}, {"CHE", "Europe", "Switzerland", "2021-05-04", 
  665585., 1633., 1661.143, 10667., 12., 10.857, 76905.185, 188.685, 191.937, 
  1232.521, 1.387, 1.254, 0.91, "", "", "", "", "", "", "", "", 27385., 
  6.622768*^6, 765.229, 3.164, 25420., 2.937, 0.069, 14.5, "tests performed", 
  2.961322*^6, 1.973017*^6, 988305., 70847., 54407., 34.22, 22.8, 11.42, 
  6286., 50.93, 8.654618*^6, 214.243, 43.1, 18.436, 12.644, 57410.166, "", 
  99.739, 5.59, 22.6, 28.9, "", 4.53, 83.78, 0.955}, 
 {"CHE", "Europe", "Switzerland", "2021-05-05", 667380., 1795., 1614.714, 
  10685., 18., 9.714, 77112.589, 207.404, 186.573, 1234.601, 2.08, 1.122, 
  0.91, "", "", "", "", "", "", "", "", 28482., 6.65125*^6, 768.52, 3.291, 
  25239., 2.916, 0.068, 14.7, "tests performed", 3.047145*^6, 2.031314*^6, 
  1.015831*^6, 85823., 55258., 35.21, 23.47, 11.74, 6385., 50.93, 
  8.654618*^6, 214.243, 43.1, 18.436, 12.644, 57410.166, "", 99.739, 5.59, 
  22.6, 28.9, "", 4.53, 83.78, 0.955}, {"CHE", "Europe", "Switzerland", 
  "2021-05-06", 669067., 1687., 1560.571, 10695., 10., 10., 77307.514, 
  194.925, 180.317, 1235.756, 1.155, 1.155, 0.91, "", "", "", "", "", "", "", 
  "", 32516., 6.683766*^6, 772.277, 3.757, 25145., 2.905, 0.066, 15.2, 
  "tests performed", 3.130672*^6, 2.087204*^6, 1.043468*^6, 83527., 57515., 
  36.17, 24.12, 12.06, 6646., 50.93, 8.654618*^6, 214.243, 43.1, 18.436, 
  12.644, 57410.166, "", 99.739, 5.59, 22.6, 28.9, "", 4.53, 83.78, 0.955}, 
 {"CHE", "Europe", "Switzerland", "2021-05-07", 670613., 1546., 1519.857, 
  10702., 7., 10., 77486.147, 178.633, 175.612, 1236.565, 0.809, 1.155, 0.9, 
  "", "", "", "", "", "", "", "", 33349., 6.717115*^6, 776.131, 3.853, 
  25185., 2.91, 0.065, 15.4, "tests performed", 3.210485*^6, 2.13959*^6, 
  1.070895*^6, 79813., 60334., 37.1, 24.72, 12.37, 6971., 50.93, 8.654618*^6, 
  214.243, 43.1, 18.436, 12.644, 57410.166, "", 99.739, 5.59, 22.6, 28.9, "", 
  4.53, 83.78, 0.955}, {"CHE", "Europe", "Switzerland", "2021-05-08", 
  670613., 0., 1519.857, 10704., 2., 10.143, 77486.147, 0., 175.612, 
  1236.796, 0.231, 1.172, 0.9, "", "", "", "", "", "", "", "", 18253., 
  6.735368*^6, 778.24, 2.109, 25103., 2.901, 0.065, 15.4, "tests performed", 
  3.249899*^6, 2.169777*^6, 1.080122*^6, 39414., 61792., 37.55, 25.07, 12.48, 
  7140., 50.93, 8.654618*^6, 214.243, 43.1, 18.436, 12.644, 57410.166, "", 
  99.739, 5.59, 22.6, 28.9, "", 4.53, 83.78, 0.955}, 
 {"CHE", "Europe", "Switzerland", "2021-05-09", 670613., 0., 1519.857, 
  10706., 2., 10.286, 77486.147, 0., 175.612, 1237.027, 0.231, 1.188, 0.9, 
  "", "", "", "", "", "", "", "", 10365., 6.745733*^6, 779.437, 1.198, 
  25106., 2.901, 0.064, 15.6, "tests performed", 3.273038*^6, 2.187106*^6, 
  1.085932*^6, 23139., 62858., 37.82, 25.27, 12.55, 7263., 50.93, 
  8.654618*^6, 214.243, 43.1, 18.436, 12.644, 57410.166, "", 99.739, 5.59, 
  22.6, 28.9, "", 4.53, 83.78, 0.955}, {"CHE", "Europe", "Switzerland", 
  "2021-05-10", 674296., 3683., 1477.714, 10715., 9., 8.571, 77911.7, 
  425.553, 170.743, 1238.067, 1.04, 0.99, 0.9, "", "", "", "", "", "", "", 
  "", 29916., 6.775649*^6, 782.894, 3.457, 25752., 2.976, 0.061, 16.4, 
  "tests performed", 3.349636*^6, 2.232424*^6, 1.117212*^6, 76598., 65594., 
  38.7, 25.79, 12.91, 7579., 50.93, 8.654618*^6, 214.243, 43.1, 18.436, 
  12.644, 57410.166, "", 99.739, 5.59, 22.6, 28.9, "", 4.53, 83.78, 0.955}, 
 {"CHE", "Europe", "Switzerland", "2021-05-11", 675671., 1375., 1440.857, 
  10721., 6., 7.714, 78070.575, 158.875, 166.484, 1238.761, 0.693, 0.891, 
  0.88, "", "", "", "", "", "", "", "", 38291., 6.81394*^6, 787.318, 4.424, 
  27310., 3.156, 0.056, 17.9, "tests performed", 3.439129*^6, 2.285168*^6, 
  1.153961*^6, 89493., 68258., 39.74, 26.4, 13.33, 7887., 50.93, 8.654618*^6, 
  214.243, 43.1, 18.436, 12.644, 57410.166, "", 99.739, 5.59, 22.6, 28.9, "", 
  4.53, 83.78, 0.955}, {"CHE", "Europe", "Switzerland", "2021-05-12", 
  677210., 1539., 1404.286, 10725., 4., 5.714, 78248.399, 177.824, 162.259, 
  1239.223, 0.462, 0.66, 0.86, "", "", "", "", "", "", "", "", 40218., 
  6.854158*^6, 791.965, 4.647, 28987., 3.349, 0.052, 19.2, "tests performed", 
  3.54376*^6, 2.346998*^6, 1.196762*^6, 104631., 70945., 40.95, 27.12, 13.83, 
  8197., 50.93, 8.654618*^6, 214.243, 43.1, 18.436, 12.644, 57410.166, "", 
  99.739, 5.59, 22.6, 28.9, "", 4.53, 83.78, 0.955}, 
 {"CHE", "Europe", "Switzerland", "2021-05-13", 677210., 0., 1163.286, 
  10728., 3., 4.714, 78248.399, 0., 134.412, 1239.569, 0.347, 0.545, 0.87, 
  "", "", "", "", "", "", "", "", 16639., 6.870797*^6, 793.888, 1.923, 
  26719., 3.087, 0.051, 19.6, "tests performed", 3.589419*^6, 2.377921*^6, 
  1.211498*^6, 45659., 65535., 41.47, 27.48, 14., 7572., 50.93, 8.654618*^6, 
  214.243, 43.1, 18.436, 12.644, 57410.166, "", 99.739, 5.59, 22.6, 28.9, "", 
  4.53, 83.78, 0.955}, {"CHE", "Europe", "Switzerland", "2021-05-14", 
  679510., 2300., 1271., 10730., 2., 4., 78514.153, 265.754, 146.858, 
  1239.801, 0.231, 0.462, 0.89, "", "", "", "", "", "", "", "", 27358., 
  6.898155*^6, 797.049, 3.161, 25863., 2.988, 0.05, 20., "tests performed", 
  3.666246*^6, 2.420937*^6, 1.245309*^6, 76827., 65109., 42.36, 27.97, 14.39, 
  7523., 50.93, 8.654618*^6, 214.243, 43.1, 18.436, 12.644, 57410.166, "", 
  99.739, 5.59, 22.6, 28.9, "", 4.53, 83.78, 0.955}, 
 {"CHE", "Europe", "Switzerland", "2021-05-15", 679510., 0., 1271., 10730., 
  0., 3.714, 78514.153, 0., 146.858, 1239.801, 0., 0.429, 0.89, "", "", "", 
  "", "", "", "", "", 19097., 6.917252*^6, 799.256, 2.207, 25983., 3.002, 
  0.048, 20.8, "tests performed", 3.708562*^6, 2.451432*^6, 1.25713*^6, 
  42316., 65523., 42.85, 28.33, 14.53, 7571., 50.93, 8.654618*^6, 214.243, 
  43.1, 18.436, 12.644, 57410.166, "", 99.739, 5.59, 22.6, 28.9, "", 4.53, 
  83.78, 0.955}, {"CHE", "Europe", "Switzerland", "2021-05-16", 679510., 0., 
  1271., 10731., 1., 3.571, 78514.153, 0., 146.858, 1239.916, 0.116, 0.413, 
  0.89, "", "", "", "", "", "", "", "", 10709., 6.927961*^6, 800.493, 1.237, 
  26033., 3.008, 0.047, 21.3, "tests performed", 3.732089*^6, 2.46972*^6, 
  1.262369*^6, 23527., 65579., 43.12, 28.54, 14.59, 7577., 50.93, 
  8.654618*^6, 214.243, 43.1, 18.436, 12.644, 57410.166, "", 99.739, 5.59, 
  22.6, 28.9, "", 4.53, 83.78, 0.955}, {"CHE", "Europe", "Switzerland", 
  "2021-05-17", 682160., 2650., 1123.429, 10744., 13., 4.143, 78820.348, 
  306.195, 129.807, 1241.418, 1.502, 0.479, 0.89, "", "", "", "", "", "", "", 
  "", 26607., 6.954568*^6, 803.567, 3.074, 25560., 2.953, 0.048, 20.8, 
  "tests performed", 3.811641*^6, 2.510141*^6, 1.3015*^6, 79552., 66001., 
  44.04, 29., 15.04, 7626., 50.93, 8.654618*^6, 214.243, 43.1, 18.436, 
  12.644, 57410.166, "", 99.739, 5.59, 22.6, 28.9, "", 4.53, 83.78, 0.955}, 
 {"CHE", "Europe", "Switzerland", "2021-05-18", 683400., 1240., 1104.143, 
  10752., 8., 4.429, 78963.624, 143.276, 127.578, 1242.343, 0.924, 0.512, 
  0.86, "", "", "", "", "", "", "", "", 28766., 6.983334*^6, 806.891, 3.324, 
  24199., 2.796, 0.05, 20., "tests performed", 3.90555*^6, 2.559893*^6, 
  1.345657*^6, 93909., 66632., 45.13, 29.58, 15.55, 7699., 50.93, 
  8.654618*^6, 214.243, 43.1, 18.436, 12.644, 57410.166, "", 99.739, 5.59, 
  22.6, 28.9, "", 4.53, 83.78, 0.955}, {"CHE", "Europe", "Switzerland", 
  "2021-05-19", 684954., 1554., 1106.286, 10756., 4., 4.429, 79143.181, 
  179.557, 127.826, 1242.805, 0.462, 0.512, 0.87, "", "", "", "", "", "", "", 
  "", 33442., 7.016776*^6, 810.755, 3.864, 23231., 2.684, 0.051, 19.6, 
  "tests performed", 4.019503*^6, 2.623071*^6, 1.396432*^6, 113953., 67963., 
  46.44, 30.31, 16.14, 7853., 50.93, 8.654618*^6, 214.243, 43.1, 18.436, 
  12.644, 57410.166, "", 99.739, 5.59, 22.6, 28.9, "", 4.53, 83.78, 0.955}, 
 {"CHE", "Europe", "Switzerland", "2021-05-20", 686152., 1198., 1277.429, 
  10760., 4., 4.571, 79281.604, 138.423, 147.601, 1243.267, 0.462, 0.528, 
  0.86, "", "", "", "", "", "", "", "", 40099., 7.056875*^6, 815.388, 4.633, 
  26583., 3.072, 0.047, 21.3, "tests performed", 4.120631*^6, 2.678586*^6, 
  1.442045*^6, 101128., 75887., 47.61, 30.95, 16.66, 8768., 50.93, 
  8.654618*^6, 214.243, 43.1, 18.436, 12.644, 57410.166, "", 99.739, 5.59, 
  22.6, 28.9, "", 4.53, 83.78, 0.955}, {"CHE", "Europe", "Switzerland", 
  "2021-05-21", 686152., 0., 948.857, 10768., 8., 5.429, 79281.604, 0., 
  109.636, 1244.191, 0.924, 0.627, 0.84, "", "", "", "", "", "", "", "", 
  38842., 7.095717*^6, 819.876, 4.488, 28223., 3.261, 0.043, 23.3, 
  "tests performed", 4.216284*^6, 2.732914*^6, 1.48337*^6, 95653., 78577., 
  48.72, 31.58, 17.14, 9079., 50.93, 8.654618*^6, 214.243, 43.1, 18.436, 
  12.644, 57410.166, "", 99.739, 5.59, 22.6, 28.9, "", 4.53, 83.78, 0.955}, 
 {"CHE", "Europe", "Switzerland", "2021-05-22", 687353., 1201., 1120.429, 
  10775., 7., 6.429, 79420.374, 138.77, 129.46, 1245., 0.809, 0.743, 0.86, 
  "", "", "", "", "", "", "", "", 20661., 7.116378*^6, 822.264, 2.387, 
  28447., 3.287, 0.042, 23.8, "tests performed", 4.261466*^6, 2.762447*^6, 
  1.499019*^6, 45182., 78986., 49.24, 31.92, 17.32, 9126., 50.93, 
  8.654618*^6, 214.243, 43.1, 18.436, 12.644, 57410.166, "", 99.739, 5.59, 
  22.6, 28.9, "", 4.53, 83.78, 0.955}, {"CHE", "Europe", "Switzerland", 
  "2021-05-23", 687353., 0., 1120.429, 10776., 1., 6.429, 79420.374, 0., 
  129.46, 1245.116, 0.116, 0.743, 0.85, "", "", "", "", "", "", "", "", 
  10275., 7.126653*^6, 823.451, 1.187, 28385., 3.28, 0.041, 24.4, 
  "tests performed", 4.290523*^6, 2.782409*^6, 1.508114*^6, 29057., 79776., 
  49.57, 32.15, 17.43, 9218., 50.93, 8.654618*^6, 214.243, 43.1, 18.436, 
  12.644, 57410.166, "", 99.739, 5.59, 22.6, 28.9, "", 4.53, 83.78, 0.955}, 
 {"CHE", "Europe", "Switzerland", "2021-05-24", 687353., 0., 741.857, 10779., 
  3., 5., 79420.374, 0., 85.718, 1245.462, 0.347, 0.578, 0.84, "", "", "", 
  "", "", "", "", "", 12222., 7.138875*^6, 824.863, 1.412, 26330., 3.042, 
  0.039, 25.6, "tests performed", 4.338956*^6, 2.813098*^6, 1.525858*^6, 
  48433., 75331., 50.13, 32.5, 17.63, 8704., 50.93, 8.654618*^6, 214.243, 
  43.1, 18.436, 12.644, 57410.166, "", 99.739, 5.59, 22.6, 28.9, "", 4.53, 
  83.78, 0.955}, {"CHE", "Europe", "Switzerland", "2021-05-25", 690123., 
  2770., 960.429, 10786., 7., 4.857, 79740.435, 320.06, 110.973, 1246.271, 
  0.809, 0.561, 0.91, "", "", "", "", "", "", "", "", 25649., 7.164524*^6, 
  827.827, 2.964, 25884., 2.991, 0.038, 26.3, "tests performed", 4.431567*^6, 
  2.861468*^6, 1.570099*^6, 92611., 75145., 51.2, 33.06, 18.14, 8683., 50.93, 
  8.654618*^6, 214.243, 43.1, 18.436, 12.644, 57410.166, "", 99.739, 5.59, 
  22.6, 28.9, "", 4.53, 83.78, 0.955}, {"CHE", "Europe", "Switzerland", 
  "2021-05-26", 691119., 996., 880.714, 10789., 3., 4.714, 79855.518, 
  115.083, 101.762, 1246.618, 0.347, 0.545, 0.9, "", "", "", "", "", "", "", 
  "", 28722., 7.193246*^6, 831.145, 3.319, 25210., 2.913, 0.037, 27., 
  "tests performed", 4.540204*^6, 2.918016*^6, 1.622188*^6, 108637., 74386., 
  52.46, 33.72, 18.74, 8595., 50.93, 8.654618*^6, 214.243, 43.1, 18.436, 
  12.644, 57410.166, "", 99.739, 5.59, 22.6, 28.9, "", 4.53, 83.78, 0.955}, 
 {"CHE", "Europe", "Switzerland", "2021-05-27", 692111., 992., 851.286, 
  10798., 9., 5.429, 79970.138, 114.621, 98.362, 1247.658, 1.04, 0.627, 0.89, 
  "", "", "", "", "", "", "", "", 30256., 7.223502*^6, 834.641, 3.496, 
  23804., 2.75, 0.037, 27., "tests performed", 4.638147*^6, 2.97237*^6, 
  1.665777*^6, 97943., 73931., 53.59, 34.34, 19.25, 8542., 50.93, 
  8.654618*^6, 214.243, 43.1, 18.436, 12.644, 57410.166, "", 99.739, 5.59, 
  22.6, 28.9, "", 4.53, 83.78, 0.955}, {"CHE", "Europe", "Switzerland", 
  "2021-05-28", 693023., 912., 981.571, 10801., 3., 4.714, 80075.516, 
  105.377, 113.416, 1248.004, 0.347, 0.545, 0.87, "", "", "", "", "", "", "", 
  "", 31134., 7.254636*^6, 838.239, 3.597, 22703., 2.623, 0.037, 27., 
  "tests performed", 4.733603*^6, 3.022122*^6, 1.711481*^6, 95456., 73903., 
  54.69, 34.92, 19.78, 8539., 50.93, 8.654618*^6, 214.243, 43.1, 18.436, 
  12.644, 57410.166, "", 99.739, 5.59, 22.6, 28.9, "", 4.53, 83.78, 0.955}, 
 {"CHE", "Europe", "Switzerland", "2021-05-29", 693023., 0., 810., 10805., 
  4., 4.286, 80075.516, 0., 93.592, 1248.466, 0.462, 0.495, 0.84, "", "", "", 
  "", "", "", "", "", 17854., 7.27249*^6, 840.302, 2.063, 22302., 2.577, 
  0.037, 27., "tests performed", 4.784573*^6, 3.049088*^6, 1.735485*^6, 
  50970., 74730., 55.28, 35.23, 20.05, 8635., 50.93, 8.654618*^6, 214.243, 
  43.1, 18.436, 12.644, 57410.166, "", 99.739, 5.59, 22.6, 28.9, "", 4.53, 
  83.78, 0.955}, {"CHE", "Europe", "Switzerland", "2021-05-30", 693023., 0., 
  810., 10806., 1., 4.286, 80075.516, 0., 93.592, 1248.582, 0.116, 0.495, 
  0.82, "", "", "", "", "", "", "", "", 8892., 7.281382*^6, 841.329, 1.027, 
  22104., 2.554, 0.037, 27., "tests performed", 4.817789*^6, 3.068308*^6, 
  1.749481*^6, 33216., 75324., 55.67, 35.45, 20.21, 8703., 50.93, 
  8.654618*^6, 214.243, 43.1, 18.436, 12.644, 57410.166, "", 99.739, 5.59, 
  22.6, 28.9, "", 4.53, 83.78, 0.955}, {"CHE", "Europe", "Switzerland", 
  "2021-05-31", 694740., 1717., 1055.286, 10810., 4., 4.429, 80273.907, 
  198.391, 121.933, 1249.044, 0.462, 0.512, 0.81, "", "", "", "", "", "", "", 
  "", 23907., 7.305289*^6, 844.091, 2.762, 23773., 2.747, 0.036, 27.8, 
  "tests performed", 4.905645*^6, 3.111677*^6, 1.793968*^6, 87856., 80956., 
  56.68, 35.95, 20.73, 9354., 48.15, 8.654618*^6, 214.243, 43.1, 18.436, 
  12.644, 57410.166, "", 99.739, 5.59, 22.6, 28.9, "", 4.53, 83.78, 0.955}, 
 {"CHE", "Europe", "Switzerland", "2021-06-01", 695496., 756., 767.571, 
  10826., 16., 5.714, 80361.259, 87.352, 88.689, 1250.893, 1.849, 0.66, 0.76, 
  "", "", "", "", "", "", "", "", 26997., 7.332286*^6, 847.211, 3.119, 
  23966., 2.769, 0.033, 30.3, "tests performed", 5.006982*^6, 3.164781*^6, 
  1.842201*^6, 101337., 82202., 57.85, 36.57, 21.29, 9498., 48.15, 
  8.654618*^6, 214.243, 43.1, 18.436, 12.644, 57410.166, "", 99.739, 5.59, 
  22.6, 28.9, "", 4.53, 83.78, 0.955}, {"CHE", "Europe", "Switzerland", 
  "2021-06-02", 696213., 717., 727.714, 10826., 0., 5.286, 80444.105, 82.846, 
  84.084, 1250.893, 0., 0.611, 0.76, "", "", "", "", "", "", "", "", 30858., 
  7.363144*^6, 850.776, 3.565, 24271., 2.804, 0.03, 33.3, "tests performed", 
  5.128983*^6, 3.230088*^6, 1.898895*^6, 122001., 84111., 59.26, 37.32, 
  21.94, 9719., 48.15, 8.654618*^6, 214.243, 43.1, 18.436, 12.644, 57410.166, 
  "", 99.739, 5.59, 22.6, 28.9, "", 4.53, 83.78, 0.955}, 
 {"CHE", "Europe", "Switzerland", "2021-06-03", 696801., 588., 670., 10828., 
  2., 4.286, 80512.046, 67.941, 77.415, 1251.124, 0.231, 0.495, 0.75, "", "", 
  "", "", "", "", "", "", 26474., 7.389618*^6, 853.835, 3.059, 23731., 2.742, 
  0.028, 35.7, "tests performed", "", "", "", "", "", "", "", "", "", 48.15, 
  8.654618*^6, 214.243, 43.1, 18.436, 12.644, 57410.166, "", 99.739, 5.59, 
  22.6, 28.9, "", 4.53, 83.78, 0.955}, {"CHE", "Europe", "Switzerland", 
  "2021-06-04", 697292., 491., 609.857, 10831., 3., 4.286, 80568.778, 56.733, 
  70.466, 1251.471, 0.347, 0.495, 0.75, "", "", "", "", "", "", "", "", 
  28184., 7.417802*^6, 857.092, 3.257, 23309., 2.693, 0.027, 37., 
  "tests performed", "", "", "", "", "", "", "", "", "", 48.15, 8.654618*^6, 
  214.243, 43.1, 18.436, 12.644, 57410.166, "", 99.739, 5.59, 22.6, 28.9, "", 
  4.53, 83.78, 0.955}, {"CHE", "Europe", "Switzerland", "2021-06-05", 
  697292., 0., 609.857, 10832., 1., 3.857, 80568.778, 0., 70.466, 1251.586, 
  0.116, 0.446, 0.75, "", "", "", "", "", "", "", "", 15618., 7.43342*^6, 
  858.896, 1.805, 22990., 2.656, 0.026, 38.5, "tests performed", "", "", "", 
  "", "", "", "", "", "", "", 8.654618*^6, 214.243, 43.1, 18.436, 12.644, 
  57410.166, "", 99.739, 5.59, 22.6, 28.9, "", 4.53, 83.78, 0.955}, 
 {"CHE", "Europe", "Switzerland", "2021-06-06", 697292., 0., 609.857, 10832., 
  0., 3.714, 80568.778, 0., 70.466, 1251.586, 0., 0.429, 0.75, "", "", "", 
  "", "", "", "", "", "", "", "", "", "", "", "", "", "", "", "", "", "", "", 
  "", "", "", "", "", 8.654618*^6, 214.243, 43.1, 18.436, 12.644, 57410.166, 
  "", 99.739, 5.59, 22.6, 28.9, "", 4.53, 83.78, 0.955}, 
 {"CHE", "Europe", "Switzerland", "2021-06-07", 698369., 1077., 518.429, 
  10841., 9., 4.429, 80693.221, 124.442, 59.902, 1252.626, 1.04, 0.512, "", 
  "", "", "", "", "", "", "", "", "", "", "", "", "", "", "", "", "", "", "", 
  "", "", "", "", "", "", "", "", 8.654618*^6, 214.243, 43.1, 18.436, 12.644, 
  57410.166, "", 99.739, 5.59, 22.6, 28.9, "", 4.53, 83.78, 0.955}, 
 {"SYR", "Asia", "Syria", "2020-03-22", 1., 1., "", "", "", "", 0.057, 0.057, 
  "", "", "", "", "", "", "", "", "", "", "", "", "", "", "", "", "", "", "", 
  "", "", "", "", "", "", "", "", "", "", "", "", 61.11, 1.7500657*^7, "", 
  21.7, "", 2.577, "", "", 376.264, "", "", "", 70.598, 1.5, 72.7, 0.567}, 
 {"SYR", "Asia", "Syria", "2020-03-23", 1., 0., "", "", "", "", 0.057, 0., 
  "", "", "", "", "", "", "", "", "", "", "", "", "", "", "", "", "", "", "", 
  "", "", "", "", "", "", "", "", "", "", "", "", 72.22, 1.7500657*^7, "", 
  21.7, "", 2.577, "", "", 376.264, "", "", "", 70.598, 1.5, 72.7, 0.567}, 
 {"SYR", "Asia", "Syria", "2020-03-24", 1., 0., "", "", "", "", 0.057, 0., 
  "", "", "", "", "", "", "", "", "", "", "", "", "", "", "", "", "", "", "", 
  "", "", "", "", "", "", "", "", "", "", "", "", 72.22, 1.7500657*^7, "", 
  21.7, "", 2.577, "", "", 376.264, "", "", "", 70.598, 1.5, 72.7, 0.567}, 
 {"SYR", "Asia", "Syria", "2020-03-25", 5., 4., "", "", "", "", 0.286, 0.229, 
  "", "", "", "", "", "", "", "", "", "", "", "", "", "", "", "", "", "", "", 
  "", "", "", "", "", "", "", "", "", "", "", "", 84.26, 1.7500657*^7, "", 
  21.7, "", 2.577, "", "", 376.264, "", "", "", 70.598, 1.5, 72.7, 0.567}, 
 {"SYR", "Asia", "Syria", "2020-03-26", 5., 0., "", "", "", "", 0.286, 0., 
  "", "", "", "", "", "", "", "", "", "", "", "", "", "", "", "", "", "", "", 
  "", "", "", "", "", "", "", "", "", "", "", "", 84.26, 1.7500657*^7, "", 
  21.7, "", 2.577, "", "", 376.264, "", "", "", 70.598, 1.5, 72.7, 0.567}, 
 {"SYR", "Asia", "Syria", "2020-03-27", 5., 0., 0.714, "", "", 0., 0.286, 0., 
  0.041, "", "", 0., "", "", "", "", "", "", "", "", "", "", "", "", "", "", 
  "", "", "", "", "", "", "", "", "", "", "", "", "", 84.26, 1.7500657*^7, 
  "", 21.7, "", 2.577, "", "", 376.264, "", "", "", 70.598, 1.5, 72.7, 
  0.567}, {"SYR", "Asia", "Syria", "2020-03-28", 5., 0., 0.714, "", "", 0., 
  0.286, 0., 0.041, "", "", 0., "", "", "", "", "", "", "", "", "", "", "", 
  "", "", "", "", "", "", "", "", "", "", "", "", "", "", "", "", 84.26, 
  1.7500657*^7, "", 21.7, "", 2.577, "", "", 376.264, "", "", "", 70.598, 
  1.5, 72.7, 0.567}, {"SYR", "Asia", "Syria", "2020-03-29", 9., 4., 1.143, 
  1., 1., 0.143, 0.514, 0.229, 0.065, 0.057, 0.057, 0.008, "", "", "", "", 
  "", "", "", "", "", "", "", "", "", "", "", "", "", "", "", "", "", "", "", 
  "", "", "", "", 84.26, 1.7500657*^7, "", 21.7, "", 2.577, "", "", 376.264, 
  "", "", "", 70.598, 1.5, 72.7, 0.567}, {"SYR", "Asia", "Syria", 
  "2020-03-30", 10., 1., 1.286, 2., 1., 0.286, 0.571, 0.057, 0.073, 0.114, 
  0.057, 0.016, "", "", "", "", "", "", "", "", "", "", "", "", "", "", "", 
  "", "", "", "", "", "", "", "", "", "", "", "", 84.26, 1.7500657*^7, "", 
  21.7, "", 2.577, "", "", 376.264, "", "", "", 70.598, 1.5, 72.7, 0.567}, 
 {"SYR", "Asia", "Syria", "2020-03-31", 10., 0., 1.286, 2., 0., 0.286, 0.571, 
  0., 0.073, 0.114, 0., 0.016, "", "", "", "", "", "", "", "", "", "", "", 
  "", "", "", "", "", "", "", "", "", "", "", "", "", "", "", "", 84.26, 
  1.7500657*^7, "", 21.7, "", 2.577, "", "", 376.264, "", "", "", 70.598, 
  1.5, 72.7, 0.567}, {"SYR", "Asia", "Syria", "2020-04-01", 10., 0., 0.714, 
  2., 0., 0.286, 0.571, 0., 0.041, 0.114, 0., 0.016, "", "", "", "", "", "", 
  "", "", "", "", "", "", "", "", "", "", "", "", "", "", "", "", "", "", "", 
  "", "", 87.04, 1.7500657*^7, "", 21.7, "", 2.577, "", "", 376.264, "", "", 
  "", 70.598, 1.5, 72.7, 0.567}, {"SYR", "Asia", "Syria", "2020-04-02", 16., 
  6., 1.571, 2., 0., 0.286, 0.914, 0.343, 0.09, 0.114, 0., 0.016, "", "", "", 
  "", "", "", "", "", "", "", "", "", "", "", "", "", "", "", "", "", "", "", 
  "", "", "", "", "", 87.04, 1.7500657*^7, "", 21.7, "", 2.577, "", "", 
  376.264, "", "", "", 70.598, 1.5, 72.7, 0.567}, 
 {"SYR", "Asia", "Syria", "2020-04-03", 16., 0., 1.571, 2., 0., 0.286, 0.914, 
  0., 0.09, 0.114, 0., 0.016, "", "", "", "", "", "", "", "", "", "", "", "", 
  "", "", "", "", "", "", "", "", "", "", "", "", "", "", "", 87.04, 
  1.7500657*^7, "", 21.7, "", 2.577, "", "", 376.264, "", "", "", 70.598, 
  1.5, 72.7, 0.567}, {"SYR", "Asia", "Syria", "2020-04-04", 16., 0., 1.571, 
  2., 0., 0.286, 0.914, 0., 0.09, 0.114, 0., 0.016, "", "", "", "", "", "", 
  "", "", "", "", "", "", "", "", "", "", "", "", "", "", "", "", "", "", "", 
  "", "", 87.04, 1.7500657*^7, "", 21.7, "", 2.577, "", "", 376.264, "", "", 
  "", 70.598, 1.5, 72.7, 0.567}, {"SYR", "Asia", "Syria", "2020-04-05", 19., 
  3., 1.429, 2., 0., 0.143, 1.086, 0.171, 0.082, 0.114, 0., 0.008, "", "", 
  "", "", "", "", "", "", "", "", "", "", "", "", "", "", "", "", "", "", "", 
  "", "", "", "", "", "", 87.04, 1.7500657*^7, "", 21.7, "", 2.577, "", "", 
  376.264, "", "", "", 70.598, 1.5, 72.7, 0.567}, 
 {"SYR", "Asia", "Syria", "2020-04-06", 19., 0., 1.286, 2., 0., 0., 1.086, 
  0., 0.073, 0.114, 0., 0., "", "", "", "", "", "", "", "", "", "", "", "", 
  "", "", "", "", "", "", "", "", "", "", "", "", "", "", "", 87.04, 
  1.7500657*^7, "", 21.7, "", 2.577, "", "", 376.264, "", "", "", 70.598, 
  1.5, 72.7, 0.567}, {"SYR", "Asia", "Syria", "2020-04-07", 19., 0., 1.286, 
  2., 0., 0., 1.086, 0., 0.073, 0.114, 0., 0., "", "", "", "", "", "", "", 
  "", "", "", "", "", "", "", "", "", "", "", "", "", "", "", "", "", "", "", 
  "", 87.04, 1.7500657*^7, "", 21.7, "", 2.577, "", "", 376.264, "", "", "", 
  70.598, 1.5, 72.7, 0.567}, {"SYR", "Asia", "Syria", "2020-04-08", 19., 0., 
  1.286, 2., 0., 0., 1.086, 0., 0.073, 0.114, 0., 0., "", "", "", "", "", "", 
  "", "", "", "", "", "", "", "", "", "", "", "", "", "", "", "", "", "", "", 
  "", "", 87.04, 1.7500657*^7, "", 21.7, "", 2.577, "", "", 376.264, "", "", 
  "", 70.598, 1.5, 72.7, 0.567}, {"SYR", "Asia", "Syria", "2020-04-09", 19., 
  0., 0.429, 2., 0., 0., 1.086, 0., 0.024, 0.114, 0., 0., "", "", "", "", "", 
  "", "", "", "", "", "", "", "", "", "", "", "", "", "", "", "", "", "", "", 
  "", "", "", 87.04, 1.7500657*^7, "", 21.7, "", 2.577, "", "", 376.264, "", 
  "", "", 70.598, 1.5, 72.7, 0.567}, {"SYR", "Asia", "Syria", "2020-04-10", 
  19., 0., 0.429, 2., 0., 0., 1.086, 0., 0.024, 0.114, 0., 0., "", "", "", 
  "", "", "", "", "", "", "", "", "", "", "", "", "", "", "", "", "", "", "", 
  "", "", "", "", "", 87.04, 1.7500657*^7, "", 21.7, "", 2.577, "", "", 
  376.264, "", "", "", 70.598, 1.5, 72.7, 0.567}, 
 {"SYR", "Asia", "Syria", "2020-04-11", 25., 6., 1.286, 2., 0., 0., 1.429, 
  0.343, 0.073, 0.114, 0., 0., "", "", "", "", "", "", "", "", "", "", "", 
  "", "", "", "", "", "", "", "", "", "", "", "", "", "", "", "", 87.04, 
  1.7500657*^7, "", 21.7, "", 2.577, "", "", 376.264, "", "", "", 70.598, 
  1.5, 72.7, 0.567}, {"SYR", "Asia", "Syria", "2020-04-12", 25., 0., 0.857, 
  2., 0., 0., 1.429, 0., 0.049, 0.114, 0., 0., "", "", "", "", "", "", "", 
  "", "", "", "", "", "", "", "", "", "", "", "", "", "", "", "", "", "", "", 
  "", 87.04, 1.7500657*^7, "", 21.7, "", 2.577, "", "", 376.264, "", "", "", 
  70.598, 1.5, 72.7, 0.567}, {"SYR", "Asia", "Syria", "2020-04-13", 25., 0., 
  0.857, 2., 0., 0., 1.429, 0., 0.049, 0.114, 0., 0., "", "", "", "", "", "", 
  "", "", "", "", "", "", "", "", "", "", "", "", "", "", "", "", "", "", "", 
  "", "", 87.04, 1.7500657*^7, "", 21.7, "", 2.577, "", "", 376.264, "", "", 
  "", 70.598, 1.5, 72.7, 0.567}, {"SYR", "Asia", "Syria", "2020-04-14", 29., 
  4., 1.429, 2., 0., 0., 1.657, 0.229, 0.082, 0.114, 0., 0., "", "", "", "", 
  "", "", "", "", "", "", "", "", "", "", "", "", "", "", "", "", "", "", "", 
  "", "", "", "", 87.04, 1.7500657*^7, "", 21.7, "", 2.577, "", "", 376.264, 
  "", "", "", 70.598, 1.5, 72.7, 0.567}, {"SYR", "Asia", "Syria", 
  "2020-04-15", 33., 4., 2., 2., 0., 0., 1.886, 0.229, 0.114, 0.114, 0., 0., 
  "", "", "", "", "", "", "", "", "", "", "", "", "", "", "", "", "", "", "", 
  "", "", "", "", "", "", "", "", 87.04, 1.7500657*^7, "", 21.7, "", 2.577, 
  "", "", 376.264, "", "", "", 70.598, 1.5, 72.7, 0.567}, 
 {"SYR", "Asia", "Syria", "2020-04-16", 33., 0., 2., 2., 0., 0., 1.886, 0., 
  0.114, 0.114, 0., 0., "", "", "", "", "", "", "", "", "", "", "", "", "", 
  "", "", "", "", "", "", "", "", "", "", "", "", "", "", 87.04, 
  1.7500657*^7, "", 21.7, "", 2.577, "", "", 376.264, "", "", "", 70.598, 
  1.5, 72.7, 0.567}, {"SYR", "Asia", "Syria", "2020-04-17", 38., 5., 2.714, 
  2., 0., 0., 2.171, 0.286, 0.155, 0.114, 0., 0., "", "", "", "", "", "", "", 
  "", "", "", "", "", "", "", "", "", "", "", "", "", "", "", "", "", "", "", 
  "", 87.04, 1.7500657*^7, "", 21.7, "", 2.577, "", "", 376.264, "", "", "", 
  70.598, 1.5, 72.7, 0.567}, {"SYR", "Asia", "Syria", "2020-04-18", 38., 0., 
  1.857, 2., 0., 0., 2.171, 0., 0.106, 0.114, 0., 0., "", "", "", "", "", "", 
  "", "", "", "", "", "", "", "", "", "", "", "", "", "", "", "", "", "", "", 
  "", "", 87.04, 1.7500657*^7, "", 21.7, "", 2.577, "", "", 376.264, "", "", 
  "", 70.598, 1.5, 72.7, 0.567}, {"SYR", "Asia", "Syria", "2020-04-19", 39., 
  1., 2., 3., 1., 0.143, 2.228, 0.057, 0.114, 0.171, 0.057, 0.008, "", "", 
  "", "", "", "", "", "", "", "", "", "", "", "", "", "", "", "", "", "", "", 
  "", "", "", "", "", "", 87.04, 1.7500657*^7, "", 21.7, "", 2.577, "", "", 
  376.264, "", "", "", 70.598, 1.5, 72.7, 0.567}, 
 {"SYR", "Asia", "Syria", "2020-04-20", 39., 0., 2., 3., 0., 0.143, 2.228, 
  0., 0.114, 0.171, 0., 0.008, "", "", "", "", "", "", "", "", "", "", "", 
  "", "", "", "", "", "", "", "", "", "", "", "", "", "", "", "", 75.93, 
  1.7500657*^7, "", 21.7, "", 2.577, "", "", 376.264, "", "", "", 70.598, 
  1.5, 72.7, 0.567}, {"SYR", "Asia", "Syria", "2020-04-21", 42., 3., 1.857, 
  3., 0., 0.143, 2.4, 0.171, 0.106, 0.171, 0., 0.008, "", "", "", "", "", "", 
  "", "", "", "", "", "", "", "", "", "", "", "", "", "", "", "", "", "", "", 
  "", "", 75.93, 1.7500657*^7, "", 21.7, "", 2.577, "", "", 376.264, "", "", 
  "", 70.598, 1.5, 72.7, 0.567}, {"SYR", "Asia", "Syria", "2020-04-22", 42., 
  0., 1.286, 3., 0., 0.143, 2.4, 0., 0.073, 0.171, 0., 0.008, "", "", "", "", 
  "", "", "", "", "", "", "", "", "", "", "", "", "", "", "", "", "", "", "", 
  "", "", "", "", 87.04, 1.7500657*^7, "", 21.7, "", 2.577, "", "", 376.264, 
  "", "", "", 70.598, 1.5, 72.7, 0.567}, {"SYR", "Asia", "Syria", 
  "2020-04-23", 42., 0., 1.286, 3., 0., 0.143, 2.4, 0., 0.073, 0.171, 0., 
  0.008, "", "", "", "", "", "", "", "", "", "", "", "", "", "", "", "", "", 
  "", "", "", "", "", "", "", "", "", "", 87.04, 1.7500657*^7, "", 21.7, "", 
  2.577, "", "", 376.264, "", "", "", 70.598, 1.5, 72.7, 0.567}, 
 {"SYR", "Asia", "Syria", "2020-04-24", 42., 0., 0.571, 3., 0., 0.143, 2.4, 
  0., 0.033, 0.171, 0., 0.008, "", "", "", "", "", "", "", "", "", "", "", 
  "", "", "", "", "", "", "", "", "", "", "", "", "", "", "", "", 87.04, 
  1.7500657*^7, "", 21.7, "", 2.577, "", "", 376.264, "", "", "", 70.598, 
  1.5, 72.7, 0.567}, {"SYR", "Asia", "Syria", "2020-04-25", 42., 0., 0.571, 
  3., 0., 0.143, 2.4, 0., 0.033, 0.171, 0., 0.008, "", "", "", "", "", "", 
  "", "", "", "", "", "", "", "", "", "", "", "", "", "", "", "", "", "", "", 
  "", "", 87.04, 1.7500657*^7, "", 21.7, "", 2.577, "", "", 376.264, "", "", 
  "", 70.598, 1.5, 72.7, 0.567}, {"SYR", "Asia", "Syria", "2020-04-26", 43., 
  1., 0.571, 3., 0., 0., 2.457, 0.057, 0.033, 0.171, 0., 0., "", "", "", "", 
  "", "", "", "", "", "", "", "", "", "", "", "", "", "", "", "", "", "", "", 
  "", "", "", "", 87.04, 1.7500657*^7, "", 21.7, "", 2.577, "", "", 376.264, 
  "", "", "", 70.598, 1.5, 72.7, 0.567}, {"SYR", "Asia", "Syria", 
  "2020-04-27", 43., 0., 0.571, 3., 0., 0., 2.457, 0., 0.033, 0.171, 0., 0., 
  "", "", "", "", "", "", "", "", "", "", "", "", "", "", "", "", "", "", "", 
  "", "", "", "", "", "", "", "", 87.04, 1.7500657*^7, "", 21.7, "", 2.577, 
  "", "", 376.264, "", "", "", 70.598, 1.5, 72.7, 0.567}, 
 {"SYR", "Asia", "Syria", "2020-04-28", 43., 0., 0.143, 3., 0., 0., 2.457, 
  0., 0.008, 0.171, 0., 0., "", "", "", "", "", "", "", "", "", "", "", "", 
  "", "", "", "", "", "", "", "", "", "", "", "", "", "", "", 87.04, 
  1.7500657*^7, "", 21.7, "", 2.577, "", "", 376.264, "", "", "", 70.598, 
  1.5, 72.7, 0.567}, {"SYR", "Asia", "Syria", "2020-04-29", 43., 0., 0.143, 
  3., 0., 0., 2.457, 0., 0.008, 0.171, 0., 0., "", "", "", "", "", "", "", 
  "", "", "", "", "", "", "", "", "", "", "", "", "", "", "", "", "", "", "", 
  "", 87.04, 1.7500657*^7, "", 21.7, "", 2.577, "", "", 376.264, "", "", "", 
  70.598, 1.5, 72.7, 0.567}, {"SYR", "Asia", "Syria", "2020-04-30", 43., 0., 
  0.143, 3., 0., 0., 2.457, 0., 0.008, 0.171, 0., 0., "", "", "", "", "", "", 
  "", "", "", "", "", "", "", "", "", "", "", "", "", "", "", "", "", "", "", 
  "", "", 87.04, 1.7500657*^7, "", 21.7, "", 2.577, "", "", 376.264, "", "", 
  "", 70.598, 1.5, 72.7, 0.567}, {"SYR", "Asia", "Syria", "2020-05-01", 44., 
  1., 0.286, 3., 0., 0., 2.514, 0.057, 0.016, 0.171, 0., 0., "", "", "", "", 
  "", "", "", "", "", "", "", "", "", "", "", "", "", "", "", "", "", "", "", 
  "", "", "", "", 87.04, 1.7500657*^7, "", 21.7, "", 2.577, "", "", 376.264, 
  "", "", "", 70.598, 1.5, 72.7, 0.567}, {"SYR", "Asia", "Syria", 
  "2020-05-02", 44., 0., 0.286, 3., 0., 0., 2.514, 0., 0.016, 0.171, 0., 0., 
  "", "", "", "", "", "", "", "", "", "", "", "", "", "", "", "", "", "", "", 
  "", "", "", "", "", "", "", "", 87.04, 1.7500657*^7, "", 21.7, "", 2.577, 
  "", "", 376.264, "", "", "", 70.598, 1.5, 72.7, 0.567}, 
 {"SYR", "Asia", "Syria", "2020-05-03", 44., 0., 0.143, 3., 0., 0., 2.514, 
  0., 0.008, 0.171, 0., 0., "", "", "", "", "", "", "", "", "", "", "", "", 
  "", "", "", "", "", "", "", "", "", "", "", "", "", "", "", 87.04, 
  1.7500657*^7, "", 21.7, "", 2.577, "", "", 376.264, "", "", "", 70.598, 
  1.5, 72.7, 0.567}, {"SYR", "Asia", "Syria", "2020-05-04", 44., 0., 0.143, 
  3., 0., 0., 2.514, 0., 0.008, 0.171, 0., 0., "", "", "", "", "", "", "", 
  "", "", "", "", "", "", "", "", "", "", "", "", "", "", "", "", "", "", "", 
  "", 87.04, 1.7500657*^7, "", 21.7, "", 2.577, "", "", 376.264, "", "", "", 
  70.598, 1.5, 72.7, 0.567}, {"SYR", "Asia", "Syria", "2020-05-05", 44., 0., 
  0.143, 3., 0., 0., 2.514, 0., 0.008, 0.171, 0., 0., "", "", "", "", "", "", 
  "", "", "", "", "", "", "", "", "", "", "", "", "", "", "", "", "", "", "", 
  "", "", 87.04, 1.7500657*^7, "", 21.7, "", 2.577, "", "", 376.264, "", "", 
  "", 70.598, 1.5, 72.7, 0.567}, {"SYR", "Asia", "Syria", "2020-05-06", 45., 
  1., 0.286, 3., 0., 0., 2.571, 0.057, 0.016, 0.171, 0., 0., "", "", "", "", 
  "", "", "", "", "", "", "", "", "", "", "", "", "", "", "", "", "", "", "", 
  "", "", "", "", 87.04, 1.7500657*^7, "", 21.7, "", 2.577, "", "", 376.264, 
  "", "", "", 70.598, 1.5, 72.7, 0.567}, {"SYR", "Asia", "Syria", 
  "2020-05-07", 45., 0., 0.286, 3., 0., 0., 2.571, 0., 0.016, 0.171, 0., 0., 
  "", "", "", "", "", "", "", "", "", "", "", "", "", "", "", "", "", "", "", 
  "", "", "", "", "", "", "", "", 87.04, 1.7500657*^7, "", 21.7, "", 2.577, 
  "", "", 376.264, "", "", "", 70.598, 1.5, 72.7, 0.567}, 
 {"SYR", "Asia", "Syria", "2020-05-08", 47., 2., 0.429, 3., 0., 0., 2.686, 
  0.114, 0.024, 0.171, 0., 0., "", "", "", "", "", "", "", "", "", "", "", 
  "", "", "", "", "", "", "", "", "", "", "", "", "", "", "", "", 87.04, 
  1.7500657*^7, "", 21.7, "", 2.577, "", "", 376.264, "", "", "", 70.598, 
  1.5, 72.7, 0.567}, {"SYR", "Asia", "Syria", "2020-05-09", 47., 0., 0.429, 
  3., 0., 0., 2.686, 0., 0.024, 0.171, 0., 0., "", "", "", "", "", "", "", 
  "", "", "", "", "", "", "", "", "", "", "", "", "", "", "", "", "", "", "", 
  "", 87.04, 1.7500657*^7, "", 21.7, "", 2.577, "", "", 376.264, "", "", "", 
  70.598, 1.5, 72.7, 0.567}, {"SYR", "Asia", "Syria", "2020-05-10", 47., 0., 
  0.429, 3., 0., 0., 2.686, 0., 0.024, 0.171, 0., 0., "", "", "", "", "", "", 
  "", "", "", "", "", "", "", "", "", "", "", "", "", "", "", "", "", "", "", 
  "", "", 87.04, 1.7500657*^7, "", 21.7, "", 2.577, "", "", 376.264, "", "", 
  "", 70.598, 1.5, 72.7, 0.567}, {"SYR", "Asia", "Syria", "2020-05-11", 47., 
  0., 0.429, 3., 0., 0., 2.686, 0., 0.024, 0.171, 0., 0., "", "", "", "", "", 
  "", "", "", "", "", "", "", "", "", "", "", "", "", "", "", "", "", "", "", 
  "", "", "", 87.04, 1.7500657*^7, "", 21.7, "", 2.577, "", "", 376.264, "", 
  "", "", 70.598, 1.5, 72.7, 0.567}, {"SYR", "Asia", "Syria", "2020-05-12", 
  47., 0., 0.429, 3., 0., 0., 2.686, 0., 0.024, 0.171, 0., 0., "", "", "", 
  "", "", "", "", "", "", "", "", "", "", "", "", "", "", "", "", "", "", "", 
  "", "", "", "", "", 87.04, 1.7500657*^7, "", 21.7, "", 2.577, "", "", 
  376.264, "", "", "", 70.598, 1.5, 72.7, 0.567}, 
 {"SYR", "Asia", "Syria", "2020-05-13", 48., 1., 0.429, 3., 0., 0., 2.743, 
  0.057, 0.024, 0.171, 0., 0., "", "", "", "", "", "", "", "", "", "", "", 
  "", "", "", "", "", "", "", "", "", "", "", "", "", "", "", "", 87.04, 
  1.7500657*^7, "", 21.7, "", 2.577, "", "", 376.264, "", "", "", 70.598, 
  1.5, 72.7, 0.567}, {"SYR", "Asia", "Syria", "2020-05-14", 48., 0., 0.429, 
  3., 0., 0., 2.743, 0., 0.024, 0.171, 0., 0., "", "", "", "", "", "", "", 
  "", "", "", "", "", "", "", "", "", "", "", "", "", "", "", "", "", "", "", 
  "", 87.04, 1.7500657*^7, "", 21.7, "", 2.577, "", "", 376.264, "", "", "", 
  70.598, 1.5, 72.7, 0.567}, {"SYR", "Asia", "Syria", "2020-05-15", 50., 2., 
  0.429, 3., 0., 0., 2.857, 0.114, 0.024, 0.171, 0., 0., "", "", "", "", "", 
  "", "", "", "", "", "", "", "", "", "", "", "", "", "", "", "", "", "", "", 
  "", "", "", 87.04, 1.7500657*^7, "", 21.7, "", 2.577, "", "", 376.264, "", 
  "", "", 70.598, 1.5, 72.7, 0.567}, {"SYR", "Asia", "Syria", "2020-05-16", 
  51., 1., 0.571, 3., 0., 0., 2.914, 0.057, 0.033, 0.171, 0., 0., "", "", "", 
  "", "", "", "", "", "", "", "", "", "", "", "", "", "", "", "", "", "", "", 
  "", "", "", "", "", 87.04, 1.7500657*^7, "", 21.7, "", 2.577, "", "", 
  376.264, "", "", "", 70.598, 1.5, 72.7, 0.567}, 
 {"SYR", "Asia", "Syria", "2020-05-17", 58., 7., 1.571, 3., 0., 0., 3.314, 
  0.4, 0.09, 0.171, 0., 0., "", "", "", "", "", "", "", "", "", "", "", "", 
  "", "", "", "", "", "", "", "", "", "", "", "", "", "", "", 87.04, 
  1.7500657*^7, "", 21.7, "", 2.577, "", "", 376.264, "", "", "", 70.598, 
  1.5, 72.7, 0.567}, {"SYR", "Asia", "Syria", "2020-05-18", 58., 0., 1.571, 
  3., 0., 0., 3.314, 0., 0.09, 0.171, 0., 0., "", "", "", "", "", "", "", "", 
  "", "", "", "", "", "", "", "", "", "", "", "", "", "", "", "", "", "", "", 
  87.04, 1.7500657*^7, "", 21.7, "", 2.577, "", "", 376.264, "", "", "", 
  70.598, 1.5, 72.7, 0.567}, {"SYR", "Asia", "Syria", "2020-05-19", 58., 0., 
  1.571, 3., 0., 0., 3.314, 0., 0.09, 0.171, 0., 0., "", "", "", "", "", "", 
  "", "", "", "", "", "", "", "", "", "", "", "", "", "", "", "", "", "", "", 
  "", "", 87.04, 1.7500657*^7, "", 21.7, "", 2.577, "", "", 376.264, "", "", 
  "", 70.598, 1.5, 72.7, 0.567}, {"SYR", "Asia", "Syria", "2020-05-20", 58., 
  0., 1.429, 3., 0., 0., 3.314, 0., 0.082, 0.171, 0., 0., "", "", "", "", "", 
  "", "", "", "", "", "", "", "", "", "", "", "", "", "", "", "", "", "", "", 
  "", "", "", 87.04, 1.7500657*^7, "", 21.7, "", 2.577, "", "", 376.264, "", 
  "", "", 70.598, 1.5, 72.7, 0.567}, {"SYR", "Asia", "Syria", "2020-05-21", 
  58., 0., 1.429, 3., 0., 0., 3.314, 0., 0.082, 0.171, 0., 0., "", "", "", 
  "", "", "", "", "", "", "", "", "", "", "", "", "", "", "", "", "", "", "", 
  "", "", "", "", "", 87.04, 1.7500657*^7, "", 21.7, "", 2.577, "", "", 
  376.264, "", "", "", 70.598, 1.5, 72.7, 0.567}, 
 {"SYR", "Asia", "Syria", "2020-05-22", 59., 1., 1.286, 4., 1., 0.143, 3.371, 
  0.057, 0.073, 0.229, 0.057, 0.008, "", "", "", "", "", "", "", "", "", "", 
  "", "", "", "", "", "", "", "", "", "", "", "", "", "", "", "", "", 87.04, 
  1.7500657*^7, "", 21.7, "", 2.577, "", "", 376.264, "", "", "", 70.598, 
  1.5, 72.7, 0.567}, {"SYR", "Asia", "Syria", "2020-05-23", 70., 11., 2.714, 
  4., 0., 0.143, 4., 0.629, 0.155, 0.229, 0., 0.008, "", "", "", "", "", "", 
  "", "", "", "", "", "", "", "", "", "", "", "", "", "", "", "", "", "", "", 
  "", "", 87.04, 1.7500657*^7, "", 21.7, "", 2.577, "", "", 376.264, "", "", 
  "", 70.598, 1.5, 72.7, 0.567}, {"SYR", "Asia", "Syria", "2020-05-24", 86., 
  16., 4., 4., 0., 0.143, 4.914, 0.914, 0.229, 0.229, 0., 0.008, "", "", "", 
  "", "", "", "", "", "", "", "", "", "", "", "", "", "", "", "", "", "", "", 
  "", "", "", "", "", 87.04, 1.7500657*^7, "", 21.7, "", 2.577, "", "", 
  376.264, "", "", "", 70.598, 1.5, 72.7, 0.567}, 
 {"SYR", "Asia", "Syria", "2020-05-25", 106., 20., 6.857, 4., 0., 0.143, 
  6.057, 1.143, 0.392, 0.229, 0., 0.008, "", "", "", "", "", "", "", "", "", 
  "", "", "", "", "", "", "", "", "", "", "", "", "", "", "", "", "", "", 
  87.04, 1.7500657*^7, "", 21.7, "", 2.577, "", "", 376.264, "", "", "", 
  70.598, 1.5, 72.7, 0.567}, {"SYR", "Asia", "Syria", "2020-05-26", 121., 
  15., 9., 4., 0., 0.143, 6.914, 0.857, 0.514, 0.229, 0., 0.008, 0.34, "", 
  "", "", "", "", "", "", "", "", "", "", "", "", "", "", "", "", "", "", "", 
  "", "", "", "", "", "", 69.44, 1.7500657*^7, "", 21.7, "", 2.577, "", "", 
  376.264, "", "", "", 70.598, 1.5, 72.7, 0.567}, 
 {"SYR", "Asia", "Syria", "2020-05-27", 121., 0., 9., 4., 0., 0.143, 6.914, 
  0., 0.514, 0.229, 0., 0.008, 0.29, "", "", "", "", "", "", "", "", "", "", 
  "", "", "", "", "", "", "", "", "", "", "", "", "", "", "", "", 69.44, 
  1.7500657*^7, "", 21.7, "", 2.577, "", "", 376.264, "", "", "", 70.598, 
  1.5, 72.7, 0.567}, {"SYR", "Asia", "Syria", "2020-05-28", 122., 1., 9.143, 
  4., 0., 0.143, 6.971, 0.057, 0.522, 0.229, 0., 0.008, 0.24, "", "", "", "", 
  "", "", "", "", "", "", "", "", "", "", "", "", "", "", "", "", "", "", "", 
  "", "", "", 69.44, 1.7500657*^7, "", 21.7, "", 2.577, "", "", 376.264, "", 
  "", "", 70.598, 1.5, 72.7, 0.567}, {"SYR", "Asia", "Syria", "2020-05-29", 
  122., 0., 9., 4., 0., 0., 6.971, 0., 0.514, 0.229, 0., 0., 0.23, "", "", 
  "", "", "", "", "", "", "", "", "", "", "", "", "", "", "", "", "", "", "", 
  "", "", "", "", "", 69.44, 1.7500657*^7, "", 21.7, "", 2.577, "", "", 
  376.264, "", "", "", 70.598, 1.5, 72.7, 0.567}, 
 {"SYR", "Asia", "Syria", "2020-05-30", 122., 0., 7.429, 4., 0., 0., 6.971, 
  0., 0.424, 0.229, 0., 0., 0.22, "", "", "", "", "", "", "", "", "", "", "", 
  "", "", "", "", "", "", "", "", "", "", "", "", "", "", "", 69.44, 
  1.7500657*^7, "", 21.7, "", 2.577, "", "", 376.264, "", "", "", 70.598, 
  1.5, 72.7, 0.567}, {"SYR", "Asia", "Syria", "2020-05-31", 122., 0., 5.143, 
  5., 1., 0.143, 6.971, 0., 0.294, 0.286, 0.057, 0.008, 0.22, "", "", "", "", 
  "", "", "", "", "", "", "", "", "", "", "", "", "", "", "", "", "", "", "", 
  "", "", "", 69.44, 1.7500657*^7, "", 21.7, "", 2.577, "", "", 376.264, "", 
  "", "", 70.598, 1.5, 72.7, 0.567}, {"SYR", "Asia", "Syria", "2020-06-01", 
  123., 1., 2.429, 5., 0., 0.143, 7.028, 0.057, 0.139, 0.286, 0., 0.008, 
  0.23, "", "", "", "", "", "", "", "", "", "", "", "", "", "", "", "", "", 
  "", "", "", "", "", "", "", "", "", 69.44, 1.7500657*^7, "", 21.7, "", 
  2.577, "", "", 376.264, "", "", "", 70.598, 1.5, 72.7, 0.567}, 
 {"SYR", "Asia", "Syria", "2020-06-02", 123., 0., 0.286, 6., 1., 0.286, 
  7.028, 0., 0.016, 0.343, 0.057, 0.016, 0.25, "", "", "", "", "", "", "", 
  "", "", "", "", "", "", "", "", "", "", "", "", "", "", "", "", "", "", "", 
  69.44, 1.7500657*^7, "", 21.7, "", 2.577, "", "", 376.264, "", "", "", 
  70.598, 1.5, 72.7, 0.567}, {"SYR", "Asia", "Syria", "2020-06-03", 123., 0., 
  0.286, 6., 0., 0.286, 7.028, 0., 0.016, 0.343, 0., 0.016, 0.28, "", "", "", 
  "", "", "", "", "", "", "", "", "", "", "", "", "", "", "", "", "", "", "", 
  "", "", "", "", 69.44, 1.7500657*^7, "", 21.7, "", 2.577, "", "", 376.264, 
  "", "", "", 70.598, 1.5, 72.7, 0.567}, {"SYR", "Asia", "Syria", 
  "2020-06-04", 124., 1., 0.286, 6., 0., 0.286, 7.085, 0.057, 0.016, 0.343, 
  0., 0.016, 0.32, "", "", "", "", "", "", "", "", "", "", "", "", "", "", 
  "", "", "", "", "", "", "", "", "", "", "", "", 69.44, 1.7500657*^7, "", 
  21.7, "", 2.577, "", "", 376.264, "", "", "", 70.598, 1.5, 72.7, 0.567}, 
 {"SYR", "Asia", "Syria", "2020-06-05", 124., 0., 0.286, 6., 0., 0.286, 
  7.085, 0., 0.016, 0.343, 0., 0.016, 0.39, "", "", "", "", "", "", "", "", 
  "", "", "", "", "", "", "", "", "", "", "", "", "", "", "", "", "", "", 
  69.44, 1.7500657*^7, "", 21.7, "", 2.577, "", "", 376.264, "", "", "", 
  70.598, 1.5, 72.7, 0.567}, {"SYR", "Asia", "Syria", "2020-06-06", 125., 1., 
  0.429, 6., 0., 0.286, 7.143, 0.057, 0.024, 0.343, 0., 0.016, 0.47, "", "", 
  "", "", "", "", "", "", "", "", "", "", "", "", "", "", "", "", "", "", "", 
  "", "", "", "", "", 69.44, 1.7500657*^7, "", 21.7, "", 2.577, "", "", 
  376.264, "", "", "", 70.598, 1.5, 72.7, 0.567}, 
 {"SYR", "Asia", "Syria", "2020-06-07", 141., 16., 2.714, 6., 0., 0.143, 
  8.057, 0.914, 0.155, 0.343, 0., 0.008, 0.55, "", "", "", "", "", "", "", 
  "", "", "", "", "", "", "", "", "", "", "", "", "", "", "", "", "", "", "", 
  69.44, 1.7500657*^7, "", 21.7, "", 2.577, "", "", 376.264, "", "", "", 
  70.598, 1.5, 72.7, 0.567}, {"SYR", "Asia", "Syria", "2020-06-08", 144., 3., 
  3., 6., 0., 0.143, 8.228, 0.171, 0.171, 0.343, 0., 0.008, 0.64, "", "", "", 
  "", "", "", "", "", "", "", "", "", "", "", "", "", "", "", "", "", "", "", 
  "", "", "", "", 69.44, 1.7500657*^7, "", 21.7, "", 2.577, "", "", 376.264, 
  "", "", "", 70.598, 1.5, 72.7, 0.567}, {"SYR", "Asia", "Syria", 
  "2020-06-09", 146., 2., 3.286, 6., 0., 0., 8.343, 0.114, 0.188, 0.343, 0., 
  0., 0.74, "", "", "", "", "", "", "", "", "", "", "", "", "", "", "", "", 
  "", "", "", "", "", "", "", "", "", "", 69.44, 1.7500657*^7, "", 21.7, "", 
  2.577, "", "", 376.264, "", "", "", 70.598, 1.5, 72.7, 0.567}, 
 {"SYR", "Asia", "Syria", "2020-06-10", 152., 6., 4.143, 6., 0., 0., 8.685, 
  0.343, 0.237, 0.343, 0., 0., 0.85, "", "", "", "", "", "", "", "", "", "", 
  "", "", "", "", "", "", "", "", "", "", "", "", "", "", "", "", 69.44, 
  1.7500657*^7, "", 21.7, "", 2.577, "", "", 376.264, "", "", "", 70.598, 
  1.5, 72.7, 0.567}, {"SYR", "Asia", "Syria", "2020-06-11", 164., 12., 5.714, 
  6., 0., 0., 9.371, 0.686, 0.327, 0.343, 0., 0., 0.91, "", "", "", "", "", 
  "", "", "", "", "", "", "", "", "", "", "", "", "", "", "", "", "", "", "", 
  "", "", 69.44, 1.7500657*^7, "", 21.7, "", 2.577, "", "", 376.264, "", "", 
  "", 70.598, 1.5, 72.7, 0.567}, {"SYR", "Asia", "Syria", "2020-06-12", 164., 
  0., 5.714, 6., 0., 0., 9.371, 0., 0.327, 0.343, 0., 0., 0.91, "", "", "", 
  "", "", "", "", "", "", "", "", "", "", "", "", "", "", "", "", "", "", "", 
  "", "", "", "", 69.44, 1.7500657*^7, "", 21.7, "", 2.577, "", "", 376.264, 
  "", "", "", 70.598, 1.5, 72.7, 0.567}, {"SYR", "Asia", "Syria", 
  "2020-06-13", 170., 6., 6.429, 6., 0., 0., 9.714, 0.343, 0.367, 0.343, 0., 
  0., 0.93, "", "", "", "", "", "", "", "", "", "", "", "", "", "", "", "", 
  "", "", "", "", "", "", "", "", "", "", 69.44, 1.7500657*^7, "", 21.7, "", 
  2.577, "", "", 376.264, "", "", "", 70.598, 1.5, 72.7, 0.567}, 
 {"SYR", "Asia", "Syria", "2020-06-14", 177., 7., 5.143, 6., 0., 0., 10.114, 
  0.4, 0.294, 0.343, 0., 0., 0.94, "", "", "", "", "", "", "", "", "", "", 
  "", "", "", "", "", "", "", "", "", "", "", "", "", "", "", "", 69.44, 
  1.7500657*^7, "", 21.7, "", 2.577, "", "", 376.264, "", "", "", 70.598, 
  1.5, 72.7, 0.567}, {"SYR", "Asia", "Syria", "2020-06-15", 177., 0., 4.714, 
  6., 0., 0., 10.114, 0., 0.269, 0.343, 0., 0., 0.91, "", "", "", "", "", "", 
  "", "", "", "", "", "", "", "", "", "", "", "", "", "", "", "", "", "", "", 
  "", 69.44, 1.7500657*^7, "", 21.7, "", 2.577, "", "", 376.264, "", "", "", 
  70.598, 1.5, 72.7, 0.567}, {"SYR", "Asia", "Syria", "2020-06-16", 177., 0., 
  4.429, 6., 0., 0., 10.114, 0., 0.253, 0.343, 0., 0., 0.95, "", "", "", "", 
  "", "", "", "", "", "", "", "", "", "", "", "", "", "", "", "", "", "", "", 
  "", "", "", 69.44, 1.7500657*^7, "", 21.7, "", 2.577, "", "", 376.264, "", 
  "", "", 70.598, 1.5, 72.7, 0.567}, {"SYR", "Asia", "Syria", "2020-06-17", 
  178., 1., 3.714, 7., 1., 0.143, 10.171, 0.057, 0.212, 0.4, 0.057, 0.008, 
  1.05, "", "", "", "", "", "", "", "", "", "", "", "", "", "", "", "", "", 
  "", "", "", "", "", "", "", "", "", 69.44, 1.7500657*^7, "", 21.7, "", 
  2.577, "", "", 376.264, "", "", "", 70.598, 1.5, 72.7, 0.567}, 
 {"SYR", "Asia", "Syria", "2020-06-18", 187., 9., 3.286, 7., 0., 0.143, 
  10.685, 0.514, 0.188, 0.4, 0., 0.008, 1.18, "", "", "", "", "", "", "", "", 
  "", "", "", "", "", "", "", "", "", "", "", "", "", "", "", "", "", "", 
  69.44, 1.7500657*^7, "", 21.7, "", 2.577, "", "", 376.264, "", "", "", 
  70.598, 1.5, 72.7, 0.567}, {"SYR", "Asia", "Syria", "2020-06-19", 187., 0., 
  3.286, 7., 0., 0.143, 10.685, 0., 0.188, 0.4, 0., 0.008, 1.26, "", "", "", 
  "", "", "", "", "", "", "", "", "", "", "", "", "", "", "", "", "", "", "", 
  "", "", "", "", 69.44, 1.7500657*^7, "", 21.7, "", 2.577, "", "", 376.264, 
  "", "", "", 70.598, 1.5, 72.7, 0.567}, {"SYR", "Asia", "Syria", 
  "2020-06-20", 198., 11., 4., 7., 0., 0.143, 11.314, 0.629, 0.229, 0.4, 0., 
  0.008, 1.39, "", "", "", "", "", "", "", "", "", "", "", "", "", "", "", 
  "", "", "", "", "", "", "", "", "", "", "", 69.44, 1.7500657*^7, "", 21.7, 
  "", 2.577, "", "", 376.264, "", "", "", 70.598, 1.5, 72.7, 0.567}, 
 {"SYR", "Asia", "Syria", "2020-06-21", 204., 6., 3.857, 7., 0., 0.143, 
  11.657, 0.343, 0.22, 0.4, 0., 0.008, 1.44, "", "", "", "", "", "", "", "", 
  "", "", "", "", "", "", "", "", "", "", "", "", "", "", "", "", "", "", 
  69.44, 1.7500657*^7, "", 21.7, "", 2.577, "", "", 376.264, "", "", "", 
  70.598, 1.5, 72.7, 0.567}, {"SYR", "Asia", "Syria", "2020-06-22", 219., 
  15., 6., 7., 0., 0.143, 12.514, 0.857, 0.343, 0.4, 0., 0.008, 1.46, "", "", 
  "", "", "", "", "", "", "", "", "", "", "", "", "", "", "", "", "", "", "", 
  "", "", "", "", "", 69.44, 1.7500657*^7, "", 21.7, "", 2.577, "", "", 
  376.264, "", "", "", 70.598, 1.5, 72.7, 0.567}, 
 {"SYR", "Asia", "Syria", "2020-06-23", 231., 12., 7.714, 7., 0., 0.143, 
  13.2, 0.686, 0.441, 0.4, 0., 0.008, 1.42, "", "", "", "", "", "", "", "", 
  "", "", "", "", "", "", "", "", "", "", "", "", "", "", "", "", "", "", 
  69.44, 1.7500657*^7, "", 21.7, "", 2.577, "", "", 376.264, "", "", "", 
  70.598, 1.5, 72.7, 0.567}, {"SYR", "Asia", "Syria", "2020-06-24", 231., 0., 
  7.571, 7., 0., 0., 13.2, 0., 0.433, 0.4, 0., 0., 1.35, "", "", "", "", "", 
  "", "", "", "", "", "", "", "", "", "", "", "", "", "", "", "", "", "", "", 
  "", "", 69.44, 1.7500657*^7, "", 21.7, "", 2.577, "", "", 376.264, "", "", 
  "", 70.598, 1.5, 72.7, 0.567}, {"SYR", "Asia", "Syria", "2020-06-25", 242., 
  11., 7.857, 7., 0., 0., 13.828, 0.629, 0.449, 0.4, 0., 0., 1.33, "", "", 
  "", "", "", "", "", "", "", "", "", "", "", "", "", "", "", "", "", "", "", 
  "", "", "", "", "", 69.44, 1.7500657*^7, "", 21.7, "", 2.577, "", "", 
  376.264, "", "", "", 70.598, 1.5, 72.7, 0.567}, 
 {"SYR", "Asia", "Syria", "2020-06-26", 255., 13., 9.714, 8., 1., 0.143, 
  14.571, 0.743, 0.555, 0.457, 0.057, 0.008, 1.32, "", "", "", "", "", "", 
  "", "", "", "", "", "", "", "", "", "", "", "", "", "", "", "", "", "", "", 
  "", 69.44, 1.7500657*^7, "", 21.7, "", 2.577, "", "", 376.264, "", "", "", 
  70.598, 1.5, 72.7, 0.567}, {"SYR", "Asia", "Syria", "2020-06-27", 256., 1., 
  8.286, 9., 1., 0.286, 14.628, 0.057, 0.473, 0.514, 0.057, 0.016, 1.27, "", 
  "", "", "", "", "", "", "", "", "", "", "", "", "", "", "", "", "", "", "", 
  "", "", "", "", "", "", 69.44, 1.7500657*^7, "", 21.7, "", 2.577, "", "", 
  376.264, "", "", "", 70.598, 1.5, 72.7, 0.567}, 
 {"SYR", "Asia", "Syria", "2020-06-28", 256., 0., 7.429, 9., 0., 0.286, 
  14.628, 0., 0.424, 0.514, 0., 0.016, 1.28, "", "", "", "", "", "", "", "", 
  "", "", "", "", "", "", "", "", "", "", "", "", "", "", "", "", "", "", 
  69.44, 1.7500657*^7, "", 21.7, "", 2.577, "", "", 376.264, "", "", "", 
  70.598, 1.5, 72.7, 0.567}, {"SYR", "Asia", "Syria", "2020-06-29", 269., 
  13., 7.143, 9., 0., 0.286, 15.371, 0.743, 0.408, 0.514, 0., 0.016, 1.34, 
  "", "", "", "", "", "", "", "", "", "", "", "", "", "", "", "", "", "", "", 
  "", "", "", "", "", "", "", 69.44, 1.7500657*^7, "", 21.7, "", 2.577, "", 
  "", 376.264, "", "", "", 70.598, 1.5, 72.7, 0.567}, 
 {"SYR", "Asia", "Syria", "2020-06-30", 279., 10., 6.857, 9., 0., 0.286, 
  15.942, 0.571, 0.392, 0.514, 0., 0.016, 1.39, "", "", "", "", "", "", "", 
  "", "", "", "", "", "", "", "", "", "", "", "", "", "", "", "", "", "", "", 
  69.44, 1.7500657*^7, "", 21.7, "", 2.577, "", "", 376.264, "", "", "", 
  70.598, 1.5, 72.7, 0.567}, {"SYR", "Asia", "Syria", "2020-07-01", 293., 
  14., 8.857, 9., 0., 0.286, 16.742, 0.8, 0.506, 0.514, 0., 0.016, 1.43, "", 
  "", "", "", "", "", "", "", "", "", "", "", "", "", "", "", "", "", "", "", 
  "", "", "", "", "", "", 69.44, 1.7500657*^7, "", 21.7, "", 2.577, "", "", 
  376.264, "", "", "", 70.598, 1.5, 72.7, 0.567}, 
 {"SYR", "Asia", "Syria", "2020-07-02", 312., 19., 10., 9., 0., 0.286, 
  17.828, 1.086, 0.571, 0.514, 0., 0.016, 1.41, "", "", "", "", "", "", "", 
  "", "", "", "", "", "", "", "", "", "", "", "", "", "", "", "", "", "", "", 
  69.44, 1.7500657*^7, "", 21.7, "", 2.577, "", "", 376.264, "", "", "", 
  70.598, 1.5, 72.7, 0.567}, {"SYR", "Asia", "Syria", "2020-07-03", 328., 
  16., 10.429, 10., 1., 0.286, 18.742, 0.914, 0.596, 0.571, 0.057, 0.016, 
  1.36, "", "", "", "", "", "", "", "", "", "", "", "", "", "", "", "", "", 
  "", "", "", "", "", "", "", "", "", 69.44, 1.7500657*^7, "", 21.7, "", 
  2.577, "", "", 376.264, "", "", "", 70.598, 1.5, 72.7, 0.567}, 
 {"SYR", "Asia", "Syria", "2020-07-04", 338., 10., 11.714, 10., 0., 0.143, 
  19.314, 0.571, 0.669, 0.571, 0., 0.008, 1.31, "", "", "", "", "", "", "", 
  "", "", "", "", "", "", "", "", "", "", "", "", "", "", "", "", "", "", "", 
  69.44, 1.7500657*^7, "", 21.7, "", 2.577, "", "", 376.264, "", "", "", 
  70.598, 1.5, 72.7, 0.567}, {"SYR", "Asia", "Syria", "2020-07-05", 358., 
  20., 14.571, 13., 3., 0.571, 20.456, 1.143, 0.833, 0.743, 0.171, 0.033, 
  1.25, "", "", "", "", "", "", "", "", "", "", "", "", "", "", "", "", "", 
  "", "", "", "", "", "", "", "", "", 69.44, 1.7500657*^7, "", 21.7, "", 
  2.577, "", "", 376.264, "", "", "", 70.598, 1.5, 72.7, 0.567}, 
 {"SYR", "Asia", "Syria", "2020-07-06", 372., 14., 14.714, 14., 1., 0.714, 
  21.256, 0.8, 0.841, 0.8, 0.057, 0.041, 1.14, "", "", "", "", "", "", "", 
  "", "", "", "", "", "", "", "", "", "", "", "", "", "", "", "", "", "", "", 
  69.44, 1.7500657*^7, "", 21.7, "", 2.577, "", "", 376.264, "", "", "", 
  70.598, 1.5, 72.7, 0.567}, {"SYR", "Asia", "Syria", "2020-07-07", 372., 0., 
  13.286, 14., 0., 0.714, 21.256, 0., 0.759, 0.8, 0., 0.041, 1.06, "", "", 
  "", "", "", "", "", "", "", "", "", "", "", "", "", "", "", "", "", "", "", 
  "", "", "", "", "", 69.44, 1.7500657*^7, "", 21.7, "", 2.577, "", "", 
  376.264, "", "", "", 70.598, 1.5, 72.7, 0.567}, 
 {"SYR", "Asia", "Syria", "2020-07-08", 372., 0., 11.286, 14., 0., 0.714, 
  21.256, 0., 0.645, 0.8, 0., 0.041, 1.03, "", "", "", "", "", "", "", "", 
  "", "", "", "", "", "", "", "", "", "", "", "", "", "", "", "", "", "", 
  69.44, 1.7500657*^7, "", 21.7, "", 2.577, "", "", 376.264, "", "", "", 
  70.598, 1.5, 72.7, 0.567}, {"SYR", "Asia", "Syria", "2020-07-09", 372., 0., 
  8.571, 14., 0., 0.714, 21.256, 0., 0.49, 0.8, 0., 0.041, 1.06, "", "", "", 
  "", "", "", "", "", "", "", "", "", "", "", "", "", "", "", "", "", "", "", 
  "", "", "", "", 69.44, 1.7500657*^7, "", 21.7, "", 2.577, "", "", 376.264, 
  "", "", "", 70.598, 1.5, 72.7, 0.567}, {"SYR", "Asia", "Syria", 
  "2020-07-10", 394., 22., 9.429, 16., 2., 0.857, 22.513, 1.257, 0.539, 
  0.914, 0.114, 0.049, 1.16, "", "", "", "", "", "", "", "", "", "", "", "", 
  "", "", "", "", "", "", "", "", "", "", "", "", "", "", 69.44, 
  1.7500657*^7, "", 21.7, "", 2.577, "", "", 376.264, "", "", "", 70.598, 
  1.5, 72.7, 0.567}, {"SYR", "Asia", "Syria", "2020-07-11", 394., 0., 8., 
  16., 0., 0.857, 22.513, 0., 0.457, 0.914, 0., 0.049, 1.19, "", "", "", "", 
  "", "", "", "", "", "", "", "", "", "", "", "", "", "", "", "", "", "", "", 
  "", "", "", 69.44, 1.7500657*^7, "", 21.7, "", 2.577, "", "", 376.264, "", 
  "", "", 70.598, 1.5, 72.7, 0.567}, {"SYR", "Asia", "Syria", "2020-07-12", 
  394., 0., 5.143, 16., 0., 0.429, 22.513, 0., 0.294, 0.914, 0., 0.024, 1.25, 
  "", "", "", "", "", "", "", "", "", "", "", "", "", "", "", "", "", "", "", 
  "", "", "", "", "", "", "", 69.44, 1.7500657*^7, "", 21.7, "", 2.577, "", 
  "", 376.264, "", "", "", 70.598, 1.5, 72.7, 0.567}, 
 {"SYR", "Asia", "Syria", "2020-07-13", 417., 23., 6.429, 19., 3., 0.714, 
  23.828, 1.314, 0.367, 1.086, 0.171, 0.041, 1.37, "", "", "", "", "", "", 
  "", "", "", "", "", "", "", "", "", "", "", "", "", "", "", "", "", "", "", 
  "", 69.44, 1.7500657*^7, "", 21.7, "", 2.577, "", "", 376.264, "", "", "", 
  70.598, 1.5, 72.7, 0.567}, {"SYR", "Asia", "Syria", "2020-07-14", 439., 
  22., 9.571, 21., 2., 1., 25.085, 1.257, 0.547, 1.2, 0.114, 0.057, 1.41, "", 
  "", "", "", "", "", "", "", "", "", "", "", "", "", "", "", "", "", "", "", 
  "", "", "", "", "", "", 69.44, 1.7500657*^7, "", 21.7, "", 2.577, "", "", 
  376.264, "", "", "", 70.598, 1.5, 72.7, 0.567}, 
 {"SYR", "Asia", "Syria", "2020-07-15", 458., 19., 12.286, 22., 1., 1.143, 
  26.17, 1.086, 0.702, 1.257, 0.057, 0.065, 1.39, "", "", "", "", "", "", "", 
  "", "", "", "", "", "", "", "", "", "", "", "", "", "", "", "", "", "", "", 
  69.44, 1.7500657*^7, "", 21.7, "", 2.577, "", "", 376.264, "", "", "", 
  70.598, 1.5, 72.7, 0.567}, {"SYR", "Asia", "Syria", "2020-07-16", 477., 
  19., 15., 22., 0., 1.143, 27.256, 1.086, 0.857, 1.257, 0., 0.065, 1.35, "", 
  "", "", "", "", "", "", "", "", "", "", "", "", "", "", "", "", "", "", "", 
  "", "", "", "", "", "", 69.44, 1.7500657*^7, "", 21.7, "", 2.577, "", "", 
  376.264, "", "", "", 70.598, 1.5, 72.7, 0.567}, 
 {"SYR", "Asia", "Syria", "2020-07-17", 496., 19., 14.571, 25., 3., 1.286, 
  28.342, 1.086, 0.833, 1.429, 0.171, 0.073, 1.29, "", "", "", "", "", "", 
  "", "", "", "", "", "", "", "", "", "", "", "", "", "", "", "", "", "", "", 
  "", 69.44, 1.7500657*^7, "", 21.7, "", 2.577, "", "", 376.264, "", "", "", 
  70.598, 1.5, 72.7, 0.567}, {"SYR", "Asia", "Syria", "2020-07-18", 496., 0., 
  14.571, 25., 0., 1.286, 28.342, 0., 0.833, 1.429, 0., 0.073, 1.25, "", "", 
  "", "", "", "", "", "", "", "", "", "", "", "", "", "", "", "", "", "", "", 
  "", "", "", "", "", 69.44, 1.7500657*^7, "", 21.7, "", 2.577, "", "", 
  376.264, "", "", "", 70.598, 1.5, 72.7, 0.567}, 
 {"SYR", "Asia", "Syria", "2020-07-19", 496., 0., 14.571, 25., 0., 1.286, 
  28.342, 0., 0.833, 1.429, 0., 0.073, 1.26, "", "", "", "", "", "", "", "", 
  "", "", "", "", "", "", "", "", "", "", "", "", "", "", "", "", "", "", 
  69.44, 1.7500657*^7, "", 21.7, "", 2.577, "", "", 376.264, "", "", "", 
  70.598, 1.5, 72.7, 0.567}, {"SYR", "Asia", "Syria", "2020-07-20", 522., 
  26., 15., 29., 4., 1.429, 29.827, 1.486, 0.857, 1.657, 0.229, 0.082, 1.32, 
  "", "", "", "", "", "", "", "", "", "", "", "", "", "", "", "", "", "", "", 
  "", "", "", "", "", "", "", 69.44, 1.7500657*^7, "", 21.7, "", 2.577, "", 
  "", 376.264, "", "", "", 70.598, 1.5, 72.7, 0.567}, 
 {"SYR", "Asia", "Syria", "2020-07-21", 540., 18., 14.429, 31., 2., 1.429, 
  30.856, 1.029, 0.824, 1.771, 0.114, 0.082, 1.35, "", "", "", "", "", "", 
  "", "", "", "", "", "", "", "", "", "", "", "", "", "", "", "", "", "", "", 
  "", 69.44, 1.7500657*^7, "", 21.7, "", 2.577, "", "", 376.264, "", "", "", 
  70.598, 1.5, 72.7, 0.567}, {"SYR", "Asia", "Syria", "2020-07-22", 561., 
  21., 14.714, 32., 1., 1.429, 32.056, 1.2, 0.841, 1.829, 0.057, 0.082, 1.37, 
  "", "", "", "", "", "", "", "", "", "", "", "", "", "", "", "", "", "", "", 
  "", "", "", "", "", "", "", 69.44, 1.7500657*^7, "", 21.7, "", 2.577, "", 
  "", 376.264, "", "", "", 70.598, 1.5, 72.7, 0.567}, 
 {"SYR", "Asia", "Syria", "2020-07-23", 584., 23., 15.286, 35., 3., 1.857, 
  33.37, 1.314, 0.873, 2., 0.171, 0.106, 1.37, "", "", "", "", "", "", "", 
  "", "", "", "", "", "", "", "", "", "", "", "", "", "", "", "", "", "", "", 
  69.44, 1.7500657*^7, "", 21.7, "", 2.577, "", "", 376.264, "", "", "", 
  70.598, 1.5, 72.7, 0.567}, {"SYR", "Asia", "Syria", "2020-07-24", 608., 
  24., 16., 35., 0., 1.429, 34.742, 1.371, 0.914, 2., 0., 0.082, 1.36, "", 
  "", "", "", "", "", "", "", "", "", "", "", "", "", "", "", "", "", "", "", 
  "", "", "", "", "", "", 69.44, 1.7500657*^7, "", 21.7, "", 2.577, "", "", 
  376.264, "", "", "", 70.598, 1.5, 72.7, 0.567}, 
 {"SYR", "Asia", "Syria", "2020-07-25", 627., 19., 18.714, 36., 1., 1.571, 
  35.827, 1.086, 1.069, 2.057, 0.057, 0.09, 1.35, "", "", "", "", "", "", "", 
  "", "", "", "", "", "", "", "", "", "", "", "", "", "", "", "", "", "", "", 
  69.44, 1.7500657*^7, "", 21.7, "", 2.577, "", "", 376.264, "", "", "", 
  70.598, 1.5, 72.7, 0.567}, {"SYR", "Asia", "Syria", "2020-07-26", 650., 
  23., 22., 38., 2., 1.857, 37.141, 1.314, 1.257, 2.171, 0.114, 0.106, 1.34, 
  "", "", "", "", "", "", "", "", "", "", "", "", "", "", "", "", "", "", "", 
  "", "", "", "", "", "", "", 69.44, 1.7500657*^7, "", 21.7, "", 2.577, "", 
  "", 376.264, "", "", "", 70.598, 1.5, 72.7, 0.567}, 
 {"SYR", "Asia", "Syria", "2020-07-27", 674., 24., 21.714, 40., 2., 1.571, 
  38.513, 1.371, 1.241, 2.286, 0.114, 0.09, 1.3, "", "", "", "", "", "", "", 
  "", "", "", "", "", "", "", "", "", "", "", "", "", "", "", "", "", "", "", 
  69.44, 1.7500657*^7, "", 21.7, "", 2.577, "", "", 376.264, "", "", "", 
  70.598, 1.5, 72.7, 0.567}, {"SYR", "Asia", "Syria", "2020-07-28", 694., 
  20., 22., 40., 0., 1.286, 39.656, 1.143, 1.257, 2.286, 0., 0.073, 1.3, "", 
  "", "", "", "", "", "", "", "", "", "", "", "", "", "", "", "", "", "", "", 
  "", "", "", "", "", "", 69.44, 1.7500657*^7, "", 21.7, "", 2.577, "", "", 
  376.264, "", "", "", 70.598, 1.5, 72.7, 0.567}, 
 {"SYR", "Asia", "Syria", "2020-07-29", 717., 23., 22.286, 40., 0., 1.143, 
  40.97, 1.314, 1.273, 2.286, 0., 0.065, 1.3, "", "", "", "", "", "", "", "", 
  "", "", "", "", "", "", "", "", "", "", "", "", "", "", "", "", "", "", 
  69.44, 1.7500657*^7, "", 21.7, "", 2.577, "", "", 376.264, "", "", "", 
  70.598, 1.5, 72.7, 0.567}, {"SYR", "Asia", "Syria", "2020-07-30", 738., 
  21., 22., 41., 1., 0.857, 42.17, 1.2, 1.257, 2.343, 0.057, 0.049, 1.31, "", 
  "", "", "", "", "", "", "", "", "", "", "", "", "", "", "", "", "", "", "", 
  "", "", "", "", "", "", 69.44, 1.7500657*^7, "", 21.7, "", 2.577, "", "", 
  376.264, "", "", "", 70.598, 1.5, 72.7, 0.567}, 
 {"SYR", "Asia", "Syria", "2020-07-31", 757., 19., 21.286, 43., 2., 1.143, 
  43.256, 1.086, 1.216, 2.457, 0.114, 0.065, 1.34, "", "", "", "", "", "", 
  "", "", "", "", "", "", "", "", "", "", "", "", "", "", "", "", "", "", "", 
  "", 69.44, 1.7500657*^7, "", 21.7, "", 2.577, "", "", 376.264, "", "", "", 
  70.598, 1.5, 72.7, 0.567}, {"SYR", "Asia", "Syria", "2020-08-01", 780., 
  23., 21.857, 43., 0., 1., 44.57, 1.314, 1.249, 2.457, 0., 0.057, 1.4, "", 
  "", "", "", "", "", "", "", "", "", "", "", "", "", "", "", "", "", "", "", 
  "", "", "", "", "", "", 69.44, 1.7500657*^7, "", 21.7, "", 2.577, "", "", 
  376.264, "", "", "", 70.598, 1.5, 72.7, 0.567}, 
 {"SYR", "Asia", "Syria", "2020-08-02", 809., 29., 22.714, 44., 1., 0.857, 
  46.227, 1.657, 1.298, 2.514, 0.057, 0.049, 1.45, "", "", "", "", "", "", 
  "", "", "", "", "", "", "", "", "", "", "", "", "", "", "", "", "", "", "", 
  "", 69.44, 1.7500657*^7, "", 21.7, "", 2.577, "", "", 376.264, "", "", "", 
  70.598, 1.5, 72.7, 0.567}, {"SYR", "Asia", "Syria", "2020-08-03", 847., 
  38., 24.714, 46., 2., 0.857, 48.398, 2.171, 1.412, 2.628, 0.114, 0.049, 
  1.5, "", "", "", "", "", "", "", "", "", "", "", "", "", "", "", "", "", 
  "", "", "", "", "", "", "", "", "", 65.74, 1.7500657*^7, "", 21.7, "", 
  2.577, "", "", 376.264, "", "", "", 70.598, 1.5, 72.7, 0.567}, 
 {"SYR", "Asia", "Syria", "2020-08-04", 892., 45., 28.286, 46., 0., 0.857, 
  50.97, 2.571, 1.616, 2.628, 0., 0.049, 1.54, "", "", "", "", "", "", "", 
  "", "", "", "", "", "", "", "", "", "", "", "", "", "", "", "", "", "", "", 
  65.74, 1.7500657*^7, "", 21.7, "", 2.577, "", "", 376.264, "", "", "", 
  70.598, 1.5, 72.7, 0.567}, {"SYR", "Asia", "Syria", "2020-08-05", 944., 
  52., 32.429, 48., 2., 1.143, 53.941, 2.971, 1.853, 2.743, 0.114, 0.065, 
  1.57, "", "", "", "", "", "", "", "", "", "", "", "", "", "", "", "", "", 
  "", "", "", "", "", "", "", "", "", 65.74, 1.7500657*^7, "", 21.7, "", 
  2.577, "", "", 376.264, "", "", "", 70.598, 1.5, 72.7, 0.567}, 
 {"SYR", "Asia", "Syria", "2020-08-06", 999., 55., 37.286, 48., 0., 1., 
  57.084, 3.143, 2.131, 2.743, 0., 0.057, 1.57, "", "", "", "", "", "", "", 
  "", "", "", "", "", "", "", "", "", "", "", "", "", "", "", "", "", "", "", 
  65.74, 1.7500657*^7, "", 21.7, "", 2.577, "", "", 376.264, "", "", "", 
  70.598, 1.5, 72.7, 0.567}, {"SYR", "Asia", "Syria", "2020-08-07", 1060., 
  61., 43.286, 48., 0., 0.714, 60.569, 3.486, 2.473, 2.743, 0., 0.041, 1.56, 
  "", "", "", "", "", "", "", "", "", "", "", "", "", "", "", "", "", "", "", 
  "", "", "", "", "", "", "", 65.74, 1.7500657*^7, "", 21.7, "", 2.577, "", 
  "", 376.264, "", "", "", 70.598, 1.5, 72.7, 0.567}, 
 {"SYR", "Asia", "Syria", "2020-08-08", 1125., 65., 49.286, 50., 2., 1., 
  64.283, 3.714, 2.816, 2.857, 0.114, 0.057, 1.54, "", "", "", "", "", "", 
  "", "", "", "", "", "", "", "", "", "", "", "", "", "", "", "", "", "", "", 
  "", 65.74, 1.7500657*^7, "", 21.7, "", 2.577, "", "", 376.264, "", "", "", 
  70.598, 1.5, 72.7, 0.567}, {"SYR", "Asia", "Syria", "2020-08-09", 1188., 
  63., 54.143, 52., 2., 1.143, 67.883, 3.6, 3.094, 2.971, 0.114, 0.065, 1.5, 
  "", "", "", "", "", "", "", "", "", "", "", "", "", "", "", "", "", "", "", 
  "", "", "", "", "", "", "", 65.74, 1.7500657*^7, "", 21.7, "", 2.577, "", 
  "", 376.264, "", "", "", 70.598, 1.5, 72.7, 0.567}, 
 {"SYR", "Asia", "Syria", "2020-08-10", 1255., 67., 58.286, 52., 0., 0.857, 
  71.712, 3.828, 3.33, 2.971, 0., 0.049, 1.45, "", "", "", "", "", "", "", 
  "", "", "", "", "", "", "", "", "", "", "", "", "", "", "", "", "", "", "", 
  65.74, 1.7500657*^7, "", 21.7, "", 2.577, "", "", 376.264, "", "", "", 
  70.598, 1.5, 72.7, 0.567}, {"SYR", "Asia", "Syria", "2020-08-11", 1327., 
  72., 62.143, 53., 1., 1., 75.826, 4.114, 3.551, 3.028, 0.057, 0.057, 1.41, 
  "", "", "", "", "", "", "", "", "", "", "", "", "", "", "", "", "", "", "", 
  "", "", "", "", "", "", "", 62.04, 1.7500657*^7, "", 21.7, "", 2.577, "", 
  "", 376.264, "", "", "", 70.598, 1.5, 72.7, 0.567}, 
 {"SYR", "Asia", "Syria", "2020-08-12", 1327., 0., 54.714, 53., 0., 0.714, 
  75.826, 0., 3.126, 3.028, 0., 0.041, 1.37, "", "", "", "", "", "", "", "", 
  "", "", "", "", "", "", "", "", "", "", "", "", "", "", "", "", "", "", 
  62.04, 1.7500657*^7, "", 21.7, "", 2.577, "", "", 376.264, "", "", "", 
  70.598, 1.5, 72.7, 0.567}, {"SYR", "Asia", "Syria", "2020-08-13", 1432., 
  105., 61.857, 55., 2., 1., 81.825, 6., 3.535, 3.143, 0.114, 0.057, 1.4, "", 
  "", "", "", "", "", "", "", "", "", "", "", "", "", "", "", "", "", "", "", 
  "", "", "", "", "", "", 62.04, 1.7500657*^7, "", 21.7, "", 2.577, "", "", 
  376.264, "", "", "", 70.598, 1.5, 72.7, 0.567}, 
 {"SYR", "Asia", "Syria", "2020-08-14", 1515., 83., 65., 58., 3., 1.429, 
  86.568, 4.743, 3.714, 3.314, 0.171, 0.082, 1.39, "", "", "", "", "", "", 
  "", "", "", "", "", "", "", "", "", "", "", "", "", "", "", "", "", "", "", 
  "", 62.04, 1.7500657*^7, "", 21.7, "", 2.577, "", "", 376.264, "", "", "", 
  70.598, 1.5, 72.7, 0.567}, {"SYR", "Asia", "Syria", "2020-08-15", 1593., 
  78., 66.857, 60., 2., 1.429, 91.025, 4.457, 3.82, 3.428, 0.114, 0.082, 
  1.36, "", "", "", "", "", "", "", "", "", "", "", "", "", "", "", "", "", 
  "", "", "", "", "", "", "", "", "", 62.04, 1.7500657*^7, "", 21.7, "", 
  2.577, "", "", 376.264, "", "", "", 70.598, 1.5, 72.7, 0.567}, 
 {"SYR", "Asia", "Syria", "2020-08-16", 1677., 84., 69.857, 64., 4., 1.714, 
  95.825, 4.8, 3.992, 3.657, 0.229, 0.098, 1.33, "", "", "", "", "", "", "", 
  "", "", "", "", "", "", "", "", "", "", "", "", "", "", "", "", "", "", "", 
  62.04, 1.7500657*^7, "", 21.7, "", 2.577, "", "", 376.264, "", "", "", 
  70.598, 1.5, 72.7, 0.567}, {"SYR", "Asia", "Syria", "2020-08-17", 1764., 
  87., 72.714, 68., 4., 2.286, 100.796, 4.971, 4.155, 3.886, 0.229, 0.131, 
  1.28, "", "", "", "", "", "", "", "", "", "", "", "", "", "", "", "", "", 
  "", "", "", "", "", "", "", "", "", 62.04, 1.7500657*^7, "", 21.7, "", 
  2.577, "", "", 376.264, "", "", "", 70.598, 1.5, 72.7, 0.567}, 
 {"SYR", "Asia", "Syria", "2020-08-18", 1844., 80., 73.857, 73., 5., 2.857, 
  105.367, 4.571, 4.22, 4.171, 0.286, 0.163, 1.24, "", "", "", "", "", "", 
  "", "", "", "", "", "", "", "", "", "", "", "", "", "", "", "", "", "", "", 
  "", 62.04, 1.7500657*^7, "", 21.7, "", 2.577, "", "", 376.264, "", "", "", 
  70.598, 1.5, 72.7, 0.567}, {"SYR", "Asia", "Syria", "2020-08-19", 1927., 
  83., 85.714, 78., 5., 3.571, 110.11, 4.743, 4.898, 4.457, 0.286, 0.204, 
  1.2, "", "", "", "", "", "", "", "", "", "", "", "", "", "", "", "", "", 
  "", "", "", "", "", "", "", "", "", 62.04, 1.7500657*^7, "", 21.7, "", 
  2.577, "", "", 376.264, "", "", "", 70.598, 1.5, 72.7, 0.567}, 
 {"SYR", "Asia", "Syria", "2020-08-20", 2008., 81., 82.286, 82., 4., 3.857, 
  114.739, 4.628, 4.702, 4.686, 0.229, 0.22, 1.15, "", "", "", "", "", "", 
  "", "", "", "", "", "", "", "", "", "", "", "", "", "", "", "", "", "", "", 
  "", 62.04, 1.7500657*^7, "", 21.7, "", 2.577, "", "", 376.264, "", "", "", 
  70.598, 1.5, 72.7, 0.567}, {"SYR", "Asia", "Syria", "2020-08-21", 2073., 
  65., 79.714, 83., 1., 3.571, 118.453, 3.714, 4.555, 4.743, 0.057, 0.204, 
  1.12, "", "", "", "", "", "", "", "", "", "", "", "", "", "", "", "", "", 
  "", "", "", "", "", "", "", "", "", 62.04, 1.7500657*^7, "", 21.7, "", 
  2.577, "", "", 376.264, "", "", "", 70.598, 1.5, 72.7, 0.567}, 
 {"SYR", "Asia", "Syria", "2020-08-22", 2143., 70., 78.571, 85., 2., 3.571, 
  122.453, 4., 4.49, 4.857, 0.114, 0.204, 1.1, "", "", "", "", "", "", "", 
  "", "", "", "", "", "", "", "", "", "", "", "", "", "", "", "", "", "", "", 
  62.04, 1.7500657*^7, "", 21.7, "", 2.577, "", "", 376.264, "", "", "", 
  70.598, 1.5, 72.7, 0.567}, {"SYR", "Asia", "Syria", "2020-08-23", 2217., 
  74., 77.143, 89., 4., 3.571, 126.681, 4.228, 4.408, 5.086, 0.229, 0.204, 
  1.08, "", "", "", "", "", "", "", "", "", "", "", "", "", "", "", "", "", 
  "", "", "", "", "", "", "", "", "", 62.04, 1.7500657*^7, "", 21.7, "", 
  2.577, "", "", 376.264, "", "", "", 70.598, 1.5, 72.7, 0.567}, 
 {"SYR", "Asia", "Syria", "2020-08-24", 2293., 76., 75.571, 92., 3., 3.429, 
  131.024, 4.343, 4.318, 5.257, 0.171, 0.196, 1.05, "", "", "", "", "", "", 
  "", "", "", "", "", "", "", "", "", "", "", "", "", "", "", "", "", "", "", 
  "", 62.04, 1.7500657*^7, "", 21.7, "", 2.577, "", "", 376.264, "", "", "", 
  70.598, 1.5, 72.7, 0.567}, {"SYR", "Asia", "Syria", "2020-08-25", 2365., 
  72., 74.429, 95., 3., 3.143, 135.138, 4.114, 4.253, 5.428, 0.171, 0.18, 
  1.03, "", "", "", "", "", "", "", "", "", "", "", "", "", "", "", "", "", 
  "", "", "", "", "", "", "", "", "", 62.04, 1.7500657*^7, "", 21.7, "", 
  2.577, "", "", 376.264, "", "", "", 70.598, 1.5, 72.7, 0.567}, 
 {"SYR", "Asia", "Syria", "2020-08-26", 2440., 75., 73.286, 98., 3., 2.857, 
  139.423, 4.286, 4.188, 5.6, 0.171, 0.163, 1.01, "", "", "", "", "", "", "", 
  "", "", "", "", "", "", "", "", "", "", "", "", "", "", "", "", "", "", "", 
  62.04, 1.7500657*^7, "", 21.7, "", 2.577, "", "", 376.264, "", "", "", 
  70.598, 1.5, 72.7, 0.567}, {"SYR", "Asia", "Syria", "2020-08-27", 2504., 
  64., 70.857, 100., 2., 2.571, 143.08, 3.657, 4.049, 5.714, 0.114, 0.147, 
  0.99, "", "", "", "", "", "", "", "", "", "", "", "", "", "", "", "", "", 
  "", "", "", "", "", "", "", "", "", 62.04, 1.7500657*^7, "", 21.7, "", 
  2.577, "", "", 376.264, "", "", "", 70.598, 1.5, 72.7, 0.567}, 
 {"SYR", "Asia", "Syria", "2020-08-28", 2563., 59., 70., 103., 3., 2.857, 
  146.452, 3.371, 4., 5.885, 0.171, 0.163, 0.98, "", "", "", "", "", "", "", 
  "", "", "", "", "", "", "", "", "", "", "", "", "", "", "", "", "", "", "", 
  62.04, 1.7500657*^7, "", 21.7, "", 2.577, "", "", 376.264, "", "", "", 
  70.598, 1.5, 72.7, 0.567}, {"SYR", "Asia", "Syria", "2020-08-29", 2628., 
  65., 69.286, 106., 3., 3., 150.166, 3.714, 3.959, 6.057, 0.171, 0.171, 
  0.99, "", "", "", "", "", "", "", "", "", "", "", "", "", "", "", "", "", 
  "", "", "", "", "", "", "", "", "", 62.04, 1.7500657*^7, "", 21.7, "", 
  2.577, "", "", 376.264, "", "", "", 70.598, 1.5, 72.7, 0.567}, 
 {"SYR", "Asia", "Syria", "2020-08-30", 2703., 75., 69.429, 109., 3., 2.857, 
  154.451, 4.286, 3.967, 6.228, 0.171, 0.163, 0.98, "", "", "", "", "", "", 
  "", "", "", "", "", "", "", "", "", "", "", "", "", "", "", "", "", "", "", 
  "", 56.48, 1.7500657*^7, "", 21.7, "", 2.577, "", "", 376.264, "", "", "", 
  70.598, 1.5, 72.7, 0.567}, {"SYR", "Asia", "Syria", "2020-08-31", 2765., 
  62., 67.429, 112., 3., 2.857, 157.994, 3.543, 3.853, 6.4, 0.171, 0.163, 
  0.97, "", "", "", "", "", "", "", "", "", "", "", "", "", "", "", "", "", 
  "", "", "", "", "", "", "", "", "", 60.19, 1.7500657*^7, "", 21.7, "", 
  2.577, "", "", 376.264, "", "", "", 70.598, 1.5, 72.7, 0.567}, 
 {"SYR", "Asia", "Syria", "2020-09-01", 2830., 65., 66.429, 116., 4., 3., 
  161.708, 3.714, 3.796, 6.628, 0.229, 0.171, 0.96, "", "", "", "", "", "", 
  "", "", "", "", "", "", "", "", "", "", "", "", "", "", "", "", "", "", "", 
  "", 53.24, 1.7500657*^7, "", 21.7, "", 2.577, "", "", 376.264, "", "", "", 
  70.598, 1.5, 72.7, 0.567}, {"SYR", "Asia", "Syria", "2020-09-02", 2898., 
  68., 65.429, 120., 4., 3.143, 165.594, 3.886, 3.739, 6.857, 0.229, 0.18, 
  0.96, "", "", "", "", "", "", "", "", "", "", "", "", "", "", "", "", "", 
  "", "", "", "", "", "", "", "", "", 53.24, 1.7500657*^7, "", 21.7, "", 
  2.577, "", "", 376.264, "", "", "", 70.598, 1.5, 72.7, 0.567}, 
 {"SYR", "Asia", "Syria", "2020-09-03", 2973., 75., 67., 124., 4., 3.429, 
  169.879, 4.286, 3.828, 7.085, 0.229, 0.196, 0.96, "", "", "", "", "", "", 
  "", "", "", "", "", "", "", "", "", "", "", "", "", "", "", "", "", "", "", 
  "", 53.24, 1.7500657*^7, "", 21.7, "", 2.577, "", "", 376.264, "", "", "", 
  70.598, 1.5, 72.7, 0.567}, {"SYR", "Asia", "Syria", "2020-09-04", 3041., 
  68., 68.286, 127., 3., 3.429, 173.765, 3.886, 3.902, 7.257, 0.171, 0.196, 
  0.95, "", "", "", "", "", "", "", "", "", "", "", "", "", "", "", "", "", 
  "", "", "", "", "", "", "", "", "", 53.24, 1.7500657*^7, "", 21.7, "", 
  2.577, "", "", 376.264, "", "", "", 70.598, 1.5, 72.7, 0.567}, 
 {"SYR", "Asia", "Syria", "2020-09-05", 3104., 63., 68., 130., 3., 3.429, 
  177.365, 3.6, 3.886, 7.428, 0.171, 0.196, 0.94, "", "", "", "", "", "", "", 
  "", "", "", "", "", "", "", "", "", "", "", "", "", "", "", "", "", "", "", 
  53.24, 1.7500657*^7, "", 21.7, "", 2.577, "", "", 376.264, "", "", "", 
  70.598, 1.5, 72.7, 0.567}, {"SYR", "Asia", "Syria", "2020-09-06", 3171., 
  67., 66.857, 134., 4., 3.571, 181.193, 3.828, 3.82, 7.657, 0.229, 0.204, 
  0.93, "", "", "", "", "", "", "", "", "", "", "", "", "", "", "", "", "", 
  "", "", "", "", "", "", "", "", "", 53.24, 1.7500657*^7, "", 21.7, "", 
  2.577, "", "", 376.264, "", "", "", 70.598, 1.5, 72.7, 0.567}, 
 {"SYR", "Asia", "Syria", "2020-09-07", 3229., 58., 66.286, 137., 3., 3.571, 
  184.507, 3.314, 3.788, 7.828, 0.171, 0.204, 0.91, "", "", "", "", "", "", 
  "", "", "", "", "", "", "", "", "", "", "", "", "", "", "", "", "", "", "", 
  "", 53.24, 1.7500657*^7, "", 21.7, "", 2.577, "", "", 376.264, "", "", "", 
  70.598, 1.5, 72.7, 0.567}, {"SYR", "Asia", "Syria", "2020-09-08", 3289., 
  60., 65.571, 140., 3., 3.429, 187.936, 3.428, 3.747, 8., 0.171, 0.196, 
  0.89, "", "", "", "", "", "", "", "", "", "", "", "", "", "", "", "", "", 
  "", "", "", "", "", "", "", "", "", 53.24, 1.7500657*^7, "", 21.7, "", 
  2.577, "", "", 376.264, "", "", "", 70.598, 1.5, 72.7, 0.567}, 
 {"SYR", "Asia", "Syria", "2020-09-09", 3351., 62., 64.714, 143., 3., 3.286, 
  191.479, 3.543, 3.698, 8.171, 0.171, 0.188, 0.87, "", "", "", "", "", "", 
  "", "", "", "", "", "", "", "", "", "", "", "", "", "", "", "", "", "", "", 
  "", 53.24, 1.7500657*^7, "", 21.7, "", 2.577, "", "", 376.264, "", "", "", 
  70.598, 1.5, 72.7, 0.567}, {"SYR", "Asia", "Syria", "2020-09-10", 3416., 
  65., 63.286, 147., 4., 3.286, 195.193, 3.714, 3.616, 8.4, 0.229, 0.188, 
  0.85, "", "", "", "", "", "", "", "", "", "", "", "", "", "", "", "", "", 
  "", "", "", "", "", "", "", "", "", 53.24, 1.7500657*^7, "", 21.7, "", 
  2.577, "", "", 376.264, "", "", "", 70.598, 1.5, 72.7, 0.567}, 
 {"SYR", "Asia", "Syria", "2020-09-11", 3476., 60., 62.143, 150., 3., 3.286, 
  198.621, 3.428, 3.551, 8.571, 0.171, 0.188, 0.83, "", "", "", "", "", "", 
  "", "", "", "", "", "", "", "", "", "", "", "", "", "", "", "", "", "", "", 
  "", 53.24, 1.7500657*^7, "", 21.7, "", 2.577, "", "", 376.264, "", "", "", 
  70.598, 1.5, 72.7, 0.567}, {"SYR", "Asia", "Syria", "2020-09-12", 3506., 
  30., 57.429, 152., 2., 3.143, 200.335, 1.714, 3.282, 8.685, 0.114, 0.18, 
  0.8, "", "", "", "", "", "", "", "", "", "", "", "", "", "", "", "", "", 
  "", "", "", "", "", "", "", "", "", 53.24, 1.7500657*^7, "", 21.7, "", 
  2.577, "", "", 376.264, "", "", "", 70.598, 1.5, 72.7, 0.567}, 
 {"SYR", "Asia", "Syria", "2020-09-13", 3540., 34., 52.714, 155., 3., 3., 
  202.278, 1.943, 3.012, 8.857, 0.171, 0.171, 0.78, "", "", "", "", "", "", 
  "", "", "", "", "", "", "", "", "", "", "", "", "", "", "", "", "", "", "", 
  "", 47.69, 1.7500657*^7, "", 21.7, "", 2.577, "", "", 376.264, "", "", "", 
  70.598, 1.5, 72.7, 0.567}, {"SYR", "Asia", "Syria", "2020-09-14", 3576., 
  36., 49.571, 157., 2., 2.857, 204.335, 2.057, 2.833, 8.971, 0.114, 0.163, 
  0.78, "", "", "", "", "", "", "", "", "", "", "", "", "", "", "", "", "", 
  "", "", "", "", "", "", "", "", "", 47.69, 1.7500657*^7, "", 21.7, "", 
  2.577, "", "", 376.264, "", "", "", 70.598, 1.5, 72.7, 0.567}, 
 {"SYR", "Asia", "Syria", "2020-09-15", 3614., 38., 46.429, 160., 3., 2.857, 
  206.507, 2.171, 2.653, 9.143, 0.171, 0.163, 0.78, "", "", "", "", "", "", 
  "", "", "", "", "", "", "", "", "", "", "", "", "", "", "", "", "", "", "", 
  "", 47.69, 1.7500657*^7, "", 21.7, "", 2.577, "", "", 376.264, "", "", "", 
  70.598, 1.5, 72.7, 0.567}, {"SYR", "Asia", "Syria", "2020-09-16", 3654., 
  40., 43.286, 163., 3., 2.857, 208.792, 2.286, 2.473, 9.314, 0.171, 0.163, 
  0.79, "", "", "", "", "", "", "", "", "", "", "", "", "", "", "", "", "", 
  "", "", "", "", "", "", "", "", "", 47.69, 1.7500657*^7, "", 21.7, "", 
  2.577, "", "", 376.264, "", "", "", 70.598, 1.5, 72.7, 0.567}, 
 {"SYR", "Asia", "Syria", "2020-09-17", 3691., 37., 39.286, 165., 2., 2.571, 
  210.906, 2.114, 2.245, 9.428, 0.114, 0.147, 0.8, "", "", "", "", "", "", 
  "", "", "", "", "", "", "", "", "", "", "", "", "", "", "", "", "", "", "", 
  "", 47.69, 1.7500657*^7, "", 21.7, "", 2.577, "", "", 376.264, "", "", "", 
  70.598, 1.5, 72.7, 0.567}, {"SYR", "Asia", "Syria", "2020-09-18", 3731., 
  40., 36.429, 168., 3., 2.571, 213.192, 2.286, 2.082, 9.6, 0.171, 0.147, 
  0.82, "", "", "", "", "", "", "", "", "", "", "", "", "", "", "", "", "", 
  "", "", "", "", "", "", "", "", "", 47.69, 1.7500657*^7, "", 21.7, "", 
  2.577, "", "", 376.264, "", "", "", 70.598, 1.5, 72.7, 0.567}, 
 {"SYR", "Asia", "Syria", "2020-09-19", 3765., 34., 37., 170., 2., 2.571, 
  215.135, 1.943, 2.114, 9.714, 0.114, 0.147, 0.84, "", "", "", "", "", "", 
  "", "", "", "", "", "", "", "", "", "", "", "", "", "", "", "", "", "", "", 
  "", 47.69, 1.7500657*^7, "", 21.7, "", 2.577, "", "", 376.264, "", "", "", 
  70.598, 1.5, 72.7, 0.567}, {"SYR", "Asia", "Syria", "2020-09-20", 3800., 
  35., 37.143, 172., 2., 2.429, 217.135, 2., 2.122, 9.828, 0.114, 0.139, 
  0.85, "", "", "", "", "", "", "", "", "", "", "", "", "", "", "", "", "", 
  "", "", "", "", "", "", "", "", "", 47.69, 1.7500657*^7, "", 21.7, "", 
  2.577, "", "", 376.264, "", "", "", 70.598, 1.5, 72.7, 0.567}, 
 {"SYR", "Asia", "Syria", "2020-09-21", 3833., 33., 36.714, 175., 3., 2.571, 
  219.02, 1.886, 2.098, 10., 0.171, 0.147, 0.87, "", "", "", "", "", "", "", 
  "", "", "", "", "", "", "", "", "", "", "", "", "", "", "", "", "", "", "", 
  47.69, 1.7500657*^7, "", 21.7, "", 2.577, "", "", 376.264, "", "", "", 
  70.598, 1.5, 72.7, 0.567}, {"SYR", "Asia", "Syria", "2020-09-22", 3877., 
  44., 37.571, 178., 3., 2.571, 221.535, 2.514, 2.147, 10.171, 0.171, 0.147, 
  0.9, "", "", "", "", "", "", "", "", "", "", "", "", "", "", "", "", "", 
  "", "", "", "", "", "", "", "", "", 47.69, 1.7500657*^7, "", 21.7, "", 
  2.577, "", "", 376.264, "", "", "", 70.598, 1.5, 72.7, 0.567}, 
 {"SYR", "Asia", "Syria", "2020-09-23", 3924., 47., 38.571, 181., 3., 2.571, 
  224.22, 2.686, 2.204, 10.342, 0.171, 0.147, 0.91, "", "", "", "", "", "", 
  "", "", "", "", "", "", "", "", "", "", "", "", "", "", "", "", "", "", "", 
  "", 47.69, 1.7500657*^7, "", 21.7, "", 2.577, "", "", 376.264, "", "", "", 
  70.598, 1.5, 72.7, 0.567}, {"SYR", "Asia", "Syria", "2020-09-24", 3966., 
  42., 39.286, 183., 2., 2.571, 226.62, 2.4, 2.245, 10.457, 0.114, 0.147, 
  0.92, "", "", "", "", "", "", "", "", "", "", "", "", "", "", "", "", "", 
  "", "", "", "", "", "", "", "", "", 47.69, 1.7500657*^7, "", 21.7, "", 
  2.577, "", "", 376.264, "", "", "", 70.598, 1.5, 72.7, 0.567}, 
 {"SYR", "Asia", "Syria", "2020-09-25", 4001., 35., 38.571, 185., 2., 2.429, 
  228.62, 2., 2.204, 10.571, 0.114, 0.139, 0.93, "", "", "", "", "", "", "", 
  "", "", "", "", "", "", "", "", "", "", "", "", "", "", "", "", "", "", "", 
  47.69, 1.7500657*^7, "", 21.7, "", 2.577, "", "", 376.264, "", "", "", 
  70.598, 1.5, 72.7, 0.567}, {"SYR", "Asia", "Syria", "2020-09-26", 4038., 
  37., 39., 188., 3., 2.571, 230.734, 2.114, 2.228, 10.742, 0.171, 0.147, 
  0.94, "", "", "", "", "", "", "", "", "", "", "", "", "", "", "", "", "", 
  "", "", "", "", "", "", "", "", "", 47.69, 1.7500657*^7, "", 21.7, "", 
  2.577, "", "", 376.264, "", "", "", 70.598, 1.5, 72.7, 0.567}, 
 {"SYR", "Asia", "Syria", "2020-09-27", 4072., 34., 38.857, 192., 4., 2.857, 
  232.677, 1.943, 2.22, 10.971, 0.229, 0.163, 0.96, "", "", "", "", "", "", 
  "", "", "", "", "", "", "", "", "", "", "", "", "", "", "", "", "", "", "", 
  "", 47.69, 1.7500657*^7, "", 21.7, "", 2.577, "", "", 376.264, "", "", "", 
  70.598, 1.5, 72.7, 0.567}, {"SYR", "Asia", "Syria", "2020-09-28", 4102., 
  30., 38.429, 194., 2., 2.714, 234.391, 1.714, 2.196, 11.085, 0.114, 0.155, 
  0.98, "", "", "", "", "", "", "", "", "", "", "", "", "", "", "", "", "", 
  "", "", "", "", "", "", "", "", "", 47.69, 1.7500657*^7, "", 21.7, "", 
  2.577, "", "", 376.264, "", "", "", 70.598, 1.5, 72.7, 0.567}, 
 {"SYR", "Asia", "Syria", "2020-09-29", 4148., 46., 38.714, 197., 3., 2.714, 
  237.02, 2.628, 2.212, 11.257, 0.171, 0.155, 1., "", "", "", "", "", "", "", 
  "", "", "", "", "", "", "", "", "", "", "", "", "", "", "", "", "", "", "", 
  47.69, 1.7500657*^7, "", 21.7, "", 2.577, "", "", 376.264, "", "", "", 
  70.598, 1.5, 72.7, 0.567}, {"SYR", "Asia", "Syria", "2020-09-30", 4200., 
  52., 39.429, 200., 3., 2.714, 239.991, 2.971, 2.253, 11.428, 0.171, 0.155, 
  1.02, "", "", "", "", "", "", "", "", "", "", "", "", "", "", "", "", "", 
  "", "", "", "", "", "", "", "", "", 47.69, 1.7500657*^7, "", 21.7, "", 
  2.577, "", "", 376.264, "", "", "", 70.598, 1.5, 72.7, 0.567}, 
 {"SYR", "Asia", "Syria", "2020-10-01", 4247., 47., 40.143, 202., 2., 2.714, 
  242.677, 2.686, 2.294, 11.542, 0.114, 0.155, 1.03, "", "", "", "", "", "", 
  "", "", "", "", "", "", "", "", "", "", "", "", "", "", "", "", "", "", "", 
  "", 42.13, 1.7500657*^7, "", 21.7, "", 2.577, "", "", 376.264, "", "", "", 
  70.598, 1.5, 72.7, 0.567}, {"SYR", "Asia", "Syria", "2020-10-02", 4289., 
  42., 41.143, 203., 1., 2.571, 245.077, 2.4, 2.351, 11.6, 0.057, 0.147, 
  1.04, "", "", "", "", "", "", "", "", "", "", "", "", "", "", "", "", "", 
  "", "", "", "", "", "", "", "", "", 42.13, 1.7500657*^7, "", 21.7, "", 
  2.577, "", "", 376.264, "", "", "", 70.598, 1.5, 72.7, 0.567}, 
 {"SYR", "Asia", "Syria", "2020-10-03", 4329., 40., 41.571, 204., 1., 2.286, 
  247.362, 2.286, 2.375, 11.657, 0.057, 0.131, 1.04, "", "", "", "", "", "", 
  "", "", "", "", "", "", "", "", "", "", "", "", "", "", "", "", "", "", "", 
  "", 42.13, 1.7500657*^7, "", 21.7, "", 2.577, "", "", 376.264, "", "", "", 
  70.598, 1.5, 72.7, 0.567}, {"SYR", "Asia", "Syria", "2020-10-04", 4366., 
  37., 42., 205., 1., 1.857, 249.476, 2.114, 2.4, 11.714, 0.057, 0.106, 1.05, 
  "", "", "", "", "", "", "", "", "", "", "", "", "", "", "", "", "", "", "", 
  "", "", "", "", "", "", "", 42.13, 1.7500657*^7, "", 21.7, "", 2.577, "", 
  "", 376.264, "", "", "", 70.598, 1.5, 72.7, 0.567}, 
 {"SYR", "Asia", "Syria", "2020-10-05", 4411., 45., 44.143, 207., 2., 1.857, 
  252.048, 2.571, 2.522, 11.828, 0.114, 0.106, 1.07, "", "", "", "", "", "", 
  "", "", "", "", "", "", "", "", "", "", "", "", "", "", "", "", "", "", "", 
  "", 42.13, 1.7500657*^7, "", 21.7, "", 2.577, "", "", 376.264, "", "", "", 
  70.598, 1.5, 72.7, 0.567}, {"SYR", "Asia", "Syria", "2020-10-06", 4457., 
  46., 44.143, 209., 2., 1.714, 254.676, 2.628, 2.522, 11.942, 0.114, 0.098, 
  1.08, "", "", "", "", "", "", "", "", "", "", "", "", "", "", "", "", "", 
  "", "", "", "", "", "", "", "", "", 42.13, 1.7500657*^7, "", 21.7, "", 
  2.577, "", "", 376.264, "", "", "", 70.598, 1.5, 72.7, 0.567}, 
 {"SYR", "Asia", "Syria", "2020-10-07", 4504., 47., 43.429, 212., 3., 1.714, 
  257.362, 2.686, 2.482, 12.114, 0.171, 0.098, 1.09, "", "", "", "", "", "", 
  "", "", "", "", "", "", "", "", "", "", "", "", "", "", "", "", "", "", "", 
  "", 42.13, 1.7500657*^7, "", 21.7, "", 2.577, "", "", 376.264, "", "", "", 
  70.598, 1.5, 72.7, 0.567}, {"SYR", "Asia", "Syria", "2020-10-08", 4566., 
  62., 45.571, 215., 3., 1.857, 260.904, 3.543, 2.604, 12.285, 0.171, 0.106, 
  1.11, "", "", "", "", "", "", "", "", "", "", "", "", "", "", "", "", "", 
  "", "", "", "", "", "", "", "", "", 42.13, 1.7500657*^7, "", 21.7, "", 
  2.577, "", "", 376.264, "", "", "", 70.598, 1.5, 72.7, 0.567}, 
 {"SYR", "Asia", "Syria", "2020-10-09", 4616., 50., 46.714, 218., 3., 2.143, 
  263.762, 2.857, 2.669, 12.457, 0.171, 0.122, 1.11, "", "", "", "", "", "", 
  "", "", "", "", "", "", "", "", "", "", "", "", "", "", "", "", "", "", "", 
  "", 42.13, 1.7500657*^7, "", 21.7, "", 2.577, "", "", 376.264, "", "", "", 
  70.598, 1.5, 72.7, 0.567}, {"SYR", "Asia", "Syria", "2020-10-10", 4673., 
  57., 49.143, 221., 3., 2.429, 267.019, 3.257, 2.808, 12.628, 0.171, 0.139, 
  1.11, "", "", "", "", "", "", "", "", "", "", "", "", "", "", "", "", "", 
  "", "", "", "", "", "", "", "", "", 42.13, 1.7500657*^7, "", 21.7, "", 
  2.577, "", "", 376.264, "", "", "", 70.598, 1.5, 72.7, 0.567}, 
 {"SYR", "Asia", "Syria", "2020-10-11", 4718., 45., 50.286, 224., 3., 2.714, 
  269.59, 2.571, 2.873, 12.8, 0.171, 0.155, 1.09, "", "", "", "", "", "", "", 
  "", "", "", "", "", "", "", "", "", "", "", "", "", "", "", "", "", "", "", 
  42.13, 1.7500657*^7, "", 21.7, "", 2.577, "", "", 376.264, "", "", "", 
  70.598, 1.5, 72.7, 0.567}, {"SYR", "Asia", "Syria", "2020-10-12", 4774., 
  56., 51.857, 228., 4., 3., 272.79, 3.2, 2.963, 13.028, 0.229, 0.171, 1.08, 
  "", "", "", "", "", "", "", "", "", "", "", "", "", "", "", "", "", "", "", 
  "", "", "", "", "", "", "", 42.13, 1.7500657*^7, "", 21.7, "", 2.577, "", 
  "", 376.264, "", "", "", 70.598, 1.5, 72.7, 0.567}, 
 {"SYR", "Asia", "Syria", "2020-10-13", 4826., 52., 52.714, 231., 3., 3.143, 
  275.761, 2.971, 3.012, 13.2, 0.171, 0.18, 1.07, "", "", "", "", "", "", "", 
  "", "", "", "", "", "", "", "", "", "", "", "", "", "", "", "", "", "", "", 
  42.13, 1.7500657*^7, "", 21.7, "", 2.577, "", "", 376.264, "", "", "", 
  70.598, 1.5, 72.7, 0.567}, {"SYR", "Asia", "Syria", "2020-10-14", 4883., 
  57., 54.143, 234., 3., 3.143, 279.018, 3.257, 3.094, 13.371, 0.171, 0.18, 
  1.06, "", "", "", "", "", "", "", "", "", "", "", "", "", "", "", "", "", 
  "", "", "", "", "", "", "", "", "", 42.13, 1.7500657*^7, "", 21.7, "", 
  2.577, "", "", 376.264, "", "", "", 70.598, 1.5, 72.7, 0.567}, 
 {"SYR", "Asia", "Syria", "2020-10-15", 4931., 48., 52.143, 238., 4., 3.286, 
  281.761, 2.743, 2.979, 13.599, 0.229, 0.188, 1.04, "", "", "", "", "", "", 
  "", "", "", "", "", "", "", "", "", "", "", "", "", "", "", "", "", "", "", 
  "", 42.13, 1.7500657*^7, "", 21.7, "", 2.577, "", "", 376.264, "", "", "", 
  70.598, 1.5, 72.7, 0.567}, {"SYR", "Asia", "Syria", "2020-10-16", 4987., 
  56., 53., 241., 3., 3.286, 284.961, 3.2, 3.028, 13.771, 0.171, 0.188, 1.04, 
  "", "", "", "", "", "", "", "", "", "", "", "", "", "", "", "", "", "", "", 
  "", "", "", "", "", "", "", 42.13, 1.7500657*^7, "", 21.7, "", 2.577, "", 
  "", 376.264, "", "", "", 70.598, 1.5, 72.7, 0.567}, 
 {"SYR", "Asia", "Syria", "2020-10-17", 5033., 46., 51.429, 245., 4., 3.429, 
  287.589, 2.628, 2.939, 13.999, 0.229, 0.196, 1.03, "", "", "", "", "", "", 
  "", "", "", "", "", "", "", "", "", "", "", "", "", "", "", "", "", "", "", 
  "", 42.13, 1.7500657*^7, "", 21.7, "", 2.577, "", "", 376.264, "", "", "", 
  70.598, 1.5, 72.7, 0.567}, {"SYR", "Asia", "Syria", "2020-10-18", 5077., 
  44., 51.286, 248., 3., 3.429, 290.103, 2.514, 2.931, 14.171, 0.171, 0.196, 
  1.02, "", "", "", "", "", "", "", "", "", "", "", "", "", "", "", "", "", 
  "", "", "", "", "", "", "", "", "", 42.13, 1.7500657*^7, "", 21.7, "", 
  2.577, "", "", 376.264, "", "", "", 70.598, 1.5, 72.7, 0.567}, 
 {"SYR", "Asia", "Syria", "2020-10-19", 5134., 57., 51.429, 251., 3., 3.286, 
  293.36, 3.257, 2.939, 14.342, 0.171, 0.188, 1.01, "", "", "", "", "", "", 
  "", "", "", "", "", "", "", "", "", "", "", "", "", "", "", "", "", "", "", 
  "", 42.13, 1.7500657*^7, "", 21.7, "", 2.577, "", "", 376.264, "", "", "", 
  70.598, 1.5, 72.7, 0.567}, {"SYR", "Asia", "Syria", "2020-10-20", 5180., 
  46., 50.571, 254., 3., 3.286, 295.989, 2.628, 2.89, 14.514, 0.171, 0.188, 
  1., "", "", "", "", "", "", "", "", "", "", "", "", "", "", "", "", "", "", 
  "", "", "", "", "", "", "", "", 42.13, 1.7500657*^7, "", 21.7, "", 2.577, 
  "", "", 376.264, "", "", "", 70.598, 1.5, 72.7, 0.567}, 
 {"SYR", "Asia", "Syria", "2020-10-21", 5224., 44., 48.714, 257., 3., 3.286, 
  298.503, 2.514, 2.784, 14.685, 0.171, 0.188, 0.99, "", "", "", "", "", "", 
  "", "", "", "", "", "", "", "", "", "", "", "", "", "", "", "", "", "", "", 
  "", 42.13, 1.7500657*^7, "", 21.7, "", 2.577, "", "", 376.264, "", "", "", 
  70.598, 1.5, 72.7, 0.567}, {"SYR", "Asia", "Syria", "2020-10-22", 5267., 
  43., 48., 260., 3., 3.143, 300.96, 2.457, 2.743, 14.857, 0.171, 0.18, 1., 
  "", "", "", "", "", "", "", "", "", "", "", "", "", "", "", "", "", "", "", 
  "", "", "", "", "", "", "", 42.13, 1.7500657*^7, "", 21.7, "", 2.577, "", 
  "", 376.264, "", "", "", 70.598, 1.5, 72.7, 0.567}, 
 {"SYR", "Asia", "Syria", "2020-10-23", 5319., 52., 47.429, 264., 4., 3.286, 
  303.931, 2.971, 2.71, 15.085, 0.229, 0.188, 1.01, "", "", "", "", "", "", 
  "", "", "", "", "", "", "", "", "", "", "", "", "", "", "", "", "", "", "", 
  "", 42.13, 1.7500657*^7, "", 21.7, "", 2.577, "", "", 376.264, "", "", "", 
  70.598, 1.5, 72.7, 0.567}, {"SYR", "Asia", "Syria", "2020-10-24", 5359., 
  40., 46.571, 267., 3., 3.143, 306.217, 2.286, 2.661, 15.257, 0.171, 0.18, 
  1.02, "", "", "", "", "", "", "", "", "", "", "", "", "", "", "", "", "", 
  "", "", "", "", "", "", "", "", "", 42.13, 1.7500657*^7, "", 21.7, "", 
  2.577, "", "", 376.264, "", "", "", 70.598, 1.5, 72.7, 0.567}, 
 {"SYR", "Asia", "Syria", "2020-10-25", 5408., 49., 47.286, 269., 2., 3., 
  309.017, 2.8, 2.702, 15.371, 0.114, 0.171, 1.04, "", "", "", "", "", "", 
  "", "", "", "", "", "", "", "", "", "", "", "", "", "", "", "", "", "", "", 
  "", 42.13, 1.7500657*^7, "", 21.7, "", 2.577, "", "", 376.264, "", "", "", 
  70.598, 1.5, 72.7, 0.567}, {"SYR", "Asia", "Syria", "2020-10-26", 5461., 
  53., 46.714, 272., 3., 3., 312.045, 3.028, 2.669, 15.542, 0.171, 0.171, 
  1.05, "", "", "", "", "", "", "", "", "", "", "", "", "", "", "", "", "", 
  "", "", "", "", "", "", "", "", "", 42.13, 1.7500657*^7, "", 21.7, "", 
  2.577, "", "", 376.264, "", "", "", 70.598, 1.5, 72.7, 0.567}, 
 {"SYR", "Asia", "Syria", "2020-10-27", 5528., 67., 49.714, 275., 3., 3., 
  315.874, 3.828, 2.841, 15.714, 0.171, 0.171, 1.06, "", "", "", "", "", "", 
  "", "", "", "", "", "", "", "", "", "", "", "", "", "", "", "", "", "", "", 
  "", 42.13, 1.7500657*^7, "", 21.7, "", 2.577, "", "", 376.264, "", "", "", 
  70.598, 1.5, 72.7, 0.567}, {"SYR", "Asia", "Syria", "2020-10-28", 5580., 
  52., 50.857, 278., 3., 3., 318.845, 2.971, 2.906, 15.885, 0.171, 0.171, 
  1.06, "", "", "", "", "", "", "", "", "", "", "", "", "", "", "", "", "", 
  "", "", "", "", "", "", "", "", "", 42.13, 1.7500657*^7, "", 21.7, "", 
  2.577, "", "", 376.264, "", "", "", 70.598, 1.5, 72.7, 0.567}, 
 {"SYR", "Asia", "Syria", "2020-10-29", 5633., 53., 52.286, 281., 3., 3., 
  321.874, 3.028, 2.988, 16.057, 0.171, 0.171, 1.06, "", "", "", "", "", "", 
  "", "", "", "", "", "", "", "", "", "", "", "", "", "", "", "", "", "", "", 
  "", 42.13, 1.7500657*^7, "", 21.7, "", 2.577, "", "", 376.264, "", "", "", 
  70.598, 1.5, 72.7, 0.567}, {"SYR", "Asia", "Syria", "2020-10-30", 5683., 
  50., 52., 285., 4., 3., 324.731, 2.857, 2.971, 16.285, 0.229, 0.171, 1.06, 
  "", "", "", "", "", "", "", "", "", "", "", "", "", "", "", "", "", "", "", 
  "", "", "", "", "", "", "", 39.35, 1.7500657*^7, "", 21.7, "", 2.577, "", 
  "", 376.264, "", "", "", 70.598, 1.5, 72.7, 0.567}, 
 {"SYR", "Asia", "Syria", "2020-10-31", 5728., 45., 52.714, 288., 3., 3., 
  327.302, 2.571, 3.012, 16.457, 0.171, 0.171, 1.07, "", "", "", "", "", "", 
  "", "", "", "", "", "", "", "", "", "", "", "", "", "", "", "", "", "", "", 
  "", 39.35, 1.7500657*^7, "", 21.7, "", 2.577, "", "", 376.264, "", "", "", 
  70.598, 1.5, 72.7, 0.567}, {"SYR", "Asia", "Syria", "2020-11-01", 5789., 
  61., 54.429, 292., 4., 3.286, 330.788, 3.486, 3.11, 16.685, 0.229, 0.188, 
  1.08, "", "", "", "", "", "", "", "", "", "", "", "", "", "", "", "", "", 
  "", "", "", "", "", "", "", "", "", 39.35, 1.7500657*^7, "", 21.7, "", 
  2.577, "", "", 376.264, "", "", "", 70.598, 1.5, 72.7, 0.567}, 
 {"SYR", "Asia", "Syria", "2020-11-02", 5843., 54., 54.571, 295., 3., 3.286, 
  333.873, 3.086, 3.118, 16.857, 0.171, 0.188, 1.09, "", "", "", "", "", "", 
  "", "", "", "", "", "", "", "", "", "", "", "", "", "", "", "", "", "", "", 
  "", 39.35, 1.7500657*^7, "", 21.7, "", 2.577, "", "", 376.264, "", "", "", 
  70.598, 1.5, 72.7, 0.567}, {"SYR", "Asia", "Syria", "2020-11-03", 5888., 
  45., 51.429, 298., 3., 3.286, 336.445, 2.571, 2.939, 17.028, 0.171, 0.188, 
  1.1, "", "", "", "", "", "", "", "", "", "", "", "", "", "", "", "", "", 
  "", "", "", "", "", "", "", "", "", 39.35, 1.7500657*^7, "", 21.7, "", 
  2.577, "", "", 376.264, "", "", "", 70.598, 1.5, 72.7, 0.567}, 
 {"SYR", "Asia", "Syria", "2020-11-04", 5964., 76., 54.857, 301., 3., 3.286, 
  340.787, 4.343, 3.135, 17.199, 0.171, 0.188, 1.12, "", "", "", "", "", "", 
  "", "", "", "", "", "", "", "", "", "", "", "", "", "", "", "", "", "", "", 
  "", 39.35, 1.7500657*^7, "", 21.7, "", 2.577, "", "", 376.264, "", "", "", 
  70.598, 1.5, 72.7, 0.567}, {"SYR", "Asia", "Syria", "2020-11-05", 6040., 
  76., 58.143, 305., 4., 3.429, 345.13, 4.343, 3.322, 17.428, 0.229, 0.196, 
  1.12, "", "", "", "", "", "", "", "", "", "", "", "", "", "", "", "", "", 
  "", "", "", "", "", "", "", "", "", 39.35, 1.7500657*^7, "", 21.7, "", 
  2.577, "", "", 376.264, "", "", "", 70.598, 1.5, 72.7, 0.567}, 
 {"SYR", "Asia", "Syria", "2020-11-06", 6102., 62., 59.857, 309., 4., 3.429, 
  348.673, 3.543, 3.42, 17.656, 0.229, 0.196, 1.11, "", "", "", "", "", "", 
  "", "", "", "", "", "", "", "", "", "", "", "", "", "", "", "", "", "", "", 
  "", 44.91, 1.7500657*^7, "", 21.7, "", 2.577, "", "", 376.264, "", "", "", 
  70.598, 1.5, 72.7, 0.567}, {"SYR", "Asia", "Syria", "2020-11-07", 6147., 
  45., 59.857, 313., 4., 3.571, 351.244, 2.571, 3.42, 17.885, 0.229, 0.204, 
  1.11, "", "", "", "", "", "", "", "", "", "", "", "", "", "", "", "", "", 
  "", "", "", "", "", "", "", "", "", 44.91, 1.7500657*^7, "", 21.7, "", 
  2.577, "", "", 376.264, "", "", "", 70.598, 1.5, 72.7, 0.567}, 
 {"SYR", "Asia", "Syria", "2020-11-08", 6215., 68., 60.857, 317., 4., 3.571, 
  355.13, 3.886, 3.477, 18.114, 0.229, 0.204, 1.11, "", "", "", "", "", "", 
  "", "", "", "", "", "", "", "", "", "", "", "", "", "", "", "", "", "", "", 
  "", 44.91, 1.7500657*^7, "", 21.7, "", 2.577, "", "", 376.264, "", "", "", 
  70.598, 1.5, 72.7, 0.567}, {"SYR", "Asia", "Syria", "2020-11-09", 6284., 
  69., 63., 321., 4., 3.714, 359.072, 3.943, 3.6, 18.342, 0.229, 0.212, 1.11, 
  "", "", "", "", "", "", "", "", "", "", "", "", "", "", "", "", "", "", "", 
  "", "", "", "", "", "", "", 44.91, 1.7500657*^7, "", 21.7, "", 2.577, "", 
  "", 376.264, "", "", "", 70.598, 1.5, 72.7, 0.567}, 
 {"SYR", "Asia", "Syria", "2020-11-10", 6352., 68., 66.286, 325., 4., 3.857, 
  362.958, 3.886, 3.788, 18.571, 0.229, 0.22, 1.11, "", "", "", "", "", "", 
  "", "", "", "", "", "", "", "", "", "", "", "", "", "", "", "", "", "", "", 
  "", 44.91, 1.7500657*^7, "", 21.7, "", 2.577, "", "", 376.264, "", "", "", 
  70.598, 1.5, 72.7, 0.567}, {"SYR", "Asia", "Syria", "2020-11-11", 6421., 
  69., 65.286, 329., 4., 4., 366.901, 3.943, 3.73, 18.799, 0.229, 0.229, 1.1, 
  "", "", "", "", "", "", "", "", "", "", "", "", "", "", "", "", "", "", "", 
  "", "", "", "", "", "", "", 44.91, 1.7500657*^7, "", 21.7, "", 2.577, "", 
  "", 376.264, "", "", "", 70.598, 1.5, 72.7, 0.567}, 
 {"SYR", "Asia", "Syria", "2020-11-12", 6486., 65., 63.714, 333., 4., 4., 
  370.615, 3.714, 3.641, 19.028, 0.229, 0.229, 1.1, "", "", "", "", "", "", 
  "", "", "", "", "", "", "", "", "", "", "", "", "", "", "", "", "", "", "", 
  "", 44.91, 1.7500657*^7, "", 21.7, "", 2.577, "", "", 376.264, "", "", "", 
  70.598, 1.5, 72.7, 0.567}, {"SYR", "Asia", "Syria", "2020-11-13", 6552., 
  66., 64.286, 337., 4., 4., 374.386, 3.771, 3.673, 19.256, 0.229, 0.229, 
  1.1, "", "", "", "", "", "", "", "", "", "", "", "", "", "", "", "", "", 
  "", "", "", "", "", "", "", "", "", 44.91, 1.7500657*^7, "", 21.7, "", 
  2.577, "", "", 376.264, "", "", "", 70.598, 1.5, 72.7, 0.567}, 
 {"SYR", "Asia", "Syria", "2020-11-14", 6613., 61., 66.571, 341., 4., 4., 
  377.872, 3.486, 3.804, 19.485, 0.229, 0.229, 1.11, "", "", "", "", "", "", 
  "", "", "", "", "", "", "", "", "", "", "", "", "", "", "", "", "", "", "", 
  "", 44.91, 1.7500657*^7, "", 21.7, "", 2.577, "", "", 376.264, "", "", "", 
  70.598, 1.5, 72.7, 0.567}, {"SYR", "Asia", "Syria", "2020-11-15", 6684., 
  71., 67., 345., 4., 4., 381.929, 4.057, 3.828, 19.714, 0.229, 0.229, 1.11, 
  "", "", "", "", "", "", "", "", "", "", "", "", "", "", "", "", "", "", "", 
  "", "", "", "", "", "", "", 44.91, 1.7500657*^7, "", 21.7, "", 2.577, "", 
  "", 376.264, "", "", "", 70.598, 1.5, 72.7, 0.567}, 
 {"SYR", "Asia", "Syria", "2020-11-16", 6759., 75., 67.857, 350., 5., 4.143, 
  386.214, 4.286, 3.877, 19.999, 0.286, 0.237, 1.12, "", "", "", "", "", "", 
  "", "", "", "", "", "", "", "", "", "", "", "", "", "", "", "", "", "", "", 
  "", 44.91, 1.7500657*^7, "", 21.7, "", 2.577, "", "", 376.264, "", "", "", 
  70.598, 1.5, 72.7, 0.567}, {"SYR", "Asia", "Syria", "2020-11-17", 6836., 
  77., 69.143, 354., 4., 4.143, 390.614, 4.4, 3.951, 20.228, 0.229, 0.237, 
  1.12, "", "", "", "", "", "", "", "", "", "", "", "", "", "", "", "", "", 
  "", "", "", "", "", "", "", "", "", 44.91, 1.7500657*^7, "", 21.7, "", 
  2.577, "", "", 376.264, "", "", "", 70.598, 1.5, 72.7, 0.567}, 
 {"SYR", "Asia", "Syria", "2020-11-18", 6919., 83., 71.143, 358., 4., 4.143, 
  395.357, 4.743, 4.065, 20.456, 0.229, 0.237, 1.11, "", "", "", "", "", "", 
  "", "", "", "", "", "", "", "", "", "", "", "", "", "", "", "", "", "", "", 
  "", 44.91, 1.7500657*^7, "", 21.7, "", 2.577, "", "", 376.264, "", "", "", 
  70.598, 1.5, 72.7, 0.567}, {"SYR", "Asia", "Syria", "2020-11-19", 6991., 
  72., 72.143, 363., 5., 4.286, 399.471, 4.114, 4.122, 20.742, 0.286, 0.245, 
  1.11, "", "", "", "", "", "", "", "", "", "", "", "", "", "", "", "", "", 
  "", "", "", "", "", "", "", "", "", 44.91, 1.7500657*^7, "", 21.7, "", 
  2.577, "", "", 376.264, "", "", "", 70.598, 1.5, 72.7, 0.567}, 
 {"SYR", "Asia", "Syria", "2020-11-20", 7079., 88., 75.286, 368., 5., 4.429, 
  404.499, 5.028, 4.302, 21.028, 0.286, 0.253, 1.11, "", "", "", "", "", "", 
  "", "", "", "", "", "", "", "", "", "", "", "", "", "", "", "", "", "", "", 
  "", 39.35, 1.7500657*^7, "", 21.7, "", 2.577, "", "", 376.264, "", "", "", 
  70.598, 1.5, 72.7, 0.567}, {"SYR", "Asia", "Syria", "2020-11-21", 7154., 
  75., 77.286, 372., 4., 4.429, 408.785, 4.286, 4.416, 21.256, 0.229, 0.253, 
  1.1, "", "", "", "", "", "", "", "", "", "", "", "", "", "", "", "", "", 
  "", "", "", "", "", "", "", "", "", 39.35, 1.7500657*^7, "", 21.7, "", 
  2.577, "", "", 376.264, "", "", "", 70.598, 1.5, 72.7, 0.567}, 
 {"SYR", "Asia", "Syria", "2020-11-22", 7225., 71., 77.286, 376., 4., 4.429, 
  412.842, 4.057, 4.416, 21.485, 0.229, 0.253, 1.09, "", "", "", "", "", "", 
  "", "", "", "", "", "", "", "", "", "", "", "", "", "", "", "", "", "", "", 
  "", 39.35, 1.7500657*^7, "", 21.7, "", 2.577, "", "", 376.264, "", "", "", 
  70.598, 1.5, 72.7, 0.567}, {"SYR", "Asia", "Syria", "2020-11-23", 7295., 
  70., 76.571, 380., 4., 4.286, 416.841, 4., 4.375, 21.713, 0.229, 0.245, 
  1.09, "", "", "", "", "", "", "", "", "", "", "", "", "", "", "", "", "", 
  "", "", "", "", "", "", "", "", "", 39.35, 1.7500657*^7, "", 21.7, "", 
  2.577, "", "", 376.264, "", "", "", 70.598, 1.5, 72.7, 0.567}, 
 {"SYR", "Asia", "Syria", "2020-11-24", 7369., 74., 76.143, 385., 5., 4.429, 
  421.07, 4.228, 4.351, 21.999, 0.286, 0.253, 1.09, "", "", "", "", "", "", 
  "", "", "", "", "", "", "", "", "", "", "", "", "", "", "", "", "", "", "", 
  "", 39.35, 1.7500657*^7, "", 21.7, "", 2.577, "", "", 376.264, "", "", "", 
  70.598, 1.5, 72.7, 0.567}, {"SYR", "Asia", "Syria", "2020-11-25", 7459., 
  90., 77.143, 391., 6., 4.714, 426.213, 5.143, 4.408, 22.342, 0.343, 0.269, 
  1.1, "", "", "", "", "", "", "", "", "", "", "", "", "", "", "", "", "", 
  "", "", "", "", "", "", "", "", "", 39.35, 1.7500657*^7, "", 21.7, "", 
  2.577, "", "", 376.264, "", "", "", 70.598, 1.5, 72.7, 0.567}, 
 {"SYR", "Asia", "Syria", "2020-11-26", 7542., 83., 78.714, 399., 8., 5.143, 
  430.955, 4.743, 4.498, 22.799, 0.457, 0.294, 1.1, "", "", "", "", "", "", 
  "", "", "", "", "", "", "", "", "", "", "", "", "", "", "", "", "", "", "", 
  "", 39.35, 1.7500657*^7, "", 21.7, "", 2.577, "", "", 376.264, "", "", "", 
  70.598, 1.5, 72.7, 0.567}, {"SYR", "Asia", "Syria", "2020-11-27", 7635., 
  93., 79.429, 404., 5., 5.143, 436.269, 5.314, 4.539, 23.085, 0.286, 0.294, 
  1.1, "", "", "", "", "", "", "", "", "", "", "", "", "", "", "", "", "", 
  "", "", "", "", "", "", "", "", "", 39.35, 1.7500657*^7, "", 21.7, "", 
  2.577, "", "", 376.264, "", "", "", 70.598, 1.5, 72.7, 0.567}, 
 {"SYR", "Asia", "Syria", "2020-11-28", 7715., 80., 80.143, 409., 5., 5.286, 
  440.841, 4.571, 4.579, 23.371, 0.286, 0.302, 1.1, "", "", "", "", "", "", 
  "", "", "", "", "", "", "", "", "", "", "", "", "", "", "", "", "", "", "", 
  "", 39.35, 1.7500657*^7, "", 21.7, "", 2.577, "", "", 376.264, "", "", "", 
  70.598, 1.5, 72.7, 0.567}, {"SYR", "Asia", "Syria", "2020-11-29", 7797., 
  82., 81.714, 413., 4., 5.286, 445.526, 4.686, 4.669, 23.599, 0.229, 0.302, 
  1.1, "", "", "", "", "", "", "", "", "", "", "", "", "", "", "", "", "", 
  "", "", "", "", "", "", "", "", "", 39.35, 1.7500657*^7, "", 21.7, "", 
  2.577, "", "", 376.264, "", "", "", 70.598, 1.5, 72.7, 0.567}, 
 {"SYR", "Asia", "Syria", "2020-11-30", 7887., 90., 84.571, 417., 4., 5.286, 
  450.669, 5.143, 4.832, 23.828, 0.229, 0.302, 1.09, "", "", "", "", "", "", 
  "", "", "", "", "", "", "", "", "", "", "", "", "", "", "", "", "", "", "", 
  "", 39.35, 1.7500657*^7, "", 21.7, "", 2.577, "", "", 376.264, "", "", "", 
  70.598, 1.5, 72.7, 0.567}, {"SYR", "Asia", "Syria", "2020-12-01", 7973., 
  86., 86.286, 422., 5., 5.286, 455.583, 4.914, 4.93, 24.113, 0.286, 0.302, 
  1.09, "", "", "", "", "", "", "", "", "", "", "", "", "", "", "", "", "", 
  "", "", "", "", "", "", "", "", "", 39.35, 1.7500657*^7, "", 21.7, "", 
  2.577, "", "", 376.264, "", "", "", 70.598, 1.5, 72.7, 0.567}, 
 {"SYR", "Asia", "Syria", "2020-12-02", 8059., 86., 85.714, 426., 4., 5., 
  460.497, 4.914, 4.898, 24.342, 0.229, 0.286, 1.09, "", "", "", "", "", "", 
  "", "", "", "", "", "", "", "", "", "", "", "", "", "", "", "", "", "", "", 
  "", 39.35, 1.7500657*^7, "", 21.7, "", 2.577, "", "", 376.264, "", "", "", 
  70.598, 1.5, 72.7, 0.567}, {"SYR", "Asia", "Syria", "2020-12-03", 8147., 
  88., 86.429, 432., 6., 4.714, 465.525, 5.028, 4.939, 24.685, 0.343, 0.269, 
  1.09, "", "", "", "", "", "", "", "", "", "", "", "", "", "", "", "", "", 
  "", "", "", "", "", "", "", "", "", 39.35, 1.7500657*^7, "", 21.7, "", 
  2.577, "", "", 376.264, "", "", "", 70.598, 1.5, 72.7, 0.567}, 
 {"SYR", "Asia", "Syria", "2020-12-04", 8233., 86., 85.429, 437., 5., 4.714, 
  470.439, 4.914, 4.881, 24.97, 0.286, 0.269, 1.09, "", "", "", "", "", "", 
  "", "", "", "", "", "", "", "", "", "", "", "", "", "", "", "", "", "", "", 
  "", 39.35, 1.7500657*^7, "", 21.7, "", 2.577, "", "", 376.264, "", "", "", 
  70.598, 1.5, 72.7, 0.567}, {"SYR", "Asia", "Syria", "2020-12-05", 8320., 
  87., 86.429, 442., 5., 4.714, 475.411, 4.971, 4.939, 25.256, 0.286, 0.269, 
  1.1, "", "", "", "", "", "", "", "", "", "", "", "", "", "", "", "", "", 
  "", "", "", "", "", "", "", "", "", 39.35, 1.7500657*^7, "", 21.7, "", 
  2.577, "", "", 376.264, "", "", "", 70.598, 1.5, 72.7, 0.567}, 
 {"SYR", "Asia", "Syria", "2020-12-06", 8403., 83., 86.571, 447., 5., 4.857, 
  480.153, 4.743, 4.947, 25.542, 0.286, 0.278, 1.11, "", "", "", "", "", "", 
  "", "", "", "", "", "", "", "", "", "", "", "", "", "", "", "", "", "", "", 
  "", 39.35, 1.7500657*^7, "", 21.7, "", 2.577, "", "", 376.264, "", "", "", 
  70.598, 1.5, 72.7, 0.567}, {"SYR", "Asia", "Syria", "2020-12-07", 8490., 
  87., 86.143, 452., 5., 5., 485.125, 4.971, 4.922, 25.828, 0.286, 0.286, 
  1.12, "", "", "", "", "", "", "", "", "", "", "", "", "", "", "", "", "", 
  "", "", "", "", "", "", "", "", "", 39.35, 1.7500657*^7, "", 21.7, "", 
  2.577, "", "", 376.264, "", "", "", 70.598, 1.5, 72.7, 0.567}, 
 {"SYR", "Asia", "Syria", "2020-12-08", 8580., 90., 86.714, 458., 6., 5.143, 
  490.267, 5.143, 4.955, 26.17, 0.343, 0.294, 1.14, "", "", "", "", "", "", 
  "", "", "", "", "", "", "", "", "", "", "", "", "", "", "", "", "", "", "", 
  "", 39.35, 1.7500657*^7, "", 21.7, "", 2.577, "", "", 376.264, "", "", "", 
  70.598, 1.5, 72.7, 0.567}, {"SYR", "Asia", "Syria", "2020-12-09", 8675., 
  95., 88., 465., 7., 5.571, 495.696, 5.428, 5.028, 26.57, 0.4, 0.318, 1.16, 
  "", "", "", "", "", "", "", "", "", "", "", "", "", "", "", "", "", "", "", 
  "", "", "", "", "", "", "", 39.35, 1.7500657*^7, "", 21.7, "", 2.577, "", 
  "", 376.264, "", "", "", 70.598, 1.5, 72.7, 0.567}, 
 {"SYR", "Asia", "Syria", "2020-12-10", 8787., 112., 91.429, 476., 11., 
  6.286, 502.095, 6.4, 5.224, 27.199, 0.629, 0.359, 1.19, "", "", "", "", "", 
  "", "", "", "", "", "", "", "", "", "", "", "", "", "", "", "", "", "", "", 
  "", "", 39.35, 1.7500657*^7, "", 21.7, "", 2.577, "", "", 376.264, "", "", 
  "", 70.598, 1.5, 72.7, 0.567}, {"SYR", "Asia", "Syria", "2020-12-11", 
  8911., 124., 96.857, 491., 15., 7.714, 509.181, 7.085, 5.534, 28.056, 
  0.857, 0.441, 1.21, "", "", "", "", "", "", "", "", "", "", "", "", "", "", 
  "", "", "", "", "", "", "", "", "", "", "", "", 39.35, 1.7500657*^7, "", 
  21.7, "", 2.577, "", "", 376.264, "", "", "", 70.598, 1.5, 72.7, 0.567}, 
 {"SYR", "Asia", "Syria", "2020-12-12", 9041., 130., 103., 506., 15., 9.143, 
  516.609, 7.428, 5.885, 28.913, 0.857, 0.522, 1.22, "", "", "", "", "", "", 
  "", "", "", "", "", "", "", "", "", "", "", "", "", "", "", "", "", "", "", 
  "", 39.35, 1.7500657*^7, "", 21.7, "", 2.577, "", "", 376.264, "", "", "", 
  70.598, 1.5, 72.7, 0.567}, {"SYR", "Asia", "Syria", "2020-12-13", 9166., 
  125., 109., 518., 12., 10.143, 523.752, 7.143, 6.228, 29.599, 0.686, 0.58, 
  1.23, "", "", "", "", "", "", "", "", "", "", "", "", "", "", "", "", "", 
  "", "", "", "", "", "", "", "", "", 39.35, 1.7500657*^7, "", 21.7, "", 
  2.577, "", "", 376.264, "", "", "", 70.598, 1.5, 72.7, 0.567}, 
 {"SYR", "Asia", "Syria", "2020-12-14", 9302., 136., 116., 530., 12., 11.143, 
  531.523, 7.771, 6.628, 30.285, 0.686, 0.637, 1.22, "", "", "", "", "", "", 
  "", "", "", "", "", "", "", "", "", "", "", "", "", "", "", "", "", "", "", 
  "", 39.35, 1.7500657*^7, "", 21.7, "", 2.577, "", "", 376.264, "", "", "", 
  70.598, 1.5, 72.7, 0.567}, {"SYR", "Asia", "Syria", "2020-12-15", 9452., 
  150., 124.571, 543., 13., 12.143, 540.094, 8.571, 7.118, 31.027, 0.743, 
  0.694, 1.22, "", "", "", "", "", "", "", "", "", "", "", "", "", "", "", 
  "", "", "", "", "", "", "", "", "", "", "", 39.35, 1.7500657*^7, "", 21.7, 
  "", 2.577, "", "", 376.264, "", "", "", 70.598, 1.5, 72.7, 0.567}, 
 {"SYR", "Asia", "Syria", "2020-12-16", 9603., 151., 132.571, 554., 11., 
  12.714, 548.722, 8.628, 7.575, 31.656, 0.629, 0.727, 1.2, "", "", "", "", 
  "", "", "", "", "", "", "", "", "", "", "", "", "", "", "", "", "", "", "", 
  "", "", "", 39.35, 1.7500657*^7, "", 21.7, "", 2.577, "", "", 376.264, "", 
  "", "", 70.598, 1.5, 72.7, 0.567}, {"SYR", "Asia", "Syria", "2020-12-17", 
  9759., 156., 138.857, 571., 17., 13.571, 557.636, 8.914, 7.934, 32.627, 
  0.971, 0.775, 1.18, "", "", "", "", "", "", "", "", "", "", "", "", "", "", 
  "", "", "", "", "", "", "", "", "", "", "", "", 39.35, 1.7500657*^7, "", 
  21.7, "", 2.577, "", "", 376.264, "", "", "", 70.598, 1.5, 72.7, 0.567}, 
 {"SYR", "Asia", "Syria", "2020-12-18", 9928., 169., 145.286, 591., 20., 
  14.286, 567.293, 9.657, 8.302, 33.77, 1.143, 0.816, 1.15, "", "", "", "", 
  "", "", "", "", "", "", "", "", "", "", "", "", "", "", "", "", "", "", "", 
  "", "", "", 39.35, 1.7500657*^7, "", 21.7, "", 2.577, "", "", 376.264, "", 
  "", "", 70.598, 1.5, 72.7, 0.567}, {"SYR", "Asia", "Syria", "2020-12-19", 
  10050., 122., 144.143, 601., 10., 13.571, 574.264, 6.971, 8.236, 34.342, 
  0.571, 0.775, 1.11, "", "", "", "", "", "", "", "", "", "", "", "", "", "", 
  "", "", "", "", "", "", "", "", "", "", "", "", 39.35, 1.7500657*^7, "", 
  21.7, "", 2.577, "", "", 376.264, "", "", "", 70.598, 1.5, 72.7, 0.567}, 
 {"SYR", "Asia", "Syria", "2020-12-20", 10195., 145., 147., 610., 9., 13.143, 
  582.55, 8.285, 8.4, 34.856, 0.514, 0.751, 1.08, "", "", "", "", "", "", "", 
  "", "", "", "", "", "", "", "", "", "", "", "", "", "", "", "", "", "", "", 
  39.35, 1.7500657*^7, "", 21.7, "", 2.577, "", "", 376.264, "", "", "", 
  70.598, 1.5, 72.7, 0.567}, {"SYR", "Asia", "Syria", "2020-12-21", 10318., 
  123., 145.143, 621., 11., 13., 589.578, 7.028, 8.294, 35.484, 0.629, 0.743, 
  1.05, "", "", "", "", "", "", "", "", "", "", "", "", "", "", "", "", "", 
  "", "", "", "", "", "", "", "", "", 39.35, 1.7500657*^7, "", 21.7, "", 
  2.577, "", "", 376.264, "", "", "", 70.598, 1.5, 72.7, 0.567}, 
 {"SYR", "Asia", "Syria", "2020-12-22", 10442., 124., 141.429, 630., 9., 
  12.429, 596.663, 7.085, 8.081, 35.999, 0.514, 0.71, 1.02, "", "", "", "", 
  "", "", "", "", "", "", "", "", "", "", "", "", "", "", "", "", "", "", "", 
  "", "", "", 39.35, 1.7500657*^7, "", 21.7, "", 2.577, "", "", 376.264, "", 
  "", "", 70.598, 1.5, 72.7, 0.567}, {"SYR", "Asia", "Syria", "2020-12-23", 
  10571., 129., 138.286, 641., 11., 12.429, 604.034, 7.371, 7.902, 36.627, 
  0.629, 0.71, 1., "", "", "", "", "", "", "", "", "", "", "", "", "", "", 
  "", "", "", "", "", "", "", "", "", "", "", "", 39.35, 1.7500657*^7, "", 
  21.7, "", 2.577, "", "", 376.264, "", "", "", 70.598, 1.5, 72.7, 0.567}, 
 {"SYR", "Asia", "Syria", "2020-12-24", 10701., 130., 134.571, 652., 11., 
  11.571, 611.463, 7.428, 7.69, 37.256, 0.629, 0.661, 0.97, "", "", "", "", 
  "", "", "", "", "", "", "", "", "", "", "", "", "", "", "", "", "", "", "", 
  "", "", "", 39.35, 1.7500657*^7, "", 21.7, "", 2.577, "", "", 376.264, "", 
  "", "", 70.598, 1.5, 72.7, 0.567}, {"SYR", "Asia", "Syria", "2020-12-25", 
  10821., 120., 127.571, 660., 8., 9.857, 618.32, 6.857, 7.29, 37.713, 0.457, 
  0.563, 0.95, "", "", "", "", "", "", "", "", "", "", "", "", "", "", "", 
  "", "", "", "", "", "", "", "", "", "", "", 39.35, 1.7500657*^7, "", 21.7, 
  "", 2.577, "", "", 376.264, "", "", "", 70.598, 1.5, 72.7, 0.567}, 
 {"SYR", "Asia", "Syria", "2020-12-26", 10932., 111., 126., 669., 9., 9.714, 
  624.662, 6.343, 7.2, 38.227, 0.514, 0.555, 0.94, "", "", "", "", "", "", 
  "", "", "", "", "", "", "", "", "", "", "", "", "", "", "", "", "", "", "", 
  "", 39.35, 1.7500657*^7, "", 21.7, "", 2.577, "", "", 376.264, "", "", "", 
  70.598, 1.5, 72.7, 0.567}, {"SYR", "Asia", "Syria", "2020-12-27", 11033., 
  101., 119.714, 678., 9., 9.714, 630.433, 5.771, 6.841, 38.741, 0.514, 
  0.555, 0.92, "", "", "", "", "", "", "", "", "", "", "", "", "", "", "", 
  "", "", "", "", "", "", "", "", "", "", "", 39.35, 1.7500657*^7, "", 21.7, 
  "", 2.577, "", "", 376.264, "", "", "", 70.598, 1.5, 72.7, 0.567}, 
 {"SYR", "Asia", "Syria", "2020-12-28", 11138., 105., 117.143, 686., 8., 
  9.286, 636.433, 6., 6.694, 39.199, 0.457, 0.531, 0.91, "", "", "", "", "", 
  "", "", "", "", "", "", "", "", "", "", "", "", "", "", "", "", "", "", "", 
  "", "", 39.35, 1.7500657*^7, "", 21.7, "", 2.577, "", "", 376.264, "", "", 
  "", 70.598, 1.5, 72.7, 0.567}, {"SYR", "Asia", "Syria", "2020-12-29", 
  11243., 105., 114.429, 696., 10., 9.429, 642.433, 6., 6.539, 39.77, 0.571, 
  0.539, 0.9, "", "", "", "", "", "", "", "", "", "", "", "", "", "", "", "", 
  "", "", "", "", "", "", "", "", "", "", 39.35, 1.7500657*^7, "", 21.7, "", 
  2.577, "", "", 376.264, "", "", "", 70.598, 1.5, 72.7, 0.567}, 
 {"SYR", "Asia", "Syria", "2020-12-30", 11344., 101., 110.429, 704., 8., 9., 
  648.204, 5.771, 6.31, 40.227, 0.457, 0.514, 0.89, "", "", "", "", "", "", 
  "", "", "", "", "", "", "", "", "", "", "", "", "", "", "", "", "", "", "", 
  "", 39.35, 1.7500657*^7, "", 21.7, "", 2.577, "", "", 376.264, "", "", "", 
  70.598, 1.5, 72.7, 0.567}, {"SYR", "Asia", "Syria", "2020-12-31", 11434., 
  90., 104.714, 711., 7., 8.429, 653.347, 5.143, 5.983, 40.627, 0.4, 0.482, 
  0.88, "", "", "", "", "", "", "", "", "", "", "", "", "", "", "", "", "", 
  "", "", "", "", "", "", "", "", "", 39.35, 1.7500657*^7, "", 21.7, "", 
  2.577, "", "", 376.264, "", "", "", 70.598, 1.5, 72.7, 0.567}, 
 {"SYR", "Asia", "Syria", "2021-01-01", 11526., 92., 100.714, 717., 6., 
  8.143, 658.604, 5.257, 5.755, 40.97, 0.343, 0.465, 0.88, "", "", "", "", 
  "", "", "", "", "", "", "", "", "", "", "", "", "", "", "", "", "", "", "", 
  "", "", "", 39.35, 1.7500657*^7, "", 21.7, "", 2.577, "", "", 376.264, "", 
  "", "", 70.598, 1.5, 72.7, 0.567}, {"SYR", "Asia", "Syria", "2021-01-02", 
  11616., 90., 97.714, 723., 6., 7.714, 663.747, 5.143, 5.583, 41.313, 0.343, 
  0.441, 0.89, "", "", "", "", "", "", "", "", "", "", "", "", "", "", "", 
  "", "", "", "", "", "", "", "", "", "", "", 39.35, 1.7500657*^7, "", 21.7, 
  "", 2.577, "", "", 376.264, "", "", "", 70.598, 1.5, 72.7, 0.567}, 
 {"SYR", "Asia", "Syria", "2021-01-03", 11710., 94., 96.714, 729., 6., 7.286, 
  669.118, 5.371, 5.526, 41.656, 0.343, 0.416, 0.9, "", "", "", "", "", "", 
  "", "", "", "", "", "", "", "", "", "", "", "", "", "", "", "", "", "", "", 
  "", 39.35, 1.7500657*^7, "", 21.7, "", 2.577, "", "", 376.264, "", "", "", 
  70.598, 1.5, 72.7, 0.567}, {"SYR", "Asia", "Syria", "2021-01-04", 11799., 
  89., 94.429, 734., 5., 6.857, 674.203, 5.086, 5.396, 41.941, 0.286, 0.392, 
  0.9, "", "", "", "", "", "", "", "", "", "", "", "", "", "", "", "", "", 
  "", "", "", "", "", "", "", "", "", 39.35, 1.7500657*^7, "", 21.7, "", 
  2.577, "", "", 376.264, "", "", "", 70.598, 1.5, 72.7, 0.567}, 
 {"SYR", "Asia", "Syria", "2021-01-05", 11890., 91., 92.429, 741., 7., 6.429, 
  679.403, 5.2, 5.281, 42.341, 0.4, 0.367, 0.91, "", "", "", "", "", "", "", 
  "", "", "", "", "", "", "", "", "", "", "", "", "", "", "", "", "", "", "", 
  39.35, 1.7500657*^7, "", 21.7, "", 2.577, "", "", 376.264, "", "", "", 
  70.598, 1.5, 72.7, 0.567}, {"SYR", "Asia", "Syria", "2021-01-06", 11988., 
  98., 92., 747., 6., 6.143, 685.003, 5.6, 5.257, 42.684, 0.343, 0.351, 0.92, 
  "", "", "", "", "", "", "", "", "", "", "", "", "", "", "", "", "", "", "", 
  "", "", "", "", "", "", "", 39.35, 1.7500657*^7, "", 21.7, "", 2.577, "", 
  "", 376.264, "", "", "", 70.598, 1.5, 72.7, 0.567}, 
 {"SYR", "Asia", "Syria", "2021-01-07", 12084., 96., 92.857, 755., 8., 6.286, 
  690.488, 5.486, 5.306, 43.141, 0.457, 0.359, 0.93, "", "", "", "", "", "", 
  "", "", "", "", "", "", "", "", "", "", "", "", "", "", "", "", "", "", "", 
  "", 39.35, 1.7500657*^7, "", 21.7, "", 2.577, "", "", 376.264, "", "", "", 
  70.598, 1.5, 72.7, 0.567}, {"SYR", "Asia", "Syria", "2021-01-08", 12179., 
  95., 93.286, 763., 8., 6.571, 695.917, 5.428, 5.33, 43.598, 0.457, 0.375, 
  0.94, "", "", "", "", "", "", "", "", "", "", "", "", "", "", "", "", "", 
  "", "", "", "", "", "", "", "", "", 39.35, 1.7500657*^7, "", 21.7, "", 
  2.577, "", "", 376.264, "", "", "", 70.598, 1.5, 72.7, 0.567}, 
 {"SYR", "Asia", "Syria", "2021-01-09", 12274., 95., 94., 768., 5., 6.429, 
  701.345, 5.428, 5.371, 43.884, 0.286, 0.367, 0.95, "", "", "", "", "", "", 
  "", "", "", "", "", "", "", "", "", "", "", "", "", "", "", "", "", "", "", 
  "", 39.35, 1.7500657*^7, "", 21.7, "", 2.577, "", "", 376.264, "", "", "", 
  70.598, 1.5, 72.7, 0.567}, {"SYR", "Asia", "Syria", "2021-01-10", 12364., 
  90., 93.429, 774., 6., 6.429, 706.488, 5.143, 5.339, 44.227, 0.343, 0.367, 
  0.95, "", "", "", "", "", "", "", "", "", "", "", "", "", "", "", "", "", 
  "", "", "", "", "", "", "", "", "", 39.35, 1.7500657*^7, "", 21.7, "", 
  2.577, "", "", 376.264, "", "", "", 70.598, 1.5, 72.7, 0.567}, 
 {"SYR", "Asia", "Syria", "2021-01-11", 12462., 98., 94.714, 781., 7., 6.714, 
  712.088, 5.6, 5.412, 44.627, 0.4, 0.384, 0.96, "", "", "", "", "", "", "", 
  "", "", "", "", "", "", "", "", "", "", "", "", "", "", "", "", "", "", "", 
  39.35, 1.7500657*^7, "", 21.7, "", 2.577, "", "", 376.264, "", "", "", 
  70.598, 1.5, 72.7, 0.567}, {"SYR", "Asia", "Syria", "2021-01-12", 12558., 
  96., 95.429, 790., 9., 7., 717.573, 5.486, 5.453, 45.141, 0.514, 0.4, 0.96, 
  "", "", "", "", "", "", "", "", "", "", "", "", "", "", "", "", "", "", "", 
  "", "", "", "", "", "", "", 39.35, 1.7500657*^7, "", 21.7, "", 2.577, "", 
  "", 376.264, "", "", "", 70.598, 1.5, 72.7, 0.567}, 
 {"SYR", "Asia", "Syria", "2021-01-13", 12660., 102., 96., 799., 9., 7.429, 
  723.401, 5.828, 5.486, 45.655, 0.514, 0.424, 0.96, "", "", "", "", "", "", 
  "", "", "", "", "", "", "", "", "", "", "", "", "", "", "", "", "", "", "", 
  "", 39.35, 1.7500657*^7, "", 21.7, "", 2.577, "", "", 376.264, "", "", "", 
  70.598, 1.5, 72.7, 0.567}, {"SYR", "Asia", "Syria", "2021-01-14", 12760., 
  100., 96.571, 809., 10., 7.714, 729.115, 5.714, 5.518, 46.227, 0.571, 
  0.441, 0.96, "", "", "", "", "", "", "", "", "", "", "", "", "", "", "", 
  "", "", "", "", "", "", "", "", "", "", "", 39.35, 1.7500657*^7, "", 21.7, 
  "", 2.577, "", "", 376.264, "", "", "", 70.598, 1.5, 72.7, 0.567}, 
 {"SYR", "Asia", "Syria", "2021-01-15", 12850., 90., 95.857, 817., 8., 7.714, 
  734.258, 5.143, 5.477, 46.684, 0.457, 0.441, 0.95, "", "", "", "", "", "", 
  "", "", "", "", "", "", "", "", "", "", "", "", "", "", "", "", "", "", "", 
  "", 39.35, 1.7500657*^7, "", 21.7, "", 2.577, "", "", 376.264, "", "", "", 
  70.598, 1.5, 72.7, 0.567}, {"SYR", "Asia", "Syria", "2021-01-16", 12942., 
  92., 95.429, 824., 7., 8., 739.515, 5.257, 5.453, 47.084, 0.4, 0.457, 0.95, 
  "", "", "", "", "", "", "", "", "", "", "", "", "", "", "", "", "", "", "", 
  "", "", "", "", "", "", "", 39.35, 1.7500657*^7, "", 21.7, "", 2.577, "", 
  "", 376.264, "", "", "", 70.598, 1.5, 72.7, 0.567}, 
 {"SYR", "Asia", "Syria", "2021-01-17", 13036., 94., 96., 832., 8., 8.286, 
  744.886, 5.371, 5.486, 47.541, 0.457, 0.473, 0.94, "", "", "", "", "", "", 
  "", "", "", "", "", "", "", "", "", "", "", "", "", "", "", "", "", "", "", 
  "", 39.35, 1.7500657*^7, "", 21.7, "", 2.577, "", "", 376.264, "", "", "", 
  70.598, 1.5, 72.7, 0.567}, {"SYR", "Asia", "Syria", "2021-01-18", 13132., 
  96., 95.714, 841., 9., 8.571, 750.372, 5.486, 5.469, 48.055, 0.514, 0.49, 
  0.93, "", "", "", "", "", "", "", "", "", "", "", "", "", "", "", "", "", 
  "", "", "", "", "", "", "", "", "", 39.35, 1.7500657*^7, "", 21.7, "", 
  2.577, "", "", 376.264, "", "", "", 70.598, 1.5, 72.7, 0.567}, 
 {"SYR", "Asia", "Syria", "2021-01-19", 13224., 92., 95.143, 850., 9., 8.571, 
  755.629, 5.257, 5.437, 48.57, 0.514, 0.49, 0.92, "", "", "", "", "", "", 
  "", "", "", "", "", "", "", "", "", "", "", "", "", "", "", "", "", "", "", 
  "", 39.35, 1.7500657*^7, "", 21.7, "", 2.577, "", "", 376.264, "", "", "", 
  70.598, 1.5, 72.7, 0.567}, {"SYR", "Asia", "Syria", "2021-01-20", 13313., 
  89., 93.286, 858., 8., 8.429, 760.714, 5.086, 5.33, 49.027, 0.457, 0.482, 
  0.91, "", "", "", "", "", "", "", "", "", "", "", "", "", "", "", "", "", 
  "", "", "", "", "", "", "", "", "", 39.35, 1.7500657*^7, "", 21.7, "", 
  2.577, "", "", 376.264, "", "", "", 70.598, 1.5, 72.7, 0.567}, 
 {"SYR", "Asia", "Syria", "2021-01-21", 13398., 85., 91.143, 866., 8., 8.143, 
  765.571, 4.857, 5.208, 49.484, 0.457, 0.465, 0.89, "", "", "", "", "", "", 
  "", "", "", "", "", "", "", "", "", "", "", "", "", "", "", "", "", "", "", 
  "", 39.35, 1.7500657*^7, "", 21.7, "", 2.577, "", "", 376.264, "", "", "", 
  70.598, 1.5, 72.7, 0.567}, {"SYR", "Asia", "Syria", "2021-01-22", 13479., 
  81., 89.857, 873., 7., 8., 770.2, 4.628, 5.135, 49.884, 0.4, 0.457, 0.88, 
  "", "", "", "", "", "", "", "", "", "", "", "", "", "", "", "", "", "", "", 
  "", "", "", "", "", "", "", 39.35, 1.7500657*^7, "", 21.7, "", 2.577, "", 
  "", 376.264, "", "", "", 70.598, 1.5, 72.7, 0.567}, 
 {"SYR", "Asia", "Syria", "2021-01-23", 13557., 78., 87.857, 879., 6., 7.857, 
  774.657, 4.457, 5.02, 50.227, 0.343, 0.449, 0.86, "", "", "", "", "", "", 
  "", "", "", "", "", "", "", "", "", "", "", "", "", "", "", "", "", "", "", 
  "", 35.65, 1.7500657*^7, "", 21.7, "", 2.577, "", "", 376.264, "", "", "", 
  70.598, 1.5, 72.7, 0.567}, {"SYR", "Asia", "Syria", "2021-01-24", 13628., 
  71., 84.571, 885., 6., 7.571, 778.714, 4.057, 4.832, 50.57, 0.343, 0.433, 
  0.85, "", "", "", "", "", "", "", "", "", "", "", "", "", "", "", "", "", 
  "", "", "", "", "", "", "", "", "", 35.65, 1.7500657*^7, "", 21.7, "", 
  2.577, "", "", 376.264, "", "", "", 70.598, 1.5, 72.7, 0.567}, 
 {"SYR", "Asia", "Syria", "2021-01-25", 13697., 69., 80.714, 890., 5., 7., 
  782.656, 3.943, 4.612, 50.855, 0.286, 0.4, 0.84, "", "", "", "", "", "", 
  "", "", "", "", "", "", "", "", "", "", "", "", "", "", "", "", "", "", "", 
  "", 35.65, 1.7500657*^7, "", 21.7, "", 2.577, "", "", 376.264, "", "", "", 
  70.598, 1.5, 72.7, 0.567}, {"SYR", "Asia", "Syria", "2021-01-26", 13762., 
  65., 76.857, 895., 5., 6.429, 786.37, 3.714, 4.392, 51.141, 0.286, 0.367, 
  0.83, "", "", "", "", "", "", "", "", "", "", "", "", "", "", "", "", "", 
  "", "", "", "", "", "", "", "", "", 35.65, 1.7500657*^7, "", 21.7, "", 
  2.577, "", "", 376.264, "", "", "", 70.598, 1.5, 72.7, 0.567}, 
 {"SYR", "Asia", "Syria", "2021-01-27", 13823., 61., 72.857, 900., 5., 6., 
  789.856, 3.486, 4.163, 51.427, 0.286, 0.343, 0.82, "", "", "", "", "", "", 
  "", "", "", "", "", "", "", "", "", "", "", "", "", "", "", "", "", "", "", 
  "", 35.65, 1.7500657*^7, "", 21.7, "", 2.577, "", "", 376.264, "", "", "", 
  70.598, 1.5, 72.7, 0.567}, {"SYR", "Asia", "Syria", "2021-01-28", 13885., 
  62., 69.571, 906., 6., 5.714, 793.399, 3.543, 3.975, 51.769, 0.343, 0.327, 
  0.82, "", "", "", "", "", "", "", "", "", "", "", "", "", "", "", "", "", 
  "", "", "", "", "", "", "", "", "", 35.65, 1.7500657*^7, "", 21.7, "", 
  2.577, "", "", 376.264, "", "", "", 70.598, 1.5, 72.7, 0.567}, 
 {"SYR", "Asia", "Syria", "2021-01-29", 13944., 59., 66.429, 911., 5., 5.429, 
  796.77, 3.371, 3.796, 52.055, 0.286, 0.31, 0.82, "", "", "", "", "", "", 
  "", "", "", "", "", "", "", "", "", "", "", "", "", "", "", "", "", "", "", 
  "", 35.65, 1.7500657*^7, "", 21.7, "", 2.577, "", "", 376.264, "", "", "", 
  70.598, 1.5, 72.7, 0.567}, {"SYR", "Asia", "Syria", "2021-01-30", 13998., 
  54., 63., 916., 5., 5.286, 799.856, 3.086, 3.6, 52.341, 0.286, 0.302, 0.82, 
  "", "", "", "", "", "", "", "", "", "", "", "", "", "", "", "", "", "", "", 
  "", "", "", "", "", "", "", 35.65, 1.7500657*^7, "", 21.7, "", 2.577, "", 
  "", 376.264, "", "", "", 70.598, 1.5, 72.7, 0.567}, 
 {"SYR", "Asia", "Syria", "2021-01-31", 14048., 50., 60., 921., 5., 5.143, 
  802.713, 2.857, 3.428, 52.627, 0.286, 0.294, 0.83, "", "", "", "", "", "", 
  "", "", "", "", "", "", "", "", "", "", "", "", "", "", "", "", "", "", "", 
  "", 35.65, 1.7500657*^7, "", 21.7, "", 2.577, "", "", 376.264, "", "", "", 
  70.598, 1.5, 72.7, 0.567}, {"SYR", "Asia", "Syria", "2021-02-01", 14096., 
  48., 57., 926., 5., 5.143, 805.455, 2.743, 3.257, 52.912, 0.286, 0.294, 
  0.84, "", "", "", "", "", "", "", "", "", "", "", "", "", "", "", "", "", 
  "", "", "", "", "", "", "", "", "", 35.65, 1.7500657*^7, "", 21.7, "", 
  2.577, "", "", 376.264, "", "", "", 70.598, 1.5, 72.7, 0.567}, 
 {"SYR", "Asia", "Syria", "2021-02-02", 14142., 46., 54.286, 929., 3., 4.857, 
  808.084, 2.628, 3.102, 53.084, 0.171, 0.278, 0.86, "", "", "", "", "", "", 
  "", "", "", "", "", "", "", "", "", "", "", "", "", "", "", "", "", "", "", 
  "", 34.72, 1.7500657*^7, "", 21.7, "", 2.577, "", "", 376.264, "", "", "", 
  70.598, 1.5, 72.7, 0.567}, {"SYR", "Asia", "Syria", "2021-02-03", 14202., 
  60., 54.143, 933., 4., 4.714, 811.512, 3.428, 3.094, 53.312, 0.229, 0.269, 
  0.89, "", "", "", "", "", "", "", "", "", "", "", "", "", "", "", "", "", 
  "", "", "", "", "", "", "", "", "", 34.72, 1.7500657*^7, "", 21.7, "", 
  2.577, "", "", 376.264, "", "", "", 70.598, 1.5, 72.7, 0.567}, 
 {"SYR", "Asia", "Syria", "2021-02-04", 14267., 65., 54.571, 938., 5., 4.571, 
  815.227, 3.714, 3.118, 53.598, 0.286, 0.261, 0.92, "", "", "", "", "", "", 
  "", "", "", "", "", "", "", "", "", "", "", "", "", "", "", "", "", "", "", 
  "", 25.93, 1.7500657*^7, "", 21.7, "", 2.577, "", "", 376.264, "", "", "", 
  70.598, 1.5, 72.7, 0.567}, {"SYR", "Asia", "Syria", "2021-02-05", 14338., 
  71., 56.286, 943., 5., 4.571, 819.284, 4.057, 3.216, 53.884, 0.286, 0.261, 
  0.94, "", "", "", "", "", "", "", "", "", "", "", "", "", "", "", "", "", 
  "", "", "", "", "", "", "", "", "", 25.93, 1.7500657*^7, "", 21.7, "", 
  2.577, "", "", 376.264, "", "", "", 70.598, 1.5, 72.7, 0.567}, 
 {"SYR", "Asia", "Syria", "2021-02-06", 14408., 70., 58.571, 947., 4., 4.429, 
  823.283, 4., 3.347, 54.112, 0.229, 0.253, 0.95, "", "", "", "", "", "", "", 
  "", "", "", "", "", "", "", "", "", "", "", "", "", "", "", "", "", "", "", 
  25.93, 1.7500657*^7, "", 21.7, "", 2.577, "", "", 376.264, "", "", "", 
  70.598, 1.5, 72.7, 0.567}, {"SYR", "Asia", "Syria", "2021-02-07", 14477., 
  69., 61.286, 952., 5., 4.429, 827.226, 3.943, 3.502, 54.398, 0.286, 0.253, 
  0.95, "", "", "", "", "", "", "", "", "", "", "", "", "", "", "", "", "", 
  "", "", "", "", "", "", "", "", "", 25.93, 1.7500657*^7, "", 21.7, "", 
  2.577, "", "", 376.264, "", "", "", 70.598, 1.5, 72.7, 0.567}, 
 {"SYR", "Asia", "Syria", "2021-02-08", 14551., 74., 65., 958., 6., 4.571, 
  831.454, 4.228, 3.714, 54.741, 0.343, 0.261, 0.95, "", "", "", "", "", "", 
  "", "", "", "", "", "", "", "", "", "", "", "", "", "", "", "", "", "", "", 
  "", 25.93, 1.7500657*^7, "", 21.7, "", 2.577, "", "", 376.264, "", "", "", 
  70.598, 1.5, 72.7, 0.567}, {"SYR", "Asia", "Syria", "2021-02-09", 14611., 
  60., 67., 961., 3., 4.571, 834.883, 3.428, 3.828, 54.912, 0.171, 0.261, 
  0.92, "", "", "", "", "", "", "", "", "", "", "", "", "", "", "", "", "", 
  "", "", "", "", "", "", "", "", "", 25.93, 1.7500657*^7, "", 21.7, "", 
  2.577, "", "", 376.264, "", "", "", 70.598, 1.5, 72.7, 0.567}, 
 {"SYR", "Asia", "Syria", "2021-02-10", 14668., 57., 66.571, 965., 4., 4.571, 
  838.14, 3.257, 3.804, 55.141, 0.229, 0.261, 0.9, "", "", "", "", "", "", 
  "", "", "", "", "", "", "", "", "", "", "", "", "", "", "", "", "", "", "", 
  "", 25.93, 1.7500657*^7, "", 21.7, "", 2.577, "", "", 376.264, "", "", "", 
  70.598, 1.5, 72.7, 0.567}, {"SYR", "Asia", "Syria", "2021-02-11", 14724., 
  56., 65.286, 968., 3., 4.286, 841.34, 3.2, 3.73, 55.312, 0.171, 0.245, 
  0.89, "", "", "", "", "", "", "", "", "", "", "", "", "", "", "", "", "", 
  "", "", "", "", "", "", "", "", "", 25.93, 1.7500657*^7, "", 21.7, "", 
  2.577, "", "", 376.264, "", "", "", 70.598, 1.5, 72.7, 0.567}, 
 {"SYR", "Asia", "Syria", "2021-02-12", 14765., 41., 61., 971., 3., 4., 
  843.683, 2.343, 3.486, 55.484, 0.171, 0.229, 0.87, "", "", "", "", "", "", 
  "", "", "", "", "", "", "", "", "", "", "", "", "", "", "", "", "", "", "", 
  "", 25.93, 1.7500657*^7, "", 21.7, "", 2.577, "", "", 376.264, "", "", "", 
  70.598, 1.5, 72.7, 0.567}, {"SYR", "Asia", "Syria", "2021-02-13", 14820., 
  55., 58.857, 975., 4., 4., 846.825, 3.143, 3.363, 55.712, 0.229, 0.229, 
  0.87, "", "", "", "", "", "", "", "", "", "", "", "", "", "", "", "", "", 
  "", "", "", "", "", "", "", "", "", 25.93, 1.7500657*^7, "", 21.7, "", 
  2.577, "", "", 376.264, "", "", "", 70.598, 1.5, 72.7, 0.567}, 
 {"SYR", "Asia", "Syria", "2021-02-14", 14863., 43., 55.143, 978., 3., 3.714, 
  849.282, 2.457, 3.151, 55.884, 0.171, 0.212, 0.87, "", "", "", "", "", "", 
  "", "", "", "", "", "", "", "", "", "", "", "", "", "", "", "", "", "", "", 
  "", 25.93, 1.7500657*^7, "", 21.7, "", 2.577, "", "", 376.264, "", "", "", 
  70.598, 1.5, 72.7, 0.567}, {"SYR", "Asia", "Syria", "2021-02-15", 14906., 
  43., 50.714, 981., 3., 3.286, 851.739, 2.457, 2.898, 56.055, 0.171, 0.188, 
  0.88, "", "", "", "", "", "", "", "", "", "", "", "", "", "", "", "", "", 
  "", "", "", "", "", "", "", "", "", 25.93, 1.7500657*^7, "", 21.7, "", 
  2.577, "", "", 376.264, "", "", "", 70.598, 1.5, 72.7, 0.567}, 
 {"SYR", "Asia", "Syria", "2021-02-16", 14951., 45., 48.571, 984., 3., 3.286, 
  854.311, 2.571, 2.775, 56.226, 0.171, 0.188, 0.88, "", "", "", "", "", "", 
  "", "", "", "", "", "", "", "", "", "", "", "", "", "", "", "", "", "", "", 
  "", 27.78, 1.7500657*^7, "", 21.7, "", 2.577, "", "", 376.264, "", "", "", 
  70.598, 1.5, 72.7, 0.567}, {"SYR", "Asia", "Syria", "2021-02-17", 15001., 
  50., 47.571, 987., 3., 3.143, 857.168, 2.857, 2.718, 56.398, 0.171, 0.18, 
  0.9, "", "", "", "", "", "", "", "", "", "", "", "", "", "", "", "", "", 
  "", "", "", "", "", "", "", "", "", 27.78, 1.7500657*^7, "", 21.7, "", 
  2.577, "", "", 376.264, "", "", "", 70.598, 1.5, 72.7, 0.567}, 
 {"SYR", "Asia", "Syria", "2021-02-18", 15045., 44., 45.857, 990., 3., 3.143, 
  859.682, 2.514, 2.62, 56.569, 0.171, 0.18, 0.91, "", "", "", "", "", "", 
  "", "", "", "", "", "", "", "", "", "", "", "", "", "", "", "", "", "", "", 
  "", 27.78, 1.7500657*^7, "", 21.7, "", 2.577, "", "", 376.264, "", "", "", 
  70.598, 1.5, 72.7, 0.567}, {"SYR", "Asia", "Syria", "2021-02-19", 15094., 
  49., 47., 994., 4., 3.286, 862.482, 2.8, 2.686, 56.798, 0.229, 0.188, 0.93, 
  "", "", "", "", "", "", "", "", "", "", "", "", "", "", "", "", "", "", "", 
  "", "", "", "", "", "", "", 27.78, 1.7500657*^7, "", 21.7, "", 2.577, "", 
  "", 376.264, "", "", "", 70.598, 1.5, 72.7, 0.567}, 
 {"SYR", "Asia", "Syria", "2021-02-20", 15143., 49., 46.143, 996., 2., 3., 
  865.282, 2.8, 2.637, 56.912, 0.114, 0.171, 0.95, "", "", "", "", "", "", 
  "", "", "", "", "", "", "", "", "", "", "", "", "", "", "", "", "", "", "", 
  "", 27.78, 1.7500657*^7, "", 21.7, "", 2.577, "", "", 376.264, "", "", "", 
  70.598, 1.5, 72.7, 0.567}, {"SYR", "Asia", "Syria", "2021-02-21", 15179., 
  36., 45.143, 998., 2., 2.857, 867.339, 2.057, 2.579, 57.026, 0.114, 0.163, 
  0.97, "", "", "", "", "", "", "", "", "", "", "", "", "", "", "", "", "", 
  "", "", "", "", "", "", "", "", "", 27.78, 1.7500657*^7, "", 21.7, "", 
  2.577, "", "", 376.264, "", "", "", 70.598, 1.5, 72.7, 0.567}, 
 {"SYR", "Asia", "Syria", "2021-02-22", 15230., 51., 46.286, 1001., 3., 
  2.857, 870.253, 2.914, 2.645, 57.198, 0.171, 0.163, 1., "", "", "", "", "", 
  "", "", "", "", "", "", "", "", "", "", "", "", "", "", "", "", "", "", "", 
  "", "", 27.78, 1.7500657*^7, "", 21.7, "", 2.577, "", "", 376.264, "", "", 
  "", 70.598, 1.5, 72.7, 0.567}, {"SYR", "Asia", "Syria", "2021-02-23", 
  15282., 52., 47.286, 1004., 3., 2.857, 873.224, 2.971, 2.702, 57.369, 
  0.171, 0.163, 1.02, "", "", "", "", "", "", "", "", "", "", "", "", "", "", 
  "", "", "", "", "", "", "", "", "", "", "", "", 27.78, 1.7500657*^7, "", 
  21.7, "", 2.577, "", "", 376.264, "", "", "", 70.598, 1.5, 72.7, 0.567}, 
 {"SYR", "Asia", "Syria", "2021-02-24", 15343., 61., 48.857, 1008., 4., 3., 
  876.71, 3.486, 2.792, 57.598, 0.229, 0.171, 1.05, "", "", "", "", "", "", 
  "", "", "", "", "", "", "", "", "", "", "", "", "", "", "", "", "", "", "", 
  "", 27.78, 1.7500657*^7, "", 21.7, "", 2.577, "", "", 376.264, "", "", "", 
  70.598, 1.5, 72.7, 0.567}, {"SYR", "Asia", "Syria", "2021-02-25", 15405., 
  62., 51.429, 1014., 6., 3.429, 880.253, 3.543, 2.939, 57.941, 0.343, 0.196, 
  1.06, "", "", "", "", "", "", "", "", "", "", "", "", "", "", "", "", "", 
  "", "", "", "", "", "", "", "", "", 27.78, 1.7500657*^7, "", 21.7, "", 
  2.577, "", "", 376.264, "", "", "", 70.598, 1.5, 72.7, 0.567}, 
 {"SYR", "Asia", "Syria", "2021-02-26", 15467., 62., 53.286, 1018., 4., 
  3.429, 883.795, 3.543, 3.045, 58.169, 0.229, 0.196, 1.07, "", "", "", "", 
  "", "", "", "", "", "", "", "", "", "", "", "", "", "", "", "", "", "", "", 
  "", "", "", 27.78, 1.7500657*^7, "", 21.7, "", 2.577, "", "", 376.264, "", 
  "", "", 70.598, 1.5, 72.7, 0.567}, {"SYR", "Asia", "Syria", "2021-02-27", 
  15533., 66., 55.714, 1023., 5., 3.857, 887.567, 3.771, 3.184, 58.455, 
  0.286, 0.22, 1.07, "", "", "", "", "", "", "", "", "", "", "", "", "", "", 
  "", "", "", "", "", "", "", "", "", "", "", "", 27.78, 1.7500657*^7, "", 
  21.7, "", 2.577, "", "", 376.264, "", "", "", 70.598, 1.5, 72.7, 0.567}, 
 {"SYR", "Asia", "Syria", "2021-02-28", 15588., 55., 58.429, 1027., 4., 
  4.143, 890.709, 3.143, 3.339, 58.684, 0.229, 0.237, 1.07, "", "", "", "", 
  "", "", "", "", "", "", "", "", "", "", "", "", "", "", "", "", "", "", "", 
  "", "", "", 27.78, 1.7500657*^7, "", 21.7, "", 2.577, "", "", 376.264, "", 
  "", "", 70.598, 1.5, 72.7, 0.567}, {"SYR", "Asia", "Syria", "2021-03-01", 
  15642., 54., 58.857, 1032., 5., 4.429, 893.795, 3.086, 3.363, 58.969, 
  0.286, 0.253, 1.06, "", "", "", "", "", "", "", "", "", "", "", "", "", "", 
  "", "", "", 0., 0., "", "", "", 0., 0., "", "", 27.78, 1.7500657*^7, "", 
  21.7, "", 2.577, "", "", 376.264, "", "", "", 70.598, 1.5, 72.7, 0.567}, 
 {"SYR", "Asia", "Syria", "2021-03-02", 15696., 54., 59.143, 1039., 7., 5., 
  896.881, 3.086, 3.379, 59.369, 0.4, 0.286, 1.06, "", "", "", "", "", "", 
  "", "", "", "", "", "", "", "", "", "", "", "", "", "", "", 66., "", "", 
  "", 4., 27.78, 1.7500657*^7, "", 21.7, "", 2.577, "", "", 376.264, "", "", 
  "", 70.598, 1.5, 72.7, 0.567}, {"SYR", "Asia", "Syria", "2021-03-03", 
  15753., 57., 58.571, 1045., 6., 5.286, 900.138, 3.257, 3.347, 59.712, 
  0.343, 0.302, 1.06, "", "", "", "", "", "", "", "", "", "", "", "", "", "", 
  "", "", "", "", "", "", "", 66., "", "", "", 4., 27.78, 1.7500657*^7, "", 
  21.7, "", 2.577, "", "", 376.264, "", "", "", 70.598, 1.5, 72.7, 0.567}, 
 {"SYR", "Asia", "Syria", "2021-03-04", 15815., 62., 58.571, 1050., 5., 
  5.143, 903.68, 3.543, 3.347, 59.998, 0.286, 0.294, 1.07, "", "", "", "", 
  "", "", "", "", "", "", "", "", "", "", "", "", "", "", "", "", "", 66., 
  "", "", "", 4., 27.78, 1.7500657*^7, "", 21.7, "", 2.577, "", "", 376.264, 
  "", "", "", 70.598, 1.5, 72.7, 0.567}, {"SYR", "Asia", "Syria", 
  "2021-03-05", 15870., 55., 57.571, 1054., 4., 5.143, 906.823, 3.143, 3.29, 
  60.226, 0.229, 0.294, 1.08, "", "", "", "", "", "", "", "", "", "", "", "", 
  "", "", "", "", "", "", "", "", "", 66., "", "", "", 4., 27.78, 
  1.7500657*^7, "", 21.7, "", 2.577, "", "", 376.264, "", "", "", 70.598, 
  1.5, 72.7, 0.567}, {"SYR", "Asia", "Syria", "2021-03-06", 15925., 55., 56., 
  1058., 4., 5., 909.966, 3.143, 3.2, 60.455, 0.229, 0.286, 1.09, "", "", "", 
  "", "", "", "", "", "", "", "", "", "", "", "", "", "", "", "", "", "", 
  66., "", "", "", 4., 27.78, 1.7500657*^7, "", 21.7, "", 2.577, "", "", 
  376.264, "", "", "", 70.598, 1.5, 72.7, 0.567}, 
 {"SYR", "Asia", "Syria", "2021-03-07", 15981., 56., 56.143, 1063., 5., 
  5.143, 913.166, 3.2, 3.208, 60.741, 0.286, 0.294, 1.11, "", "", "", "", "", 
  "", "", "", "", "", "", "", "", "", "", "", "", "", "", "", "", 66., "", 
  "", "", 4., 27.78, 1.7500657*^7, "", 21.7, "", 2.577, "", "", 376.264, "", 
  "", "", 70.598, 1.5, 72.7, 0.567}, {"SYR", "Asia", "Syria", "2021-03-08", 
  16042., 61., 57.143, 1068., 5., 5.143, 916.651, 3.486, 3.265, 61.026, 
  0.286, 0.294, 1.14, "", "", "", "", "", "", "", "", "", "", "", "", "", "", 
  "", "", "", "", "", "", "", 66., "", "", "", 4., 27.78, 1.7500657*^7, "", 
  21.7, "", 2.577, "", "", 376.264, "", "", "", 70.598, 1.5, 72.7, 0.567}, 
 {"SYR", "Asia", "Syria", "2021-03-09", 16117., 75., 60.143, 1074., 6., 5., 
  920.937, 4.286, 3.437, 61.369, 0.343, 0.286, 1.16, "", "", "", "", "", "", 
  "", "", "", "", "", "", "", "", "", "", "", "", "", "", "", 66., "", "", 
  "", 4., 27.78, 1.7500657*^7, "", 21.7, "", 2.577, "", "", 376.264, "", "", 
  "", 70.598, 1.5, 72.7, 0.567}, {"SYR", "Asia", "Syria", "2021-03-10", 
  16187., 70., 62., 1079., 5., 4.857, 924.937, 4., 3.543, 61.655, 0.286, 
  0.278, 1.18, "", "", "", "", "", "", "", "", "", "", "", "", "", "", "", 
  "", "", "", "", "", "", 66., "", "", "", 4., 27.78, 1.7500657*^7, "", 21.7, 
  "", 2.577, "", "", 376.264, "", "", "", 70.598, 1.5, 72.7, 0.567}, 
 {"SYR", "Asia", "Syria", "2021-03-11", 16257., 70., 63.143, 1085., 6., 5., 
  928.937, 4., 3.608, 61.998, 0.343, 0.286, 1.2, "", "", "", "", "", "", "", 
  "", "", "", "", "", "", "", "", "", "", "", "", "", "", 66., "", "", "", 
  4., 27.78, 1.7500657*^7, "", 21.7, "", 2.577, "", "", 376.264, "", "", "", 
  70.598, 1.5, 72.7, 0.567}, {"SYR", "Asia", "Syria", "2021-03-12", 16328., 
  71., 65.429, 1090., 5., 5.143, 932.994, 4.057, 3.739, 62.283, 0.286, 0.294, 
  1.22, "", "", "", "", "", "", "", "", "", "", "", "", "", "", "", "", "", 
  "", "", "", "", 66., "", "", "", 4., 27.78, 1.7500657*^7, "", 21.7, "", 
  2.577, "", "", 376.264, "", "", "", 70.598, 1.5, 72.7, 0.567}, 
 {"SYR", "Asia", "Syria", "2021-03-13", 16401., 73., 68., 1094., 4., 5.143, 
  937.165, 4.171, 3.886, 62.512, 0.229, 0.294, 1.25, "", "", "", "", "", "", 
  "", "", "", "", "", "", "", "", "", "", "", "", "", "", "", 66., "", "", 
  "", 4., 27.78, 1.7500657*^7, "", 21.7, "", 2.577, "", "", 376.264, "", "", 
  "", 70.598, 1.5, 72.7, 0.567}, {"SYR", "Asia", "Syria", "2021-03-14", 
  16478., 77., 71., 1099., 5., 5.143, 941.565, 4.4, 4.057, 62.798, 0.286, 
  0.294, 1.28, "", "", "", "", "", "", "", "", "", "", "", "", "", "", "", 
  "", "", "", "", "", "", 66., "", "", "", 4., 27.78, 1.7500657*^7, "", 21.7, 
  "", 2.577, "", "", 376.264, "", "", "", 70.598, 1.5, 72.7, 0.567}, 
 {"SYR", "Asia", "Syria", "2021-03-15", 16556., 78., 73.429, 1104., 5., 
  5.143, 946.022, 4.457, 4.196, 63.083, 0.286, 0.294, 1.32, "", "", "", "", 
  "", "", "", "", "", "", "", "", "", "", "", "", "", "", "", "", "", 66., 
  "", "", "", 4., 27.78, 1.7500657*^7, "", 21.7, "", 2.577, "", "", 376.264, 
  "", "", "", 70.598, 1.5, 72.7, 0.567}, {"SYR", "Asia", "Syria", 
  "2021-03-16", 16656., 100., 77., 1110., 6., 5.143, 951.736, 5.714, 4.4, 
  63.426, 0.343, 0.294, 1.36, "", "", "", "", "", "", "", "", "", "", "", "", 
  "", "", "", "", "", "", "", "", "", 66., "", "", "", 4., 27.78, 
  1.7500657*^7, "", 21.7, "", 2.577, "", "", 376.264, "", "", "", 70.598, 
  1.5, 72.7, 0.567}, {"SYR", "Asia", "Syria", "2021-03-17", 16776., 120., 
  84.143, 1120., 10., 5.857, 958.593, 6.857, 4.808, 63.998, 0.571, 0.335, 
  1.4, "", "", "", "", "", "", "", "", "", "", "", "", "", "", "", "", "", 
  "", "", "", "", 66., "", "", "", 4., 27.78, 1.7500657*^7, "", 21.7, "", 
  2.577, "", "", 376.264, "", "", "", 70.598, 1.5, 72.7, 0.567}, 
 {"SYR", "Asia", "Syria", "2021-03-18", 16925., 149., 95.429, 1130., 10., 
  6.429, 967.107, 8.514, 5.453, 64.569, 0.571, 0.367, 1.43, "", "", "", "", 
  "", "", "", "", "", "", "", "", "", "", "", "", "", "", "", "", "", 66., 
  "", "", "", 4., 27.78, 1.7500657*^7, "", 21.7, "", 2.577, "", "", 376.264, 
  "", "", "", 70.598, 1.5, 72.7, 0.567}, {"SYR", "Asia", "Syria", 
  "2021-03-19", 17077., 152., 107., 1141., 11., 7.286, 975.792, 8.685, 6.114, 
  65.198, 0.629, 0.416, 1.43, "", "", "", "", "", "", "", "", "", "", "", "", 
  "", "", "", "", "", "", "", "", "", 66., "", "", "", 4., 27.78, 
  1.7500657*^7, "", 21.7, "", 2.577, "", "", 376.264, "", "", "", 70.598, 
  1.5, 72.7, 0.567}, {"SYR", "Asia", "Syria", "2021-03-20", 17240., 163., 
  119.857, 1153., 12., 8.429, 985.106, 9.314, 6.849, 65.883, 0.686, 0.482, 
  1.42, "", "", "", "", "", "", "", "", "", "", "", "", "", "", "", "", "", 
  "", "", "", "", 66., "", "", "", 4., 27.78, 1.7500657*^7, "", 21.7, "", 
  2.577, "", "", 376.264, "", "", "", 70.598, 1.5, 72.7, 0.567}, 
 {"SYR", "Asia", "Syria", "2021-03-21", 17411., 171., 133.286, 1163., 10., 
  9.143, 994.877, 9.771, 7.616, 66.455, 0.571, 0.522, 1.39, "", "", "", "", 
  "", "", "", "", "", "", "", "", "", "", "", "", "", "", "", "", "", 66., 
  "", "", "", 4., 27.78, 1.7500657*^7, "", 21.7, "", 2.577, "", "", 376.264, 
  "", "", "", 70.598, 1.5, 72.7, 0.567}, {"SYR", "Asia", "Syria", 
  "2021-03-22", 17583., 172., 146.714, 1175., 12., 10.143, 1004.705, 9.828, 
  8.383, 67.14, 0.686, 0.58, 1.35, "", "", "", "", "", "", "", "", "", "", 
  "", "", "", "", "", "", "", "", "", "", "", 66., "", "", "", 4., 27.78, 
  1.7500657*^7, "", 21.7, "", 2.577, "", "", 376.264, "", "", "", 70.598, 
  1.5, 72.7, 0.567}, {"SYR", "Asia", "Syria", "2021-03-23", 17743., 160., 
  155.286, 1183., 8., 10.429, 1013.848, 9.143, 8.873, 67.597, 0.457, 0.596, 
  1.3, "", "", "", "", "", "", "", "", "", "", "", "", "", "", "", "", "", 
  "", "", "", "", 66., "", "", "", 4., 27.78, 1.7500657*^7, "", 21.7, "", 
  2.577, "", "", 376.264, "", "", "", 70.598, 1.5, 72.7, 0.567}, 
 {"SYR", "Asia", "Syria", "2021-03-24", 17896., 153., 160., 1195., 12., 
  10.714, 1022.59, 8.743, 9.143, 68.283, 0.686, 0.612, 1.25, "", "", "", "", 
  "", "", "", "", "", "", "", "", "", "", "", "", "", "", "", "", "", 66., 
  "", "", "", 4., 27.78, 1.7500657*^7, "", 21.7, "", 2.577, "", "", 376.264, 
  "", "", "", 70.598, 1.5, 72.7, 0.567}, {"SYR", "Asia", "Syria", 
  "2021-03-25", 18046., 150., 160.143, 1206., 11., 10.857, 1031.161, 8.571, 
  9.151, 68.912, 0.629, 0.62, 1.2, "", "", "", "", "", "", "", "", "", "", 
  "", "", "", "", "", "", "", "", "", "", "", 66., "", "", "", 4., 27.78, 
  1.7500657*^7, "", 21.7, "", 2.577, "", "", 376.264, "", "", "", 70.598, 
  1.5, 72.7, 0.567}, {"SYR", "Asia", "Syria", "2021-03-26", 18201., 155., 
  160.571, 1216., 10., 10.714, 1040.018, 8.857, 9.175, 69.483, 0.571, 0.612, 
  1.17, "", "", "", "", "", "", "", "", "", "", "", "", "", "", "", "", "", 
  "", "", "", "", 66., "", "", "", 4., 27.78, 1.7500657*^7, "", 21.7, "", 
  2.577, "", "", 376.264, "", "", "", 70.598, 1.5, 72.7, 0.567}, 
 {"SYR", "Asia", "Syria", "2021-03-27", 18356., 155., 159.429, 1227., 11., 
  10.571, 1048.875, 8.857, 9.11, 70.112, 0.629, 0.604, 1.13, "", "", "", "", 
  "", "", "", "", "", "", "", "", "", "", "", "", "", "", "", "", "", 66., 
  "", "", "", 4., 27.78, 1.7500657*^7, "", 21.7, "", 2.577, "", "", 376.264, 
  "", "", "", 70.598, 1.5, 72.7, 0.567}, {"SYR", "Asia", "Syria", 
  "2021-03-28", 18498., 142., 155.286, 1239., 12., 10.857, 1056.989, 8.114, 
  8.873, 70.797, 0.686, 0.62, 1.1, "", "", "", "", "", "", "", "", "", "", 
  "", "", "", "", "", "", "", "", "", "", "", 66., "", "", "", 4., 27.78, 
  1.7500657*^7, "", 21.7, "", 2.577, "", "", 376.264, "", "", "", 70.598, 
  1.5, 72.7, 0.567}, {"SYR", "Asia", "Syria", "2021-03-29", 18638., 140., 
  150.714, 1247., 8., 10.286, 1064.989, 8., 8.612, 71.254, 0.457, 0.588, 
  1.07, "", "", "", "", "", "", "", "", "", "", "", "", "", "", "", "", "", 
  "", "", "", "", 66., "", "", "", 4., 27.78, 1.7500657*^7, "", 21.7, "", 
  2.577, "", "", 376.264, "", "", "", 70.598, 1.5, 72.7, 0.567}, 
 {"SYR", "Asia", "Syria", "2021-03-30", 18775., 137., 147.429, 1254., 7., 
  10.143, 1072.817, 7.828, 8.424, 71.654, 0.4, 0.58, 1.04, "", "", "", "", 
  "", "", "", "", "", "", "", "", "", "", "", "", "", "", "", "", "", 66., 
  "", "", "", 4., 30.56, 1.7500657*^7, "", 21.7, "", 2.577, "", "", 376.264, 
  "", "", "", 70.598, 1.5, 72.7, 0.567}, {"SYR", "Asia", "Syria", 
  "2021-03-31", 18909., 134., 144.714, 1265., 11., 10., 1080.474, 7.657, 
  8.269, 72.283, 0.629, 0.571, 1.01, "", "", "", "", "", "", "", "", "", "", 
  "", "", "", "", "", "", "", "", "", "", "", 66., "", "", "", 4., 30.56, 
  1.7500657*^7, "", 21.7, "", 2.577, "", "", 376.264, "", "", "", 70.598, 
  1.5, 72.7, 0.567}, {"SYR", "Asia", "Syria", "2021-04-01", 19039., 130., 
  141.857, 1274., 9., 9.714, 1087.902, 7.428, 8.106, 72.797, 0.514, 0.555, 
  0.99, "", "", "", "", "", "", "", "", "", "", "", "", "", "", "", "", "", 
  "", "", "", "", 66., "", "", "", 4., 30.56, 1.7500657*^7, "", 21.7, "", 
  2.577, "", "", 376.264, "", "", "", 70.598, 1.5, 72.7, 0.567}, 
 {"SYR", "Asia", "Syria", "2021-04-02", 19164., 125., 137.571, 1288., 14., 
  10.286, 1095.045, 7.143, 7.861, 73.597, 0.8, 0.588, 0.98, "", "", "", "", 
  "", "", "", "", "", "", "", "", "", "", "", "", "", "", "", "", "", 66., 
  "", "", "", 4., 30.56, 1.7500657*^7, "", 21.7, "", 2.577, "", "", 376.264, 
  "", "", "", 70.598, 1.5, 72.7, 0.567}, {"SYR", "Asia", "Syria", 
  "2021-04-03", 19284., 120., 132.571, 1299., 11., 10.286, 1101.901, 6.857, 
  7.575, 74.226, 0.629, 0.588, 0.97, "", "", "", "", "", "", "", "", "", "", 
  "", "", "", "", "", "", "", "", "", "", "", 66., "", "", "", 4., 57.87, 
  1.7500657*^7, "", 21.7, "", 2.577, "", "", 376.264, "", "", "", 70.598, 
  1.5, 72.7, 0.567}, {"SYR", "Asia", "Syria", "2021-04-04", 19404., 120., 
  129.429, 1313., 14., 10.571, 1108.758, 6.857, 7.396, 75.026, 0.8, 0.604, 
  0.96, "", "", "", "", "", "", "", "", "", "", "", "", "", "", "", "", "", 
  "", "", "", "", 66., "", "", "", 4., 57.87, 1.7500657*^7, "", 21.7, "", 
  2.577, "", "", 376.264, "", "", "", 70.598, 1.5, 72.7, 0.567}, 
 {"SYR", "Asia", "Syria", "2021-04-05", 19526., 122., 126.857, 1323., 10., 
  10.857, 1115.73, 6.971, 7.249, 75.597, 0.571, 0.62, 0.96, "", "", "", "", 
  "", "", "", "", "", "", "", "", "", "", "", "", "", "", "", "", "", 66., 
  "", "", "", 4., 57.87, 1.7500657*^7, "", 21.7, "", 2.577, "", "", 376.264, 
  "", "", "", 70.598, 1.5, 72.7, 0.567}, {"SYR", "Asia", "Syria", 
  "2021-04-06", 19641., 115., 123.714, 1332., 9., 11.143, 1122.301, 6.571, 
  7.069, 76.111, 0.514, 0.637, 0.95, "", "", "", "", "", "", "", "", "", "", 
  "", "", "", "", "", "", "", "", "", "", "", 66., "", "", "", 4., 57.87, 
  1.7500657*^7, "", 21.7, "", 2.577, "", "", 376.264, "", "", "", 70.598, 
  1.5, 72.7, 0.567}, {"SYR", "Asia", "Syria", "2021-04-07", 19761., 120., 
  121.714, 1342., 10., 11., 1129.158, 6.857, 6.955, 76.683, 0.571, 0.629, 
  0.95, "", "", "", "", "", "", "", "", "", "", "", "", "", "", "", "", "", 
  "", "", "", "", 66., "", "", "", 4., 57.87, 1.7500657*^7, "", 21.7, "", 
  2.577, "", "", 376.264, "", "", "", 70.598, 1.5, 72.7, 0.567}, 
 {"SYR", "Asia", "Syria", "2021-04-08", 19883., 122., 120.571, 1352., 10., 
  11.143, 1136.129, 6.971, 6.89, 77.254, 0.571, 0.637, 0.95, "", "", "", "", 
  "", "", "", "", "", "", "", "", "", "", "", "", "", 2500., 2500., "", "", 
  66., 0.01, 0.01, "", 4., 57.87, 1.7500657*^7, "", 21.7, "", 2.577, "", "", 
  376.264, "", "", "", 70.598, 1.5, 72.7, 0.567}, 
 {"SYR", "Asia", "Syria", "2021-04-09", 20008., 125., 120.571, 1360., 8., 
  10.286, 1143.271, 7.143, 6.89, 77.711, 0.457, 0.588, 0.96, "", "", "", "", 
  "", "", "", "", "", "", "", "", "", "", "", "", "", "", "", "", "", 121., 
  "", "", "", 7., 57.87, 1.7500657*^7, "", 21.7, "", 2.577, "", "", 376.264, 
  "", "", "", 70.598, 1.5, 72.7, 0.567}, {"SYR", "Asia", "Syria", 
  "2021-04-10", 20118., 110., 119.143, 1368., 8., 9.857, 1149.557, 6.285, 
  6.808, 78.168, 0.457, 0.563, 0.96, "", "", "", "", "", "", "", "", "", "", 
  "", "", "", "", "", "", "", "", "", "", "", 177., "", "", "", 10., 57.87, 
  1.7500657*^7, "", 21.7, "", 2.577, "", "", 376.264, "", "", "", 70.598, 
  1.5, 72.7, 0.567}, {"SYR", "Asia", "Syria", "2021-04-11", 20226., 108., 
  117.429, 1378., 10., 9.286, 1155.728, 6.171, 6.71, 78.74, 0.571, 0.531, 
  0.97, "", "", "", "", "", "", "", "", "", "", "", "", "", "", "", "", "", 
  "", "", "", "", 232., "", "", "", 13., 57.87, 1.7500657*^7, "", 21.7, "", 
  2.577, "", "", 376.264, "", "", "", 70.598, 1.5, 72.7, 0.567}, 
 {"SYR", "Asia", "Syria", "2021-04-12", 20331., 105., 115., 1385., 7., 8.857, 
  1161.728, 6., 6.571, 79.14, 0.4, 0.506, 0.98, "", "", "", "", "", "", "", 
  "", "", "", "", "", "", "", "", "", "", "", "", "", "", 288., "", "", "", 
  16., 57.87, 1.7500657*^7, "", 21.7, "", 2.577, "", "", 376.264, "", "", "", 
  70.598, 1.5, 72.7, 0.567}, {"SYR", "Asia", "Syria", "2021-04-13", 20435., 
  104., 113.429, 1392., 7., 8.571, 1167.67, 5.943, 6.481, 79.54, 0.4, 0.49, 
  1., "", "", "", "", "", "", "", "", "", "", "", "", "", "", "", "", "", "", 
  "", "", "", 344., "", "", "", 20., "", 1.7500657*^7, "", 21.7, "", 2.577, 
  "", "", 376.264, "", "", "", 70.598, 1.5, 72.7, 0.567}, 
 {"SYR", "Asia", "Syria", "2021-04-14", 20555., 120., 113.429, 1402., 10., 
  8.571, 1174.527, 6.857, 6.481, 80.111, 0.571, 0.49, 1.02, "", "", "", "", 
  "", "", "", "", "", "", "", "", "", "", "", "", "", "", "", "", "", 399., 
  "", "", "", 23., 57.87, 1.7500657*^7, "", 21.7, "", 2.577, "", "", 376.264, 
  "", "", "", 70.598, 1.5, 72.7, 0.567}, {"SYR", "Asia", "Syria", 
  "2021-04-15", 20713., 158., 118.571, 1414., 12., 8.857, 1183.556, 9.028, 
  6.775, 80.797, 0.686, 0.506, 1.04, "", "", "", "", "", "", "", "", "", "", 
  "", "", "", "", "", "", "", "", "", "", "", 455., "", "", "", 26., 57.87, 
  1.7500657*^7, "", 21.7, "", 2.577, "", "", 376.264, "", "", "", 70.598, 
  1.5, 72.7, 0.567}, {"SYR", "Asia", "Syria", "2021-04-16", 20856., 143., 
  121.143, 1423., 9., 9., 1191.727, 8.171, 6.922, 81.311, 0.514, 0.514, 1.05, 
  "", "", "", "", "", "", "", "", "", "", "", "", "", "", "", "", "", "", "", 
  "", "", 455., "", "", "", 26., 57.87, 1.7500657*^7, "", 21.7, "", 2.577, 
  "", "", 376.264, "", "", "", 70.598, 1.5, 72.7, 0.567}, 
 {"SYR", "Asia", "Syria", "2021-04-17", 21004., 148., 126.571, 1437., 14., 
  9.857, 1200.184, 8.457, 7.232, 82.111, 0.8, 0.563, 1.06, "", "", "", "", 
  "", "", "", "", "", "", "", "", "", "", "", "", "", "", "", "", "", 455., 
  "", "", "", 26., 57.87, 1.7500657*^7, "", 21.7, "", 2.577, "", "", 376.264, 
  "", "", "", 70.598, 1.5, 72.7, 0.567}, {"SYR", "Asia", "Syria", 
  "2021-04-18", 21142., 138., 130.857, 1446., 9., 9.714, 1208.069, 7.885, 
  7.477, 82.625, 0.514, 0.555, 1.06, "", "", "", "", "", "", "", "", "", "", 
  "", "", "", "", "", "", "", "", "", "", "", 455., "", "", "", 26., 57.87, 
  1.7500657*^7, "", 21.7, "", 2.577, "", "", 376.264, "", "", "", 70.598, 
  1.5, 72.7, 0.567}, {"SYR", "Asia", "Syria", "2021-04-19", 21279., 137., 
  135.429, 1456., 10., 10.143, 1215.897, 7.828, 7.738, 83.197, 0.571, 0.58, 
  1.05, "", "", "", "", "", "", "", "", "", "", "", "", "", "", "", "", "", 
  "", "", "", "", 455., "", "", "", 26., 57.87, 1.7500657*^7, "", 21.7, "", 
  2.577, "", "", 376.264, "", "", "", 70.598, 1.5, 72.7, 0.567}, 
 {"SYR", "Asia", "Syria", "2021-04-20", 21433., 154., 142.571, 1468., 12., 
  10.857, 1224.697, 8.8, 8.147, 83.883, 0.686, 0.62, 1.04, "", "", "", "", 
  "", "", "", "", "", "", "", "", "", "", "", "", "", "", "", "", "", 455., 
  "", "", "", 26., 57.87, 1.7500657*^7, "", 21.7, "", 2.577, "", "", 376.264, 
  "", "", "", 70.598, 1.5, 72.7, 0.567}, {"SYR", "Asia", "Syria", 
  "2021-04-21", 21584., 151., 147., 1483., 15., 11.571, 1233.325, 8.628, 8.4, 
  84.74, 0.857, 0.661, 1.03, "", "", "", "", "", "", "", "", "", "", "", "", 
  "", "", "", "", "", "", "", "", "", 455., "", "", "", 26., 57.87, 
  1.7500657*^7, "", 21.7, "", 2.577, "", "", 376.264, "", "", "", 70.598, 
  1.5, 72.7, 0.567}, {"SYR", "Asia", "Syria", "2021-04-22", 21725., 141., 
  144.571, 1496., 13., 11.714, 1241.382, 8.057, 8.261, 85.483, 0.743, 0.669, 
  1.01, "", "", "", "", "", "", "", "", "", "", "", "", "", "", "", "", "", 
  "", "", "", "", 455., "", "", "", 26., 57.87, 1.7500657*^7, "", 21.7, "", 
  2.577, "", "", 376.264, "", "", "", 70.598, 1.5, 72.7, 0.567}, 
 {"SYR", "Asia", "Syria", "2021-04-23", 21864., 139., 144., 1510., 14., 
  12.429, 1249.325, 7.943, 8.228, 86.282, 0.8, 0.71, 0.99, "", "", "", "", 
  "", "", "", "", "", "", "", "", "", "", "", "", "", "", "", "", "", 455., 
  "", "", "", 26., 57.87, 1.7500657*^7, "", 21.7, "", 2.577, "", "", 376.264, 
  "", "", "", 70.598, 1.5, 72.7, 0.567}, {"SYR", "Asia", "Syria", 
  "2021-04-24", 21999., 135., 142.143, 1526., 16., 12.714, 1257.039, 7.714, 
  8.122, 87.197, 0.914, 0.727, 0.97, "", "", "", "", "", "", "", "", "", "", 
  "", "", "", "", "", "", "", "", "", "", "", 455., "", "", "", 26., 57.87, 
  1.7500657*^7, "", 21.7, "", 2.577, "", "", 376.264, "", "", "", 70.598, 
  1.5, 72.7, 0.567}, {"SYR", "Asia", "Syria", "2021-04-25", 22135., 136., 
  141.857, 1537., 11., 13., 1264.81, 7.771, 8.106, 87.825, 0.629, 0.743, 
  0.95, "", "", "", "", "", "", "", "", "", "", "", "", "", "", "", "", "", 
  "", "", "", "", 455., "", "", "", 26., 57.87, 1.7500657*^7, "", 21.7, "", 
  2.577, "", "", 376.264, "", "", "", 70.598, 1.5, 72.7, 0.567}, 
 {"SYR", "Asia", "Syria", "2021-04-26", 22265., 130., 140.857, 1548., 11., 
  13.143, 1272.238, 7.428, 8.049, 88.454, 0.629, 0.751, 0.93, "", "", "", "", 
  "", "", "", "", "", "", "", "", "", "", "", "", "", "", "", "", "", 455., 
  "", "", "", 26., 57.87, 1.7500657*^7, "", 21.7, "", 2.577, "", "", 376.264, 
  "", "", "", 70.598, 1.5, 72.7, 0.567}, {"SYR", "Asia", "Syria", 
  "2021-04-27", 22389., 124., 136.571, 1559., 11., 13., 1279.323, 7.085, 
  7.804, 89.082, 0.629, 0.743, 0.9, "", "", "", "", "", "", "", "", "", "", 
  "", "", "", "", "", "", "", "", "", "", "", 455., "", "", "", 26., 57.87, 
  1.7500657*^7, "", 21.7, "", 2.577, "", "", 376.264, "", "", "", 70.598, 
  1.5, 72.7, 0.567}, {"SYR", "Asia", "Syria", "2021-04-28", 22513., 124., 
  132.714, 1572., 13., 12.714, 1286.409, 7.085, 7.583, 89.825, 0.743, 0.727, 
  0.87, "", "", "", "", "", "", "", "", "", "", "", "", "", "", "", "", "", 
  "", "", "", "", 455., "", "", "", 26., 57.87, 1.7500657*^7, "", 21.7, "", 
  2.577, "", "", 376.264, "", "", "", 70.598, 1.5, 72.7, 0.567}, 
 {"SYR", "Asia", "Syria", "2021-04-29", 22631., 118., 129.429, 1583., 11., 
  12.429, 1293.151, 6.743, 7.396, 90.454, 0.629, 0.71, 0.84, "", "", "", "", 
  "", "", "", "", "", "", "", "", "", "", "", "", "", "", "", "", "", 455., 
  "", "", "", 26., 57.87, 1.7500657*^7, "", 21.7, "", 2.577, "", "", 376.264, 
  "", "", "", 70.598, 1.5, 72.7, 0.567}, {"SYR", "Asia", "Syria", 
  "2021-04-30", 22733., 102., 124.143, 1592., 9., 11.714, 1298.98, 5.828, 
  7.094, 90.968, 0.514, 0.669, 0.82, "", "", "", "", "", "", "", "", "", "", 
  "", "", "", "", "", "", "", "", "", "", "", 455., "", "", "", 26., 57.87, 
  1.7500657*^7, "", 21.7, "", 2.577, "", "", 376.264, "", "", "", 70.598, 
  1.5, 72.7, 0.567}, {"SYR", "Asia", "Syria", "2021-05-01", 22818., 85., 
  117., 1598., 6., 10.286, 1303.837, 4.857, 6.685, 91.311, 0.343, 0.588, 
  0.79, "", "", "", "", "", "", "", "", "", "", "", "", "", "", "", "", "", 
  "", "", "", "", 455., "", "", "", 26., 57.87, 1.7500657*^7, "", 21.7, "", 
  2.577, "", "", 376.264, "", "", "", 70.598, 1.5, 72.7, 0.567}, 
 {"SYR", "Asia", "Syria", "2021-05-02", 22898., 80., 109., 1603., 5., 9.429, 
  1308.408, 4.571, 6.228, 91.597, 0.286, 0.539, 0.77, "", "", "", "", "", "", 
  "", "", "", "", "", "", "", "", "", "", "", "", "", "", "", 455., "", "", 
  "", 26., 57.87, 1.7500657*^7, "", 21.7, "", 2.577, "", "", 376.264, "", "", 
  "", 70.598, 1.5, 72.7, 0.567}, {"SYR", "Asia", "Syria", "2021-05-03", 
  22977., 79., 101.714, 1610., 7., 8.857, 1312.922, 4.514, 5.812, 91.997, 
  0.4, 0.506, 0.75, "", "", "", "", "", "", "", "", "", "", "", "", "", "", 
  "", "", "", "", "", "", "", 455., "", "", "", 26., 57.87, 1.7500657*^7, "", 
  21.7, "", 2.577, "", "", 376.264, "", "", "", 70.598, 1.5, 72.7, 0.567}, 
 {"SYR", "Asia", "Syria", "2021-05-04", 23051., 74., 94.571, 1617., 7., 
  8.286, 1317.151, 4.228, 5.404, 92.397, 0.4, 0.473, 0.74, "", "", "", "", 
  "", "", "", "", "", "", "", "", "", "", "", "", "", "", "", "", "", 455., 
  "", "", "", 26., 57.87, 1.7500657*^7, "", 21.7, "", 2.577, "", "", 376.264, 
  "", "", "", 70.598, 1.5, 72.7, 0.567}, {"SYR", "Asia", "Syria", 
  "2021-05-05", 23121., 70., 86.857, 1625., 8., 7.571, 1321.15, 4., 4.963, 
  92.854, 0.457, 0.433, 0.73, "", "", "", "", "", "", "", "", "", "", "", "", 
  "", "", "", "", "", "", "", "", "", 455., "", "", "", 26., 57.87, 
  1.7500657*^7, "", 21.7, "", 2.577, "", "", 376.264, "", "", "", 70.598, 
  1.5, 72.7, 0.567}, {"SYR", "Asia", "Syria", "2021-05-06", 23191., 70., 80., 
  1631., 6., 6.857, 1325.15, 4., 4.571, 93.197, 0.343, 0.392, 0.72, "", "", 
  "", "", "", "", "", "", "", "", "", "", "", "", "", "", "", "", "", "", "", 
  455., "", "", "", 26., 57.87, 1.7500657*^7, "", 21.7, "", 2.577, "", "", 
  376.264, "", "", "", 70.598, 1.5, 72.7, 0.567}, 
 {"SYR", "Asia", "Syria", "2021-05-07", 23256., 65., 74.714, 1639., 8., 
  6.714, 1328.864, 3.714, 4.269, 93.654, 0.457, 0.384, 0.72, "", "", "", "", 
  "", "", "", "", "", "", "", "", "", "", "", "", "", "", "", "", "", 455., 
  "", "", "", 26., 57.87, 1.7500657*^7, "", 21.7, "", 2.577, "", "", 376.264, 
  "", "", "", 70.598, 1.5, 72.7, 0.567}, {"SYR", "Asia", "Syria", 
  "2021-05-08", 23319., 63., 71.571, 1648., 9., 7.143, 1332.464, 3.6, 4.09, 
  94.168, 0.514, 0.408, 0.73, "", "", "", "", "", "", "", "", "", "", "", "", 
  "", "", "", "", "", "", "", "", "", 455., "", "", "", 26., 57.87, 
  1.7500657*^7, "", 21.7, "", 2.577, "", "", 376.264, "", "", "", 70.598, 
  1.5, 72.7, 0.567}, {"SYR", "Asia", "Syria", "2021-05-09", 23379., 60., 
  68.714, 1657., 9., 7.714, 1335.893, 3.428, 3.926, 94.682, 0.514, 0.441, 
  0.73, "", "", "", "", "", "", "", "", "", "", "", "", "", "", "", "", "", 
  "", "", "", "", 455., "", "", "", 26., 57.87, 1.7500657*^7, "", 21.7, "", 
  2.577, "", "", 376.264, "", "", "", 70.598, 1.5, 72.7, 0.567}, 
 {"SYR", "Asia", "Syria", "2021-05-10", 23439., 60., 66., 1664., 7., 7.714, 
  1339.321, 3.428, 3.771, 95.082, 0.4, 0.441, 0.73, "", "", "", "", "", "", 
  "", "", "", "", "", "", "", "", "", "", "", "", "", "", "", 455., "", "", 
  "", 26., 57.87, 1.7500657*^7, "", 21.7, "", 2.577, "", "", 376.264, "", "", 
  "", 70.598, 1.5, 72.7, 0.567}, {"SYR", "Asia", "Syria", "2021-05-11", 
  23490., 51., 62.714, 1670., 6., 7.571, 1342.235, 2.914, 3.584, 95.425, 
  0.343, 0.433, 0.73, "", "", "", "", "", "", "", "", "", "", "", "", "", "", 
  "", "", "", "", "", "", "", 455., "", "", "", 26., 57.87, 1.7500657*^7, "", 
  21.7, "", 2.577, "", "", 376.264, "", "", "", 70.598, 1.5, 72.7, 0.567}, 
 {"SYR", "Asia", "Syria", "2021-05-12", 23543., 53., 60.286, 1676., 6., 
  7.286, 1345.264, 3.028, 3.445, 95.768, 0.343, 0.416, 0.73, "", "", "", "", 
  "", "", "", "", "", "", "", "", "", "", "", "", "", "", "", "", "", 455., 
  "", "", "", 26., 57.87, 1.7500657*^7, "", 21.7, "", 2.577, "", "", 376.264, 
  "", "", "", 70.598, 1.5, 72.7, 0.567}, {"SYR", "Asia", "Syria", 
  "2021-05-13", 23595., 52., 57.714, 1682., 6., 7.286, 1348.235, 2.971, 
  3.298, 96.111, 0.343, 0.416, 0.74, "", "", "", "", "", "", "", "", "", "", 
  "", "", "", "", "", "", "", "", "", "", "", 455., "", "", "", 26., 57.87, 
  1.7500657*^7, "", 21.7, "", 2.577, "", "", 376.264, "", "", "", 70.598, 
  1.5, 72.7, 0.567}, {"SYR", "Asia", "Syria", "2021-05-14", 23645., 50., 
  55.571, 1688., 6., 7., 1351.092, 2.857, 3.175, 96.454, 0.343, 0.4, 0.76, 
  "", "", "", "", "", "", "", "", "", "", "", "", "", "", "", "", "", "", "", 
  "", "", 455., "", "", "", 26., 57.87, 1.7500657*^7, "", 21.7, "", 2.577, 
  "", "", 376.264, "", "", "", 70.598, 1.5, 72.7, 0.567}, 
 {"SYR", "Asia", "Syria", "2021-05-15", 23693., 48., 53.429, 1693., 5., 
  6.429, 1353.835, 2.743, 3.053, 96.739, 0.286, 0.367, 0.77, "", "", "", "", 
  "", "", "", "", "", "", "", "", "", "", "", "", "", "", "", "", "", 455., 
  "", "", "", 26., 57.87, 1.7500657*^7, "", 21.7, "", 2.577, "", "", 376.264, 
  "", "", "", 70.598, 1.5, 72.7, 0.567}, {"SYR", "Asia", "Syria", 
  "2021-05-16", 23738., 45., 51.286, 1698., 5., 5.857, 1356.406, 2.571, 
  2.931, 97.025, 0.286, 0.335, 0.79, "", "", "", "", "", "", "", "", "", "", 
  "", "", "", "", "", "", "", "", "", "", "", 455., "", "", "", 26., 57.87, 
  1.7500657*^7, "", 21.7, "", 2.577, "", "", 376.264, "", "", "", 70.598, 
  1.5, 72.7, 0.567}, {"SYR", "Asia", "Syria", "2021-05-17", 23788., 50., 
  49.857, 1705., 7., 5.857, 1359.263, 2.857, 2.849, 97.425, 0.4, 0.335, 0.81, 
  "", "", "", "", "", "", "", "", "", "", "", "", "", "", "", "", "", "", "", 
  "", "", 455., "", "", "", 26., 57.87, 1.7500657*^7, "", 21.7, "", 2.577, 
  "", "", 376.264, "", "", "", 70.598, 1.5, 72.7, 0.567}, 
 {"SYR", "Asia", "Syria", "2021-05-18", 23830., 42., 48.571, 1710., 5., 
  5.714, 1361.663, 2.4, 2.775, 97.711, 0.286, 0.327, 0.83, "", "", "", "", 
  "", "", "", "", "", "", "", "", "", "", "", "", "", "", "", "", "", 455., 
  "", "", "", 26., 57.87, 1.7500657*^7, "", 21.7, "", 2.577, "", "", 376.264, 
  "", "", "", 70.598, 1.5, 72.7, 0.567}, {"SYR", "Asia", "Syria", 
  "2021-05-19", 23884., 54., 48.714, 1714., 4., 5.429, 1364.749, 3.086, 
  2.784, 97.939, 0.229, 0.31, 0.86, "", "", "", "", "", "", "", "", "", "", 
  "", "", "", "", "", "", "", "", "", "", "", 455., "", "", "", 26., 57.87, 
  1.7500657*^7, "", 21.7, "", 2.577, "", "", 376.264, "", "", "", 70.598, 
  1.5, 72.7, 0.567}, {"SYR", "Asia", "Syria", "2021-05-20", 23939., 55., 
  49.143, 1720., 6., 5.429, 1367.892, 3.143, 2.808, 98.282, 0.343, 0.31, 
  0.88, "", "", "", "", "", "", "", "", "", "", "", "", "", "", "", "", "", 
  "", "", "", "", 455., "", "", "", 26., 57.87, 1.7500657*^7, "", 21.7, "", 
  2.577, "", "", 376.264, "", "", "", 70.598, 1.5, 72.7, 0.567}, 
 {"SYR", "Asia", "Syria", "2021-05-21", 23996., 57., 50.143, 1724., 4., 
  5.143, 1371.149, 3.257, 2.865, 98.511, 0.229, 0.294, 0.91, "", "", "", "", 
  "", "", "", "", "", "", "", "", "", "", "", "", "", "", "", "", "", 455., 
  "", "", "", 26., 57.87, 1.7500657*^7, "", 21.7, "", 2.577, "", "", 376.264, 
  "", "", "", 70.598, 1.5, 72.7, 0.567}, {"SYR", "Asia", "Syria", 
  "2021-05-22", 24052., 56., 51.286, 1729., 5., 5.143, 1374.348, 3.2, 2.931, 
  98.796, 0.286, 0.294, 0.92, "", "", "", "", "", "", "", "", "", "", "", "", 
  "", "", "", "", "", "", "", "", "", 455., "", "", "", 26., 57.87, 
  1.7500657*^7, "", 21.7, "", 2.577, "", "", 376.264, "", "", "", 70.598, 
  1.5, 72.7, 0.567}, {"SYR", "Asia", "Syria", "2021-05-23", 24117., 65., 
  54.143, 1734., 5., 5.143, 1378.063, 3.714, 3.094, 99.082, 0.286, 0.294, 
  0.93, "", "", "", "", "", "", "", "", "", "", "", "", "", "", "", "", "", 
  "", "", "", "", 455., "", "", "", 26., 57.87, 1.7500657*^7, "", 21.7, "", 
  2.577, "", "", 376.264, "", "", "", 70.598, 1.5, 72.7, 0.567}, 
 {"SYR", "Asia", "Syria", "2021-05-24", 24187., 70., 57., 1740., 6., 5., 
  1382.062, 4., 3.257, 99.425, 0.343, 0.286, 0.93, "", "", "", "", "", "", 
  "", "", "", "", "", "", "", "", "", "", "", "", "", "", "", 455., "", "", 
  "", 26., 57.87, 1.7500657*^7, "", 21.7, "", 2.577, "", "", 376.264, "", "", 
  "", 70.598, 1.5, 72.7, 0.567}, {"SYR", "Asia", "Syria", "2021-05-25", 
  24252., 65., 60.286, 1745., 5., 5., 1385.777, 3.714, 3.445, 99.711, 0.286, 
  0.286, 0.9, "", "", "", "", "", "", "", "", "", "", "", "", "", "", "", "", 
  "", "", "", "", "", 455., "", "", "", 26., 57.87, 1.7500657*^7, "", 21.7, 
  "", 2.577, "", "", 376.264, "", "", "", 70.598, 1.5, 72.7, 0.567}, 
 {"SYR", "Asia", "Syria", "2021-05-26", 24315., 63., 61.571, 1750., 5., 
  5.143, 1389.376, 3.6, 3.518, 99.996, 0.286, 0.294, 0.87, "", "", "", "", 
  "", "", "", "", "", "", "", "", "", "", "", "", "", "", "", "", "", 455., 
  "", "", "", 26., 57.87, 1.7500657*^7, "", 21.7, "", 2.577, "", "", 376.264, 
  "", "", "", 70.598, 1.5, 72.7, 0.567}, {"SYR", "Asia", "Syria", 
  "2021-05-27", 24365., 50., 60.857, 1754., 4., 4.857, 1392.233, 2.857, 
  3.477, 100.225, 0.229, 0.278, 0.83, "", "", "", "", "", "", "", "", "", "", 
  "", "", "", "", "", "", "", 24781., 24781., "", "", 455., 0.14, 0.14, "", 
  26., 57.87, 1.7500657*^7, "", 21.7, "", 2.577, "", "", 376.264, "", "", "", 
  70.598, 1.5, 72.7, 0.567}, {"SYR", "Asia", "Syria", "2021-05-28", 24410., 
  45., 59.143, 1758., 4., 4.857, 1394.805, 2.571, 3.379, 100.453, 0.229, 
  0.278, 0.79, "", "", "", "", "", "", "", "", "", "", "", "", "", "", "", 
  "", "", "", "", "", "", "", "", "", "", "", 57.87, 1.7500657*^7, "", 21.7, 
  "", 2.577, "", "", 376.264, "", "", "", 70.598, 1.5, 72.7, 0.567}, 
 {"SYR", "Asia", "Syria", "2021-05-29", 24440., 30., 55.429, 1763., 5., 
  4.857, 1396.519, 1.714, 3.167, 100.739, 0.286, 0.278, 0.75, "", "", "", "", 
  "", "", "", "", "", "", "", "", "", "", "", "", "", "", "", "", "", "", "", 
  "", "", "", 57.87, 1.7500657*^7, "", 21.7, "", 2.577, "", "", 376.264, "", 
  "", "", 70.598, 1.5, 72.7, 0.567}, {"SYR", "Asia", "Syria", "2021-05-30", 
  24467., 27., 50., 1766., 3., 4.571, 1398.062, 1.543, 2.857, 100.91, 0.171, 
  0.261, 0.72, "", "", "", "", "", "", "", "", "", "", "", "", "", "", "", 
  "", "", "", "", "", "", "", "", "", "", "", 57.87, 1.7500657*^7, "", 21.7, 
  "", 2.577, "", "", 376.264, "", "", "", 70.598, 1.5, 72.7, 0.567}, 
 {"SYR", "Asia", "Syria", "2021-05-31", 24495., 28., 44., 1770., 4., 4.286, 
  1399.662, 1.6, 2.514, 101.139, 0.229, 0.245, 0.71, "", "", "", "", "", "", 
  "", "", "", "", "", "", "", "", "", "", "", "", "", "", "", "", "", "", "", 
  "", 57.87, 1.7500657*^7, "", 21.7, "", 2.577, "", "", 376.264, "", "", "", 
  70.598, 1.5, 72.7, 0.567}, {"SYR", "Asia", "Syria", "2021-06-01", 24529., 
  34., 39.571, 1774., 4., 4.143, 1401.605, 1.943, 2.261, 101.368, 0.229, 
  0.237, 0.7, "", "", "", "", "", "", "", "", "", "", "", "", "", "", "", "", 
  "", "", "", "", "", "", "", "", "", "", 57.87, 1.7500657*^7, "", 21.7, "", 
  2.577, "", "", 376.264, "", "", "", 70.598, 1.5, 72.7, 0.567}, 
 {"SYR", "Asia", "Syria", "2021-06-02", 24559., 30., 34.857, 1778., 4., 4., 
  1403.319, 1.714, 1.992, 101.596, 0.229, 0.229, 0.69, "", "", "", "", "", 
  "", "", "", "", "", "", "", "", "", "", "", "", "", "", "", "", "", "", "", 
  "", "", "", 1.7500657*^7, "", 21.7, "", 2.577, "", "", 376.264, "", "", "", 
  70.598, 1.5, 72.7, 0.567}, {"SYR", "Asia", "Syria", "2021-06-03", 24591., 
  32., 32.286, 1782., 4., 4., 1405.147, 1.829, 1.845, 101.825, 0.229, 0.229, 
  0.68, "", "", "", "", "", "", "", "", "", "", "", "", "", "", "", "", "", 
  "", "", "", "", "", "", "", "", "", "", 1.7500657*^7, "", 21.7, "", 2.577, 
  "", "", 376.264, "", "", "", 70.598, 1.5, 72.7, 0.567}, 
 {"SYR", "Asia", "Syria", "2021-06-04", 24619., 28., 29.857, 1787., 5., 
  4.143, 1406.747, 1.6, 1.706, 102.11, 0.286, 0.237, 0.67, "", "", "", "", 
  "", "", "", "", "", "", "", "", "", "", "", "", "", "", "", "", "", "", "", 
  "", "", "", "", 1.7500657*^7, "", 21.7, "", 2.577, "", "", 376.264, "", "", 
  "", 70.598, 1.5, 72.7, 0.567}, {"SYR", "Asia", "Syria", "2021-06-05", 
  24639., 20., 28.429, 1790., 3., 3.857, 1407.89, 1.143, 1.624, 102.282, 
  0.171, 0.22, 0.67, "", "", "", "", "", "", "", "", "", "", "", "", "", "", 
  "", "", "", "", "", "", "", "", "", "", "", "", "", 1.7500657*^7, "", 21.7, 
  "", 2.577, "", "", 376.264, "", "", "", 70.598, 1.5, 72.7, 0.567}, 
 {"SYR", "Asia", "Syria", "2021-06-06", 24659., 20., 27.429, 1793., 3., 
  3.857, 1409.033, 1.143, 1.567, 102.453, 0.171, 0.22, 0.66, "", "", "", "", 
  "", "", "", "", "", "", "", "", "", "", "", "", "", "", "", "", "", "", "", 
  "", "", "", "", 1.7500657*^7, "", 21.7, "", 2.577, "", "", 376.264, "", "", 
  "", 70.598, 1.5, 72.7, 0.567}, {"SYR", "Asia", "Syria", "2021-06-07", 
  24680., 21., 26.429, 1796., 3., 3.714, 1410.233, 1.2, 1.51, 102.625, 0.171, 
  0.212, "", "", "", "", "", "", "", "", "", "", "", "", "", "", "", "", "", 
  "", "", "", "", "", "", "", "", "", "", "", 1.7500657*^7, "", 21.7, "", 
  2.577, "", "", 376.264, "", "", "", 70.598, 1.5, 72.7, 0.567}, 
 {"TWN", "Asia", "Taiwan", "2020-01-16", "", "", "", "", "", "", "", "", "", 
  "", "", "", "", "", "", "", "", "", "", "", "", 4., 4., 0., 0., "", "", "", 
  "", "people tested", "", "", "", "", "", "", "", "", "", 8.33, 
  2.3816775*^7, "", 42.2, "", 8.353, "", "", 103.957, "", "", "", "", "", 
  80.46, ""}, {"TWN", "Asia", "Taiwan", "2020-01-17", "", "", "", "", "", "", 
  "", "", "", "", "", "", "", "", "", "", "", "", "", "", "", "", "", "", "", 
  "", "", "", "", "people tested", "", "", "", "", "", "", "", "", "", 8.33, 
  2.3816775*^7, "", 42.2, "", 8.353, "", "", 103.957, "", "", "", "", "", 
  80.46, ""}, {"TWN", "Asia", "Taiwan", "2020-01-18", "", "", "", "", "", "", 
  "", "", "", "", "", "", "", "", "", "", "", "", "", "", "", 1., 5., 0., 0., 
  "", "", "", "", "people tested", "", "", "", "", "", "", "", "", "", 8.33, 
  2.3816775*^7, "", 42.2, "", 8.353, "", "", 103.957, "", "", "", "", "", 
  80.46, ""}, {"TWN", "Asia", "Taiwan", "2020-01-19", "", "", "", "", "", "", 
  "", "", "", "", "", "", "", "", "", "", "", "", "", "", "", 1., 6., 0., 0., 
  "", "", "", "", "people tested", "", "", "", "", "", "", "", "", "", 8.33, 
  2.3816775*^7, "", 42.2, "", 8.353, "", "", 103.957, "", "", "", "", "", 
  80.46, ""}, {"TWN", "Asia", "Taiwan", "2020-01-20", "", "", "", "", "", "", 
  "", "", "", "", "", "", "", "", "", "", "", "", "", "", "", 2., 8., 0., 0., 
  "", "", "", "", "people tested", "", "", "", "", "", "", "", "", "", 13.89, 
  2.3816775*^7, "", 42.2, "", 8.353, "", "", 103.957, "", "", "", "", "", 
  80.46, ""}, {"TWN", "Asia", "Taiwan", "2020-01-21", "", "", "", "", "", "", 
  "", "", "", "", "", "", "", "", "", "", "", "", "", "", "", 12., 20., 
  0.001, 0.001, "", "", "", "", "people tested", "", "", "", "", "", "", "", 
  "", "", 13.89, 2.3816775*^7, "", 42.2, "", 8.353, "", "", 103.957, "", "", 
  "", "", "", 80.46, ""}, {"TWN", "Asia", "Taiwan", "2020-01-22", 1., "", "", 
  "", "", "", 0.042, "", "", "", "", "", "", "", "", "", "", "", "", "", "", 
  44., 64., 0.003, 0.002, "", "", "", "", "people tested", "", "", "", "", 
  "", "", "", "", "", 13.89, 2.3816775*^7, "", 42.2, "", 8.353, "", "", 
  103.957, "", "", "", "", "", 80.46, ""}, {"TWN", "Asia", "Taiwan", 
  "2020-01-23", 1., 0., "", "", "", "", 0.042, 0., "", "", "", "", "", "", 
  "", "", "", "", "", "", "", 70., 134., 0.006, 0.003, 19., 0.001, "", "", 
  "people tested", "", "", "", "", "", "", "", "", "", 19.44, 2.3816775*^7, 
  "", 42.2, "", 8.353, "", "", 103.957, "", "", "", "", "", 80.46, ""}, 
 {"TWN", "Asia", "Taiwan", "2020-01-24", 3., 2., "", "", "", "", 0.126, 
  0.084, "", "", "", "", "", "", "", "", "", "", "", "", "", 57., 191., 
  0.008, 0.002, 27., 0.001, "", "", "people tested", "", "", "", "", "", "", 
  "", "", "", 19.44, 2.3816775*^7, "", 42.2, "", 8.353, "", "", 103.957, "", 
  "", "", "", "", 80.46, ""}, {"TWN", "Asia", "Taiwan", "2020-01-25", 3., 0., 
  "", "", "", "", 0.126, 0., "", "", "", "", "", "", "", "", "", "", "", "", 
  "", 91., 282., 0.012, 0.004, 40., 0.002, "", "", "people tested", "", "", 
  "", "", "", "", "", "", "", 19.44, 2.3816775*^7, "", 42.2, "", 8.353, "", 
  "", 103.957, "", "", "", "", "", 80.46, ""}, 
 {"TWN", "Asia", "Taiwan", "2020-01-26", 4., 1., "", "", "", "", 0.168, 
  0.042, "", "", "", "", "", "", "", "", "", "", "", "", "", 117., 399., 
  0.017, 0.005, 56., 0.002, "", "", "people tested", "", "", "", "", "", "", 
  "", "", "", 19.44, 2.3816775*^7, "", 42.2, "", 8.353, "", "", 103.957, "", 
  "", "", "", "", 80.46, ""}, {"TWN", "Asia", "Taiwan", "2020-01-27", 5., 1., 
  "", "", "", "", 0.21, 0.042, "", "", "", "", "", "", "", "", "", "", "", 
  "", "", 123., 522., 0.022, 0.005, 73., 0.003, "", "", "people tested", "", 
  "", "", "", "", "", "", "", "", 19.44, 2.3816775*^7, "", 42.2, "", 8.353, 
  "", "", 103.957, "", "", "", "", "", 80.46, ""}, 
 {"TWN", "Asia", "Taiwan", "2020-01-28", 8., 3., 1., "", "", 0., 0.336, 
  0.126, 0.042, "", "", 0., "", "", "", "", "", "", "", "", "", 95., 617., 
  0.026, 0.004, 85., 0.004, 0.012, 85., "people tested", "", "", "", "", "", 
  "", "", "", "", 19.44, 2.3816775*^7, "", 42.2, "", 8.353, "", "", 103.957, 
  "", "", "", "", "", 80.46, ""}, {"TWN", "Asia", "Taiwan", "2020-01-29", 8., 
  0., 1., "", "", 0., 0.336, 0., 0.042, "", "", 0., "", "", "", "", "", "", 
  "", "", "", 106., 723., 0.03, 0.004, 94., 0.004, 0.011, 94., 
  "people tested", "", "", "", "", "", "", "", "", "", 19.44, 2.3816775*^7, 
  "", 42.2, "", 8.353, "", "", 103.957, "", "", "", "", "", 80.46, ""}, 
 {"TWN", "Asia", "Taiwan", "2020-01-30", 9., 1., 1.143, "", "", 0., 0.378, 
  0.042, 0.048, "", "", 0., "", "", "", "", "", "", "", "", "", 100., 823., 
  0.035, 0.004, 98., 0.004, 0.012, 85.7, "people tested", "", "", "", "", "", 
  "", "", "", "", 19.44, 2.3816775*^7, "", 42.2, "", 8.353, "", "", 103.957, 
  "", "", "", "", "", 80.46, ""}, {"TWN", "Asia", "Taiwan", "2020-01-31", 
  10., 1., 1., "", "", 0., 0.42, 0.042, 0.042, "", "", 0., "", "", "", "", 
  "", "", "", "", "", 93., 916., 0.038, 0.004, 104., 0.004, 0.01, 104., 
  "people tested", "", "", "", "", "", "", "", "", "", 19.44, 2.3816775*^7, 
  "", 42.2, "", 8.353, "", "", 103.957, "", "", "", "", "", 80.46, ""}, 
 {"TWN", "Asia", "Taiwan", "2020-02-01", 10., 0., 1., "", "", 0., 0.42, 0., 
  0.042, "", "", 0., "", "", "", "", "", "", "", "", "", 87., 1003., 0.042, 
  0.004, 103., 0.004, 0.01, 103., "people tested", "", "", "", "", "", "", 
  "", "", "", 19.44, 2.3816775*^7, "", 42.2, "", 8.353, "", "", 103.957, "", 
  "", "", "", "", 80.46, ""}, {"TWN", "Asia", "Taiwan", "2020-02-02", 10., 
  0., 0.857, "", "", 0., 0.42, 0., 0.036, "", "", 0., "", "", "", "", "", "", 
  "", "", "", 64., 1067., 0.045, 0.003, 95., 0.004, 0.009, 110.9, 
  "people tested", "", "", "", "", "", "", "", "", "", 30.56, 2.3816775*^7, 
  "", 42.2, "", 8.353, "", "", 103.957, "", "", "", "", "", 80.46, ""}, 
 {"TWN", "Asia", "Taiwan", "2020-02-03", 10., 0., 0.714, "", "", 0., 0.42, 
  0., 0.03, "", "", 0., "", "", "", "", "", "", "", "", "", 131., 1198., 
  0.05, 0.006, 97., 0.004, 0.007, 135.9, "people tested", "", "", "", "", "", 
  "", "", "", "", 30.56, 2.3816775*^7, "", 42.2, "", 8.353, "", "", 103.957, 
  "", "", "", "", "", 80.46, ""}, {"TWN", "Asia", "Taiwan", "2020-02-04", 
  11., 1., 0.429, "", "", 0., 0.462, 0.042, 0.018, "", "", 0., "", "", "", 
  "", "", "", "", "", "", 103., 1301., 0.055, 0.004, 98., 0.004, 0.004, 
  228.4, "people tested", "", "", "", "", "", "", "", "", "", 30.56, 
  2.3816775*^7, "", 42.2, "", 8.353, "", "", 103.957, "", "", "", "", "", 
  80.46, ""}, {"TWN", "Asia", "Taiwan", "2020-02-05", 11., 0., 0.429, "", "", 
  0., 0.462, 0., 0.018, "", "", 0., "", "", "", "", "", "", "", "", "", 157., 
  1458., 0.061, 0.007, 105., 0.004, 0.004, 244.8, "people tested", "", "", 
  "", "", "", "", "", "", "", 30.56, 2.3816775*^7, "", 42.2, "", 8.353, "", 
  "", 103.957, "", "", "", "", "", 80.46, ""}, 
 {"TWN", "Asia", "Taiwan", "2020-02-06", 16., 5., 1., "", "", 0., 0.672, 
  0.21, 0.042, "", "", 0., "", "", "", "", "", "", "", "", "", 77., 1535., 
  0.064, 0.003, 102., 0.004, 0.01, 102., "people tested", "", "", "", "", "", 
  "", "", "", "", 30.56, 2.3816775*^7, "", 42.2, "", 8.353, "", "", 103.957, 
  "", "", "", "", "", 80.46, ""}, {"TWN", "Asia", "Taiwan", "2020-02-07", 
  16., 0., 0.857, "", "", 0., 0.672, 0., 0.036, "", "", 0., "", "", "", "", 
  "", "", "", "", "", 199., 1734., 0.073, 0.008, 117., 0.005, 0.007, 136.5, 
  "people tested", "", "", "", "", "", "", "", "", "", 30.56, 2.3816775*^7, 
  "", 42.2, "", 8.353, "", "", 103.957, "", "", "", "", "", 80.46, ""}, 
 {"TWN", "Asia", "Taiwan", "2020-02-08", 17., 1., 1., "", "", 0., 0.714, 
  0.042, 0.042, "", "", 0., "", "", "", "", "", "", "", "", "", 225., 1959., 
  0.082, 0.009, 137., 0.006, 0.007, 137., "people tested", "", "", "", "", 
  "", "", "", "", "", 30.56, 2.3816775*^7, "", 42.2, "", 8.353, "", "", 
  103.957, "", "", "", "", "", 80.46, ""}, {"TWN", "Asia", "Taiwan", 
  "2020-02-09", 18., 1., 1.143, "", "", 0., 0.756, 0.042, 0.048, "", "", 0., 
  "", "", "", "", "", "", "", "", "", 128., 2087., 0.088, 0.005, 146., 0.006, 
  0.008, 127.7, "people tested", "", "", "", "", "", "", "", "", "", 30.56, 
  2.3816775*^7, "", 42.2, "", 8.353, "", "", 103.957, "", "", "", "", "", 
  80.46, ""}, {"TWN", "Asia", "Taiwan", "2020-02-10", 18., 0., 1.143, "", "", 
  0., 0.756, 0., 0.048, "", "", 0., "", "", "", "", "", "", "", "", "", 205., 
  2292., 0.096, 0.009, 156., 0.007, 0.007, 136.5, "people tested", "", "", 
  "", "", "", "", "", "", "", 30.56, 2.3816775*^7, "", 42.2, "", 8.353, "", 
  "", 103.957, "", "", "", "", "", 80.46, ""}, 
 {"TWN", "Asia", "Taiwan", "2020-02-11", 18., 0., 1., "", "", 0., 0.756, 0., 
  0.042, "", "", 0., "", "", "", "", "", "", "", "", "", 168., 2460., 0.103, 
  0.007, 166., 0.007, 0.006, 166., "people tested", "", "", "", "", "", "", 
  "", "", "", 30.56, 2.3816775*^7, "", 42.2, "", 8.353, "", "", 103.957, "", 
  "", "", "", "", 80.46, ""}, {"TWN", "Asia", "Taiwan", "2020-02-12", 18., 
  0., 1., "", "", 0., 0.756, 0., 0.042, "", "", 0., "", "", "", "", "", "", 
  "", "", "", 128., 2588., 0.109, 0.005, 161., 0.007, 0.006, 161., 
  "people tested", "", "", "", "", "", "", "", "", "", 30.56, 2.3816775*^7, 
  "", 42.2, "", 8.353, "", "", 103.957, "", "", "", "", "", 80.46, ""}, 
 {"TWN", "Asia", "Taiwan", "2020-02-13", 18., 0., 0.286, "", "", 0., 0.756, 
  0., 0.012, "", "", 0., "", "", "", "", "", "", "", "", "", 115., 2703., 
  0.113, 0.005, 167., 0.007, 0.002, 583.9, "people tested", "", "", "", "", 
  "", "", "", "", "", 30.56, 2.3816775*^7, "", 42.2, "", 8.353, "", "", 
  103.957, "", "", "", "", "", 80.46, ""}, {"TWN", "Asia", "Taiwan", 
  "2020-02-14", 18., 0., 0.286, "", "", 0., 0.756, 0., 0.012, "", "", 0., "", 
  "", "", "", "", "", "", "", "", 72., 2775., 0.117, 0.003, 149., 0.006, 
  0.002, 521., "people tested", "", "", "", "", "", "", "", "", "", 30.56, 
  2.3816775*^7, "", 42.2, "", 8.353, "", "", 103.957, "", "", "", "", "", 
  80.46, ""}, {"TWN", "Asia", "Taiwan", "2020-02-15", 18., 0., 0.143, "", "", 
  0., 0.756, 0., 0.006, "", "", 0., "", "", "", "", "", "", "", "", "", 89., 
  2864., 0.12, 0.004, 129., 0.005, 0.001, 902.1, "people tested", "", "", "", 
  "", "", "", "", "", "", 30.56, 2.3816775*^7, "", 42.2, "", 8.353, "", "", 
  103.957, "", "", "", "", "", 80.46, ""}, {"TWN", "Asia", "Taiwan", 
  "2020-02-16", 20., 2., 0.286, 1., 1., 0.143, 0.84, 0.084, 0.012, 0.042, 
  0.042, 0.006, "", "", "", "", "", "", "", "", "", 112., 2976., 0.125, 
  0.005, 127., 0.005, 0.002, 444.1, "people tested", "", "", "", "", "", "", 
  "", "", "", 30.56, 2.3816775*^7, "", 42.2, "", 8.353, "", "", 103.957, "", 
  "", "", "", "", 80.46, ""}, {"TWN", "Asia", "Taiwan", "2020-02-17", 22., 
  2., 0.571, 1., 0., 0.143, 0.924, 0.084, 0.024, 0.042, 0., 0.006, "", "", 
  "", "", "", "", "", "", "", 813., 3789., 0.159, 0.034, 214., 0.009, 0.003, 
  374.8, "people tested", "", "", "", "", "", "", "", "", "", 30.56, 
  2.3816775*^7, "", 42.2, "", 8.353, "", "", 103.957, "", "", "", "", "", 
  80.46, ""}, {"TWN", "Asia", "Taiwan", "2020-02-18", 22., 0., 0.571, 1., 0., 
  0.143, 0.924, 0., 0.024, 0.042, 0., 0.006, "", "", "", "", "", "", "", "", 
  "", 832., 4621., 0.194, 0.035, 309., 0.013, 0.002, 541.2, "people tested", 
  "", "", "", "", "", "", "", "", "", 30.56, 2.3816775*^7, "", 42.2, "", 
  8.353, "", "", 103.957, "", "", "", "", "", 80.46, ""}, 
 {"TWN", "Asia", "Taiwan", "2020-02-19", 23., 1., 0.714, 1., 0., 0.143, 
  0.966, 0.042, 0.03, 0.042, 0., 0.006, "", "", "", "", "", "", "", "", "", 
  696., 5317., 0.223, 0.029, 390., 0.016, 0.002, 546.2, "people tested", "", 
  "", "", "", "", "", "", "", "", 30.56, 2.3816775*^7, "", 42.2, "", 8.353, 
  "", "", 103.957, "", "", "", "", "", 80.46, ""}, 
 {"TWN", "Asia", "Taiwan", "2020-02-20", 24., 1., 0.857, 1., 0., 0.143, 
  1.008, 0.042, 0.036, 0.042, 0., 0.006, "", "", "", "", "", "", "", "", "", 
  796., 6113., 0.257, 0.033, 487., 0.02, 0.002, 568.3, "people tested", "", 
  "", "", "", "", "", "", "", "", 30.56, 2.3816775*^7, "", 42.2, "", 8.353, 
  "", "", 103.957, "", "", "", "", "", 80.46, ""}, 
 {"TWN", "Asia", "Taiwan", "2020-02-21", 26., 2., 1.143, 1., 0., 0.143, 
  1.092, 0.084, 0.048, 0.042, 0., 0.006, "", "", "", "", "", "", "", "", "", 
  714., 6827., 0.287, 0.03, 579., 0.024, 0.002, 506.6, "people tested", "", 
  "", "", "", "", "", "", "", "", 30.56, 2.3816775*^7, "", 42.2, "", 8.353, 
  "", "", 103.957, "", "", "", "", "", 80.46, ""}, 
 {"TWN", "Asia", "Taiwan", "2020-02-22", 26., 0., 1.143, 1., 0., 0.143, 
  1.092, 0., 0.048, 0.042, 0., 0.006, "", "", "", "", "", "", "", "", "", 
  444., 7271., 0.305, 0.019, 630., 0.026, 0.002, 551.2, "people tested", "", 
  "", "", "", "", "", "", "", "", 30.56, 2.3816775*^7, "", 42.2, "", 8.353, 
  "", "", 103.957, "", "", "", "", "", 80.46, ""}, 
 {"TWN", "Asia", "Taiwan", "2020-02-23", 28., 2., 1.143, 1., 0., 0., 1.176, 
  0.084, 0.048, 0.042, 0., 0., "", "", "", "", "", "", "", "", "", 328., 
  7599., 0.319, 0.014, 660., 0.028, 0.002, 577.4, "people tested", "", "", 
  "", "", "", "", "", "", "", 30.56, 2.3816775*^7, "", 42.2, "", 8.353, "", 
  "", 103.957, "", "", "", "", "", 80.46, ""}, 
 {"TWN", "Asia", "Taiwan", "2020-02-24", 30., 2., 1.143, 1., 0., 0., 1.26, 
  0.084, 0.048, 0.042, 0., 0., "", "", "", "", "", "", "", "", "", 698., 
  8297., 0.348, 0.029, 644., 0.027, 0.002, 563.4, "people tested", "", "", 
  "", "", "", "", "", "", "", 30.56, 2.3816775*^7, "", 42.2, "", 8.353, "", 
  "", 103.957, "", "", "", "", "", 80.46, ""}, 
 {"TWN", "Asia", "Taiwan", "2020-02-25", 31., 1., 1.286, 1., 0., 0., 1.302, 
  0.042, 0.054, 0.042, 0., 0., "", "", "", "", "", "", "", "", "", 609., 
  8906., 0.374, 0.026, 612., 0.026, 0.002, 475.9, "people tested", "", "", 
  "", "", "", "", "", "", "", 23.15, 2.3816775*^7, "", 42.2, "", 8.353, "", 
  "", 103.957, "", "", "", "", "", 80.46, ""}, 
 {"TWN", "Asia", "Taiwan", "2020-02-26", 32., 1., 1.286, 1., 0., 0., 1.344, 
  0.042, 0.054, 0.042, 0., 0., "", "", "", "", "", "", "", "", "", 521., 
  9427., 0.396, 0.022, 587., 0.025, 0.002, 456.5, "people tested", "", "", 
  "", "", "", "", "", "", "", 23.15, 2.3816775*^7, "", 42.2, "", 8.353, "", 
  "", 103.957, "", "", "", "", "", 80.46, ""}, 
 {"TWN", "Asia", "Taiwan", "2020-02-27", 32., 0., 1.143, 1., 0., 0., 1.344, 
  0., 0.048, 0.042, 0., 0., "", "", "", "", "", "", "", "", "", 520., 9947., 
  0.418, 0.022, 548., 0.023, 0.002, 479.4, "people tested", "", "", "", "", 
  "", "", "", "", "", 23.15, 2.3816775*^7, "", 42.2, "", 8.353, "", "", 
  103.957, "", "", "", "", "", 80.46, ""}, {"TWN", "Asia", "Taiwan", 
  "2020-02-28", 34., 2., 1.143, 1., 0., 0., 1.428, 0.084, 0.048, 0.042, 0., 
  0., "", "", "", "", "", "", "", "", "", 371., 10318., 0.433, 0.016, 499., 
  0.021, 0.002, 436.6, "people tested", "", "", "", "", "", "", "", "", "", 
  23.15, 2.3816775*^7, "", 42.2, "", 8.353, "", "", 103.957, "", "", "", "", 
  "", 80.46, ""}, {"TWN", "Asia", "Taiwan", "2020-02-29", 39., 5., 1.857, 1., 
  0., 0., 1.638, 0.21, 0.078, 0.042, 0., 0., "", "", "", "", "", "", "", "", 
  "", 511., 10829., 0.455, 0.021, 508., 0.021, 0.004, 273.6, "people tested", 
  "", "", "", "", "", "", "", "", "", 23.15, 2.3816775*^7, "", 42.2, "", 
  8.353, "", "", 103.957, "", "", "", "", "", 80.46, ""}, 
 {"TWN", "Asia", "Taiwan", "2020-03-01", 40., 1., 1.714, 1., 0., 0., 1.679, 
  0.042, 0.072, 0.042, 0., 0., "", "", "", "", "", "", "", "", "", 430., 
  11259., 0.473, 0.018, 523., 0.022, 0.003, 305.1, "people tested", "", "", 
  "", "", "", "", "", "", "", 23.15, 2.3816775*^7, "", 42.2, "", 8.353, "", 
  "", 103.957, "", "", "", "", "", 80.46, ""}, 
 {"TWN", "Asia", "Taiwan", "2020-03-02", 41., 1., 1.571, 1., 0., 0., 1.721, 
  0.042, 0.066, 0.042, 0., 0., "", "", "", "", "", "", "", "", "", 600., 
  11859., 0.498, 0.025, 509., 0.021, 0.003, 324., "people tested", "", "", 
  "", "", "", "", "", "", "", 23.15, 2.3816775*^7, "", 42.2, "", 8.353, "", 
  "", 103.957, "", "", "", "", "", 80.46, ""}, 
 {"TWN", "Asia", "Taiwan", "2020-03-03", 42., 1., 1.571, 1., 0., 0., 1.763, 
  0.042, 0.066, 0.042, 0., 0., "", "", "", "", "", "", "", "", "", 506., 
  12365., 0.519, 0.021, 494., 0.021, 0.003, 314.4, "people tested", "", "", 
  "", "", "", "", "", "", "", 23.15, 2.3816775*^7, "", 42.2, "", 8.353, "", 
  "", 103.957, "", "", "", "", "", 80.46, ""}, 
 {"TWN", "Asia", "Taiwan", "2020-03-04", 42., 0., 1.429, 1., 0., 0., 1.763, 
  0., 0.06, 0.042, 0., 0., "", "", "", "", "", "", "", "", "", 485., 12850., 
  0.54, 0.02, 489., 0.021, 0.003, 342.2, "people tested", "", "", "", "", "", 
  "", "", "", "", 23.15, 2.3816775*^7, "", 42.2, "", 8.353, "", "", 103.957, 
  "", "", "", "", "", 80.46, ""}, {"TWN", "Asia", "Taiwan", "2020-03-05", 
  44., 2., 1.714, 1., 0., 0., 1.847, 0.084, 0.072, 0.042, 0., 0., "", "", "", 
  "", "", "", "", "", "", 297., 13147., 0.552, 0.012, 457., 0.019, 0.004, 
  266.6, "people tested", "", "", "", "", "", "", "", "", "", 28.7, 
  2.3816775*^7, "", 42.2, "", 8.353, "", "", 103.957, "", "", "", "", "", 
  80.46, ""}, {"TWN", "Asia", "Taiwan", "2020-03-06", 45., 1., 1.571, 1., 0., 
  0., 1.889, 0.042, 0.066, 0.042, 0., 0., "", "", "", "", "", "", "", "", "", 
  381., 13528., 0.568, 0.016, 459., 0.019, 0.003, 292.2, "people tested", "", 
  "", "", "", "", "", "", "", "", 28.7, 2.3816775*^7, "", 42.2, "", 8.353, 
  "", "", 103.957, "", "", "", "", "", 80.46, ""}, 
 {"TWN", "Asia", "Taiwan", "2020-03-07", 45., 0., 0.857, 1., 0., 0., 1.889, 
  0., 0.036, 0.042, 0., 0., "", "", "", "", "", "", "", "", "", 307., 13835., 
  0.581, 0.013, 429., 0.018, 0.002, 500.6, "people tested", "", "", "", "", 
  "", "", "", "", "", 28.7, 2.3816775*^7, "", 42.2, "", 8.353, "", "", 
  103.957, "", "", "", "", "", 80.46, ""}, {"TWN", "Asia", "Taiwan", 
  "2020-03-08", 45., 0., 0.714, 1., 0., 0., 1.889, 0., 0.03, 0.042, 0., 0., 
  "", "", "", "", "", "", "", "", "", 298., 14133., 0.593, 0.013, 411., 
  0.017, 0.002, 575.6, "people tested", "", "", "", "", "", "", "", "", "", 
  28.7, 2.3816775*^7, "", 42.2, "", 8.353, "", "", 103.957, "", "", "", "", 
  "", 80.46, ""}, {"TWN", "Asia", "Taiwan", "2020-03-09", 45., 0., 0.571, 1., 
  0., 0., 1.889, 0., 0.024, 0.042, 0., 0., "", "", "", "", "", "", "", "", 
  "", 476., 14609., 0.613, 0.02, 393., 0.017, 0.001, 688.3, "people tested", 
  "", "", "", "", "", "", "", "", "", 28.7, 2.3816775*^7, "", 42.2, "", 
  8.353, "", "", 103.957, "", "", "", "", "", 80.46, ""}, 
 {"TWN", "Asia", "Taiwan", "2020-03-10", 47., 2., 0.714, 1., 0., 0., 1.973, 
  0.084, 0.03, 0.042, 0., 0., "", "", "", "", "", "", "", "", "", 332., 
  14941., 0.627, 0.014, 368., 0.015, 0.002, 515.4, "people tested", "", "", 
  "", "", "", "", "", "", "", 28.7, 2.3816775*^7, "", 42.2, "", 8.353, "", 
  "", 103.957, "", "", "", "", "", 80.46, ""}, 
 {"TWN", "Asia", "Taiwan", "2020-03-11", 48., 1., 0.857, 1., 0., 0., 2.015, 
  0.042, 0.036, 0.042, 0., 0., "", "", "", "", "", "", "", "", "", 445., 
  15386., 0.646, 0.019, 362., 0.015, 0.002, 422.4, "people tested", "", "", 
  "", "", "", "", "", "", "", 28.7, 2.3816775*^7, "", 42.2, "", 8.353, "", 
  "", 103.957, "", "", "", "", "", 80.46, ""}, 
 {"TWN", "Asia", "Taiwan", "2020-03-12", 49., 1., 0.714, 1., 0., 0., 2.057, 
  0.042, 0.03, 0.042, 0., 0., "", "", "", "", "", "", "", "", "", 677., 
  16063., 0.674, 0.028, 417., 0.018, 0.002, 584., "people tested", "", "", 
  "", "", "", "", "", "", "", 28.7, 2.3816775*^7, "", 42.2, "", 8.353, "", 
  "", 103.957, "", "", "", "", "", 80.46, ""}, 
 {"TWN", "Asia", "Taiwan", "2020-03-13", 50., 1., 0.714, 1., 0., 0., 2.099, 
  0.042, 0.03, 0.042, 0., 0., "", "", "", "", "", "", "", "", "", 439., 
  16502., 0.693, 0.018, 425., 0.018, 0.002, 595.2, "people tested", "", "", 
  "", "", "", "", "", "", "", 28.7, 2.3816775*^7, "", 42.2, "", 8.353, "", 
  "", 103.957, "", "", "", "", "", 80.46, ""}, 
 {"TWN", "Asia", "Taiwan", "2020-03-14", 53., 3., 1.143, 1., 0., 0., 2.225, 
  0.126, 0.048, 0.042, 0., 0., "", "", "", "", "", "", "", "", "", 379., 
  16881., 0.709, 0.016, 435., 0.018, 0.003, 380.6, "people tested", "", "", 
  "", "", "", "", "", "", "", 28.7, 2.3816775*^7, "", 42.2, "", 8.353, "", 
  "", 103.957, "", "", "", "", "", 80.46, ""}, 
 {"TWN", "Asia", "Taiwan", "2020-03-15", 59., 6., 2., 1., 0., 0., 2.477, 
  0.252, 0.084, 0.042, 0., 0., "", "", "", "", "", "", "", "", "", 306., 
  17187., 0.722, 0.013, 436., 0.018, 0.005, 218., "people tested", "", "", 
  "", "", "", "", "", "", "", 28.7, 2.3816775*^7, "", 42.2, "", 8.353, "", 
  "", 103.957, "", "", "", "", "", 80.46, ""}, 
 {"TWN", "Asia", "Taiwan", "2020-03-16", 67., 8., 3.143, 1., 0., 0., 2.813, 
  0.336, 0.132, 0.042, 0., 0., "", "", "", "", "", "", "", "", "", 730., 
  17917., 0.752, 0.031, 473., 0.02, 0.007, 150.5, "people tested", "", "", 
  "", "", "", "", "", "", "", 28.7, 2.3816775*^7, "", 42.2, "", 8.353, "", 
  "", 103.957, "", "", "", "", "", 80.46, ""}, 
 {"TWN", "Asia", "Taiwan", "2020-03-17", 77., 10., 4.286, 1., 0., 0., 3.233, 
  0.42, 0.18, 0.042, 0., 0., "", "", "", "", "", "", "", "", "", 873., 
  18790., 0.789, 0.037, 550., 0.023, 0.008, 128.3, "people tested", "", "", 
  "", "", "", "", "", "", "", 28.7, 2.3816775*^7, "", 42.2, "", 8.353, "", 
  "", 103.957, "", "", "", "", "", 80.46, ""}, 
 {"TWN", "Asia", "Taiwan", "2020-03-18", 100., 23., 7.429, 1., 0., 0., 4.199, 
  0.966, 0.312, 0.042, 0., 0., "", "", "", "", "", "", "", "", "", 1197., 
  19987., 0.839, 0.05, 657., 0.028, 0.011, 88.4, "people tested", "", "", "", 
  "", "", "", "", "", "", 28.7, 2.3816775*^7, "", 42.2, "", 8.353, "", "", 
  103.957, "", "", "", "", "", 80.46, ""}, {"TWN", "Asia", "Taiwan", 
  "2020-03-19", 108., 8., 8.429, 1., 0., 0., 4.535, 0.336, 0.354, 0.042, 0., 
  0., 1.01, "", "", "", "", "", "", "", "", 1363., 21350., 0.896, 0.057, 
  755., 0.032, 0.011, 89.6, "people tested", "", "", "", "", "", "", "", "", 
  "", 31.48, 2.3816775*^7, "", 42.2, "", 8.353, "", "", 103.957, "", "", "", 
  "", "", 80.46, ""}, {"TWN", "Asia", "Taiwan", "2020-03-20", 135., 27., 
  12.143, 2., 1., 0.143, 5.668, 1.134, 0.51, 0.084, 0.042, 0.006, 1., "", "", 
  "", "", "", "", "", "", 1371., 22721., 0.954, 0.058, 888., 0.037, 0.014, 
  73.1, "people tested", "", "", "", "", "", "", "", "", "", 31.48, 
  2.3816775*^7, "", 42.2, "", 8.353, "", "", 103.957, "", "", "", "", "", 
  80.46, ""}, {"TWN", "Asia", "Taiwan", "2020-03-21", 153., 18., 14.286, 2., 
  0., 0.143, 6.424, 0.756, 0.6, 0.084, 0., 0.006, 0.98, "", "", "", "", "", 
  "", "", "", 1047., 23768., 0.998, 0.044, 984., 0.041, 0.015, 68.9, 
  "people tested", "", "", "", "", "", "", "", "", "", 31.48, 2.3816775*^7, 
  "", 42.2, "", 8.353, "", "", 103.957, "", "", "", "", "", 80.46, ""}, 
 {"TWN", "Asia", "Taiwan", "2020-03-22", 169., 16., 15.714, 2., 0., 0.143, 
  7.096, 0.672, 0.66, 0.084, 0., 0.006, 0.97, "", "", "", "", "", "", "", "", 
  811., 24579., 1.032, 0.034, 1056., 0.044, 0.015, 67.2, "people tested", "", 
  "", "", "", "", "", "", "", "", 31.48, 2.3816775*^7, "", 42.2, "", 8.353, 
  "", "", 103.957, "", "", "", "", "", 80.46, ""}, 
 {"TWN", "Asia", "Taiwan", "2020-03-23", 195., 26., 18.286, 2., 0., 0.143, 
  8.188, 1.092, 0.768, 0.084, 0., 0.006, 0.95, "", "", "", "", "", "", "", 
  "", 1139., 25718., 1.08, 0.048, 1114., 0.047, 0.016, 60.9, "people tested", 
  "", "", "", "", "", "", "", "", "", 31.48, 2.3816775*^7, "", 42.2, "", 
  8.353, "", "", 103.957, "", "", "", "", "", 80.46, ""}, 
 {"TWN", "Asia", "Taiwan", "2020-03-24", 215., 20., 19.714, 2., 0., 0.143, 
  9.027, 0.84, 0.828, 0.084, 0., 0.006, 0.93, "", "", "", "", "", "", "", "", 
  924., 26642., 1.119, 0.039, 1122., 0.047, 0.018, 56.9, "people tested", "", 
  "", "", "", "", "", "", "", "", 31.48, 2.3816775*^7, "", 42.2, "", 8.353, 
  "", "", 103.957, "", "", "", "", "", 80.46, ""}, 
 {"TWN", "Asia", "Taiwan", "2020-03-25", 235., 20., 19.286, 2., 0., 0.143, 
  9.867, 0.84, 0.81, 0.084, 0., 0.006, 0.91, "", "", "", "", "", "", "", "", 
  938., 27580., 1.158, 0.039, 1085., 0.046, 0.018, 56.3, "people tested", "", 
  "", "", "", "", "", "", "", "", 31.48, 2.3816775*^7, "", 42.2, "", 8.353, 
  "", "", 103.957, "", "", "", "", "", 80.46, ""}, 
 {"TWN", "Asia", "Taiwan", "2020-03-26", 252., 17., 20.571, 2., 0., 0.143, 
  10.581, 0.714, 0.864, 0.084, 0., 0.006, 0.88, "", "", "", "", "", "", "", 
  "", 929., 28509., 1.197, 0.039, 1023., 0.043, 0.02, 49.7, "people tested", 
  "", "", "", "", "", "", "", "", "", 31.48, 2.3816775*^7, "", 42.2, "", 
  8.353, "", "", 103.957, "", "", "", "", "", 80.46, ""}, 
 {"TWN", "Asia", "Taiwan", "2020-03-27", 267., 15., 18.857, 2., 0., 0., 
  11.211, 0.63, 0.792, 0.084, 0., 0., 0.85, "", "", "", "", "", "", "", "", 
  864., 29373., 1.233, 0.036, 950., 0.04, 0.02, 50.4, "people tested", "", 
  "", "", "", "", "", "", "", "", 31.48, 2.3816775*^7, "", 42.2, "", 8.353, 
  "", "", 103.957, "", "", "", "", "", 80.46, ""}, 
 {"TWN", "Asia", "Taiwan", "2020-03-28", 283., 16., 18.571, 2., 0., 0., 
  11.882, 0.672, 0.78, 0.084, 0., 0., 0.83, "", "", "", "", "", "", "", "", 
  527., 29900., 1.255, 0.022, 876., 0.037, 0.021, 47.2, "people tested", "", 
  "", "", "", "", "", "", "", "", 31.48, 2.3816775*^7, "", 42.2, "", 8.353, 
  "", "", 103.957, "", "", "", "", "", 80.46, ""}, 
 {"TWN", "Asia", "Taiwan", "2020-03-29", 298., 15., 18.429, 2., 0., 0., 
  12.512, 0.63, 0.774, 0.084, 0., 0., 0.8, "", "", "", "", "", "", "", "", 
  835., 30735., 1.29, 0.035, 879., 0.037, 0.021, 47.7, "people tested", "", 
  "", "", "", "", "", "", "", "", 31.48, 2.3816775*^7, "", 42.2, "", 8.353, 
  "", "", 103.957, "", "", "", "", "", 80.46, ""}, 
 {"TWN", "Asia", "Taiwan", "2020-03-30", 306., 8., 15.857, 5., 3., 0.429, 
  12.848, 0.336, 0.666, 0.21, 0.126, 0.018, 0.77, "", "", "", "", "", "", "", 
  "", 1023., 31758., 1.333, 0.043, 863., 0.036, 0.018, 54.4, "people tested", 
  "", "", "", "", "", "", "", "", "", 31.48, 2.3816775*^7, "", 42.2, "", 
  8.353, "", "", 103.957, "", "", "", "", "", 80.46, ""}, 
 {"TWN", "Asia", "Taiwan", "2020-03-31", 322., 16., 15.286, 5., 0., 0.429, 
  13.52, 0.672, 0.642, 0.21, 0., 0.018, 0.75, "", "", "", "", "", "", "", "", 
  924., 32682., 1.372, 0.039, 863., 0.036, 0.018, 56.5, "people tested", "", 
  "", "", "", "", "", "", "", "", 31.48, 2.3816775*^7, "", 42.2, "", 8.353, 
  "", "", 103.957, "", "", "", "", "", 80.46, ""}, 
 {"TWN", "Asia", "Taiwan", "2020-04-01", 329., 7., 13.429, 5., 0., 0.429, 
  13.814, 0.294, 0.564, 0.21, 0., 0.018, 0.73, "", "", "", "", "", "", "", 
  "", 1009., 33691., 1.415, 0.042, 873., 0.037, 0.015, 65., "people tested", 
  "", "", "", "", "", "", "", "", "", 31.48, 2.3816775*^7, "", 42.2, "", 
  8.353, "", "", 103.957, "", "", "", "", "", 80.46, ""}, 
 {"TWN", "Asia", "Taiwan", "2020-04-02", 339., 10., 12.429, 5., 0., 0.429, 
  14.234, 0.42, 0.522, 0.21, 0., 0.018, 0.7, "", "", "", "", "", "", "", "", 
  822., 34513., 1.449, 0.035, 858., 0.036, 0.014, 69., "people tested", "", 
  "", "", "", "", "", "", "", "", 31.48, 2.3816775*^7, "", 42.2, "", 8.353, 
  "", "", 103.957, "", "", "", "", "", 80.46, ""}, 
 {"TWN", "Asia", "Taiwan", "2020-04-03", 348., 9., 11.571, 5., 0., 0.429, 
  14.612, 0.378, 0.486, 0.21, 0., 0.018, 0.68, "", "", "", "", "", "", "", 
  "", 880., 35393., 1.486, 0.037, 860., 0.036, 0.013, 74.3, "people tested", 
  "", "", "", "", "", "", "", "", "", 31.48, 2.3816775*^7, "", 42.2, "", 
  8.353, "", "", 103.957, "", "", "", "", "", 80.46, ""}, 
 {"TWN", "Asia", "Taiwan", "2020-04-04", 355., 7., 10.286, 5., 0., 0.429, 
  14.905, 0.294, 0.432, 0.21, 0., 0.018, 0.65, "", "", "", "", "", "", "", 
  "", 864., 36257., 1.522, 0.036, 908., 0.038, 0.011, 88.3, "people tested", 
  "", "", "", "", "", "", "", "", "", 31.48, 2.3816775*^7, "", 42.2, "", 
  8.353, "", "", 103.957, "", "", "", "", "", 80.46, ""}, 
 {"TWN", "Asia", "Taiwan", "2020-04-05", 363., 8., 9.286, 5., 0., 0.429, 
  15.241, 0.336, 0.39, 0.21, 0., 0.018, 0.63, "", "", "", "", "", "", "", "", 
  912., 37169., 1.561, 0.038, 919., 0.039, 0.01, 99., "people tested", "", 
  "", "", "", "", "", "", "", "", 31.48, 2.3816775*^7, "", 42.2, "", 8.353, 
  "", "", 103.957, "", "", "", "", "", 80.46, ""}, 
 {"TWN", "Asia", "Taiwan", "2020-04-06", 373., 10., 9.571, 5., 0., 0., 
  15.661, 0.42, 0.402, 0.21, 0., 0., 0.61, "", "", "", "", "", "", "", "", 
  1814., 38983., 1.637, 0.076, 1032., 0.043, 0.009, 107.8, "people tested", 
  "", "", "", "", "", "", "", "", "", 31.48, 2.3816775*^7, "", 42.2, "", 
  8.353, "", "", 103.957, "", "", "", "", "", 80.46, ""}, 
 {"TWN", "Asia", "Taiwan", "2020-04-07", 376., 3., 7.714, 5., 0., 0., 15.787, 
  0.126, 0.324, 0.21, 0., 0., 0.59, "", "", "", "", "", "", "", "", 1685., 
  40668., 1.708, 0.071, 1141., 0.048, 0.007, 147.9, "people tested", "", "", 
  "", "", "", "", "", "", "", 31.48, 2.3816775*^7, "", 42.2, "", 8.353, "", 
  "", 103.957, "", "", "", "", "", 80.46, ""}, 
 {"TWN", "Asia", "Taiwan", "2020-04-08", 379., 3., 7.143, 5., 0., 0., 15.913, 
  0.126, 0.3, 0.21, 0., 0., 0.56, "", "", "", "", "", "", "", "", 1628., 
  42296., 1.776, 0.068, 1229., 0.052, 0.006, 172.1, "people tested", "", "", 
  "", "", "", "", "", "", "", 31.48, 2.3816775*^7, "", 42.2, "", 8.353, "", 
  "", 103.957, "", "", "", "", "", 80.46, ""}, 
 {"TWN", "Asia", "Taiwan", "2020-04-09", 380., 1., 5.857, 5., 0., 0., 15.955, 
  0.042, 0.246, 0.21, 0., 0., 0.54, "", "", "", "", "", "", "", "", 1576., 
  43872., 1.842, 0.066, 1337., 0.056, 0.004, 228.3, "people tested", "", "", 
  "", "", "", "", "", "", "", 31.48, 2.3816775*^7, "", 42.2, "", 8.353, "", 
  "", 103.957, "", "", "", "", "", 80.46, ""}, 
 {"TWN", "Asia", "Taiwan", "2020-04-10", 382., 2., 4.857, 6., 1., 0.143, 
  16.039, 0.084, 0.204, 0.252, 0.042, 0.006, 0.53, "", "", "", "", "", "", 
  "", "", 1564., 45436., 1.908, 0.066, 1435., 0.06, 0.003, 295.4, 
  "people tested", "", "", "", "", "", "", "", "", "", 31.48, 2.3816775*^7, 
  "", 42.2, "", 8.353, "", "", 103.957, "", "", "", "", "", 80.46, ""}, 
 {"TWN", "Asia", "Taiwan", "2020-04-11", 385., 3., 4.286, 6., 0., 0.143, 
  16.165, 0.126, 0.18, 0.252, 0., 0.006, 0.51, "", "", "", "", "", "", "", 
  "", 1091., 46527., 1.954, 0.046, 1467., 0.062, 0.003, 342.3, 
  "people tested", "", "", "", "", "", "", "", "", "", 31.48, 2.3816775*^7, 
  "", 42.2, "", 8.353, "", "", 103.957, "", "", "", "", "", 80.46, ""}, 
 {"TWN", "Asia", "Taiwan", "2020-04-12", 388., 3., 3.571, 6., 0., 0.143, 
  16.291, 0.126, 0.15, 0.252, 0., 0.006, 0.5, "", "", "", "", "", "", "", "", 
  664., 47191., 1.981, 0.028, 1432., 0.06, 0.002, 401., "people tested", "", 
  "", "", "", "", "", "", "", "", 31.48, 2.3816775*^7, "", 42.2, "", 8.353, 
  "", "", 103.957, "", "", "", "", "", 80.46, ""}, 
 {"TWN", "Asia", "Taiwan", "2020-04-13", 393., 5., 2.857, 6., 0., 0.143, 
  16.501, 0.21, 0.12, 0.252, 0., 0.006, 0.49, "", "", "", "", "", "", "", "", 
  1340., 48531., 2.038, 0.056, 1364., 0.057, 0.002, 477.4, "people tested", 
  "", "", "", "", "", "", "", "", "", 31.48, 2.3816775*^7, "", 42.2, "", 
  8.353, "", "", 103.957, "", "", "", "", "", 80.46, ""}, 
 {"TWN", "Asia", "Taiwan", "2020-04-14", 393., 0., 2.429, 6., 0., 0.143, 
  16.501, 0., 0.102, 0.252, 0., 0.006, 0.47, "", "", "", "", "", "", "", "", 
  1204., 49735., 2.088, 0.051, 1295., 0.054, 0.002, 533.1, "people tested", 
  "", "", "", "", "", "", "", "", "", 31.48, 2.3816775*^7, "", 42.2, "", 
  8.353, "", "", 103.957, "", "", "", "", "", 80.46, ""}, 
 {"TWN", "Asia", "Taiwan", "2020-04-15", 395., 2., 2.286, 6., 0., 0.143, 
  16.585, 0.084, 0.096, 0.252, 0., 0.006, 0.46, "", "", "", "", "", "", "", 
  "", 952., 50687., 2.128, 0.04, 1199., 0.05, 0.002, 524.5, "people tested", 
  "", "", "", "", "", "", "", "", "", 31.48, 2.3816775*^7, "", 42.2, "", 
  8.353, "", "", 103.957, "", "", "", "", "", 80.46, ""}, 
 {"TWN", "Asia", "Taiwan", "2020-04-16", 395., 0., 2.143, 6., 0., 0.143, 
  16.585, 0., 0.09, 0.252, 0., 0.006, 0.45, "", "", "", "", "", "", "", "", 
  903., 51590., 2.166, 0.038, 1103., 0.046, 0.002, 514.7, "people tested", 
  "", "", "", "", "", "", "", "", "", 31.48, 2.3816775*^7, "", 42.2, "", 
  8.353, "", "", 103.957, "", "", "", "", "", 80.46, ""}, 
 {"TWN", "Asia", "Taiwan", "2020-04-17", 395., 0., 1.857, 6., 0., 0., 16.585, 
  0., 0.078, 0.252, 0., 0., 0.44, "", "", "", "", "", "", "", "", 838., 
  52428., 2.201, 0.035, 999., 0.042, 0.002, 538., "people tested", "", "", 
  "", "", "", "", "", "", "", 31.48, 2.3816775*^7, "", 42.2, "", 8.353, "", 
  "", 103.957, "", "", "", "", "", 80.46, ""}, 
 {"TWN", "Asia", "Taiwan", "2020-04-18", 398., 3., 1.857, 6., 0., 0., 16.711, 
  0.126, 0.078, 0.252, 0., 0., 0.44, "", "", "", "", "", "", "", "", 557., 
  52985., 2.225, 0.023, 923., 0.039, 0.002, 497., "people tested", "", "", 
  "", "", "", "", "", "", "", 31.48, 2.3816775*^7, "", 42.2, "", 8.353, "", 
  "", 103.957, "", "", "", "", "", 80.46, ""}, 
 {"TWN", "Asia", "Taiwan", "2020-04-19", 420., 22., 4.571, 6., 0., 0., 
  17.635, 0.924, 0.192, 0.252, 0., 0., 0.43, "", "", "", "", "", "", "", "", 
  624., 53609., 2.251, 0.026, 917., 0.039, 0.005, 200.6, "people tested", "", 
  "", "", "", "", "", "", "", "", 31.48, 2.3816775*^7, "", 42.2, "", 8.353, 
  "", "", 103.957, "", "", "", "", "", 80.46, ""}, 
 {"TWN", "Asia", "Taiwan", "2020-04-20", 422., 2., 4.143, 6., 0., 0., 17.719, 
  0.084, 0.174, 0.252, 0., 0., 0.42, "", "", "", "", "", "", "", "", 1835., 
  55444., 2.328, 0.077, 988., 0.041, 0.004, 238.5, "people tested", "", "", 
  "", "", "", "", "", "", "", 31.48, 2.3816775*^7, "", 42.2, "", 8.353, "", 
  "", 103.957, "", "", "", "", "", 80.46, ""}, 
 {"TWN", "Asia", "Taiwan", "2020-04-21", 425., 3., 4.571, 6., 0., 0., 17.845, 
  0.126, 0.192, 0.252, 0., 0., 0.41, "", "", "", "", "", "", "", "", 1371., 
  56815., 2.386, 0.058, 1011., 0.042, 0.005, 221.2, "people tested", "", "", 
  "", "", "", "", "", "", "", 31.48, 2.3816775*^7, "", 42.2, "", 8.353, "", 
  "", 103.957, "", "", "", "", "", 80.46, ""}, 
 {"TWN", "Asia", "Taiwan", "2020-04-22", 426., 1., 4.429, 6., 0., 0., 17.887, 
  0.042, 0.186, 0.252, 0., 0., 0.4, "", "", "", "", "", "", "", "", 1154., 
  57969., 2.434, 0.048, 1040., 0.044, 0.004, 234.8, "people tested", "", "", 
  "", "", "", "", "", "", "", 31.48, 2.3816775*^7, "", 42.2, "", 8.353, "", 
  "", 103.957, "", "", "", "", "", 80.46, ""}, 
 {"TWN", "Asia", "Taiwan", "2020-04-23", 427., 1., 4.571, 6., 0., 0., 17.929, 
  0.042, 0.192, 0.252, 0., 0., 0.4, "", "", "", "", "", "", "", "", 1014., 
  58983., 2.477, 0.043, 1056., 0.044, 0.004, 231., "people tested", "", "", 
  "", "", "", "", "", "", "", 31.48, 2.3816775*^7, "", 42.2, "", 8.353, "", 
  "", 103.957, "", "", "", "", "", 80.46, ""}, 
 {"TWN", "Asia", "Taiwan", "2020-04-24", 428., 1., 4.714, 6., 0., 0., 17.971, 
  0.042, 0.198, 0.252, 0., 0., 0.39, "", "", "", "", "", "", "", "", 827., 
  59810., 2.511, 0.035, 1055., 0.044, 0.004, 223.8, "people tested", "", "", 
  "", "", "", "", "", "", "", 31.48, 2.3816775*^7, "", 42.2, "", 8.353, "", 
  "", 103.957, "", "", "", "", "", 80.46, ""}, 
 {"TWN", "Asia", "Taiwan", "2020-04-25", 429., 1., 4.429, 6., 0., 0., 18.013, 
  0.042, 0.186, 0.252, 0., 0., 0.39, "", "", "", "", "", "", "", "", 619., 
  60429., 2.537, 0.026, 1063., 0.045, 0.004, 240., "people tested", "", "", 
  "", "", "", "", "", "", "", 31.48, 2.3816775*^7, "", 42.2, "", 8.353, "", 
  "", 103.957, "", "", "", "", "", 80.46, ""}, 
 {"TWN", "Asia", "Taiwan", "2020-04-26", 429., 0., 1.286, 6., 0., 0., 18.013, 
  0., 0.054, 0.252, 0., 0., 0.38, "", "", "", "", "", "", "", "", 495., 
  60924., 2.558, 0.021, 1045., 0.044, 0.001, 812.6, "people tested", "", "", 
  "", "", "", "", "", "", "", 31.48, 2.3816775*^7, "", 42.2, "", 8.353, "", 
  "", 103.957, "", "", "", "", "", 80.46, ""}, 
 {"TWN", "Asia", "Taiwan", "2020-04-27", 429., 0., 1., 6., 0., 0., 18.013, 
  0., 0.042, 0.252, 0., 0., 0.38, "", "", "", "", "", "", "", "", 740., 
  61664., 2.589, 0.031, 889., 0.037, 0.001, 889., "people tested", "", "", 
  "", "", "", "", "", "", "", 31.48, 2.3816775*^7, "", 42.2, "", 8.353, "", 
  "", 103.957, "", "", "", "", "", 80.46, ""}, 
 {"TWN", "Asia", "Taiwan", "2020-04-28", 429., 0., 0.571, 6., 0., 0., 18.013, 
  0., 0.024, 0.252, 0., 0., 0.38, "", "", "", "", "", "", "", "", 694., 
  62358., 2.618, 0.029, 792., 0.033, 0.001, 1387., "people tested", "", "", 
  "", "", "", "", "", "", "", 31.48, 2.3816775*^7, "", 42.2, "", 8.353, "", 
  "", 103.957, "", "", "", "", "", 80.46, ""}, 
 {"TWN", "Asia", "Taiwan", "2020-04-29", 429., 0., 0.429, 6., 0., 0., 18.013, 
  0., 0.018, 0.252, 0., 0., 0.39, "", "", "", "", "", "", "", "", 484., 
  62842., 2.639, 0.02, 696., 0.029, 0.001, 1622.4, "people tested", "", "", 
  "", "", "", "", "", "", "", 31.48, 2.3816775*^7, "", 42.2, "", 8.353, "", 
  "", 103.957, "", "", "", "", "", 80.46, ""}, 
 {"TWN", "Asia", "Taiwan", "2020-04-30", 429., 0., 0.286, 6., 0., 0., 18.013, 
  0., 0.012, 0.252, 0., 0., 0.4, "", "", "", "", "", "", "", "", 495., 
  63337., 2.659, 0.021, 622., 0.026, 0., 2174.8, "people tested", "", "", "", 
  "", "", "", "", "", "", 31.48, 2.3816775*^7, "", 42.2, "", 8.353, "", "", 
  103.957, "", "", "", "", "", 80.46, ""}, {"TWN", "Asia", "Taiwan", 
  "2020-05-01", 429., 0., 0.143, 6., 0., 0., 18.013, 0., 0.006, 0.252, 0., 
  0., 0.41, "", "", "", "", "", "", "", "", 374., 63711., 2.675, 0.016, 557., 
  0.023, 0., 3895.1, "people tested", "", "", "", "", "", "", "", "", "", 
  31.48, 2.3816775*^7, "", 42.2, "", 8.353, "", "", 103.957, "", "", "", "", 
  "", 80.46, ""}, {"TWN", "Asia", "Taiwan", "2020-05-02", 432., 3., 0.429, 
  6., 0., 0., 18.138, 0.126, 0.018, 0.252, 0., 0., 0.42, "", "", "", "", "", 
  "", "", "", 380., 64091., 2.691, 0.016, 523., 0.022, 0.001, 1219.1, 
  "people tested", "", "", "", "", "", "", "", "", "", 31.48, 2.3816775*^7, 
  "", 42.2, "", 8.353, "", "", 103.957, "", "", "", "", "", 80.46, ""}, 
 {"TWN", "Asia", "Taiwan", "2020-05-03", 436., 4., 1., 6., 0., 0., 18.306, 
  0.168, 0.042, 0.252, 0., 0., 0.42, "", "", "", "", "", "", "", "", 342., 
  64433., 2.705, 0.014, 501., 0.021, 0.002, 501., "people tested", "", "", 
  "", "", "", "", "", "", "", 31.48, 2.3816775*^7, "", 42.2, "", 8.353, "", 
  "", 103.957, "", "", "", "", "", 80.46, ""}, 
 {"TWN", "Asia", "Taiwan", "2020-05-04", 438., 2., 1.286, 6., 0., 0., 18.39, 
  0.084, 0.054, 0.252, 0., 0., 0.4, "", "", "", "", "", "", "", "", 528., 
  64961., 2.728, 0.022, 471., 0.02, 0.003, 366.3, "people tested", "", "", 
  "", "", "", "", "", "", "", 31.48, 2.3816775*^7, "", 42.2, "", 8.353, "", 
  "", 103.957, "", "", "", "", "", 80.46, ""}, 
 {"TWN", "Asia", "Taiwan", "2020-05-05", 438., 0., 1.286, 6., 0., 0., 18.39, 
  0., 0.054, 0.252, 0., 0., 0.38, "", "", "", "", "", "", "", "", 632., 
  65593., 2.754, 0.027, 462., 0.019, 0.003, 359.3, "people tested", "", "", 
  "", "", "", "", "", "", "", 31.48, 2.3816775*^7, "", 42.2, "", 8.353, "", 
  "", 103.957, "", "", "", "", "", 80.46, ""}, 
 {"TWN", "Asia", "Taiwan", "2020-05-06", 439., 1., 1.429, 6., 0., 0., 18.432, 
  0.042, 0.06, 0.252, 0., 0., 0.36, "", "", "", "", "", "", "", "", 451., 
  66044., 2.773, 0.019, 457., 0.019, 0.003, 319.8, "people tested", "", "", 
  "", "", "", "", "", "", "", 31.48, 2.3816775*^7, "", 42.2, "", 8.353, "", 
  "", 103.957, "", "", "", "", "", 80.46, ""}, 
 {"TWN", "Asia", "Taiwan", "2020-05-07", 440., 1., 1.571, 6., 0., 0., 18.474, 
  0.042, 0.066, 0.252, 0., 0., 0.34, "", "", "", "", "", "", "", "", 417., 
  66461., 2.791, 0.018, 446., 0.019, 0.004, 283.9, "people tested", "", "", 
  "", "", "", "", "", "", "", 31.48, 2.3816775*^7, "", 42.2, "", 8.353, "", 
  "", 103.957, "", "", "", "", "", 80.46, ""}, 
 {"TWN", "Asia", "Taiwan", "2020-05-08", 440., 0., 1.571, 6., 0., 0., 18.474, 
  0., 0.066, 0.252, 0., 0., 0.31, "", "", "", "", "", "", "", "", 402., 
  66863., 2.807, 0.017, 450., 0.019, 0.003, 286.4, "people tested", "", "", 
  "", "", "", "", "", "", "", 25.93, 2.3816775*^7, "", 42.2, "", 8.353, "", 
  "", 103.957, "", "", "", "", "", 80.46, ""}, 
 {"TWN", "Asia", "Taiwan", "2020-05-09", 440., 0., 1.143, 6., 0., 0., 18.474, 
  0., 0.048, 0.252, 0., 0., 0.28, "", "", "", "", "", "", "", "", 269., 
  67132., 2.819, 0.011, 434., 0.018, 0.003, 379.7, "people tested", "", "", 
  "", "", "", "", "", "", "", 25.93, 2.3816775*^7, "", 42.2, "", 8.353, "", 
  "", 103.957, "", "", "", "", "", 80.46, ""}, 
 {"TWN", "Asia", "Taiwan", "2020-05-10", 440., 0., 0.571, 6., 0., 0., 18.474, 
  0., 0.024, 0.252, 0., 0., 0.26, "", "", "", "", "", "", "", "", 267., 
  67399., 2.83, 0.011, 424., 0.018, 0.001, 742.6, "people tested", "", "", 
  "", "", "", "", "", "", "", 25.93, 2.3816775*^7, "", 42.2, "", 8.353, "", 
  "", 103.957, "", "", "", "", "", 80.46, ""}, 
 {"TWN", "Asia", "Taiwan", "2020-05-11", 440., 0., 0.286, 7., 1., 0.143, 
  18.474, 0., 0.012, 0.294, 0.042, 0.006, 0.24, "", "", "", "", "", "", "", 
  "", 362., 67761., 2.845, 0.015, 400., 0.017, 0.001, 1398.6, 
  "people tested", "", "", "", "", "", "", "", "", "", 25.93, 2.3816775*^7, 
  "", 42.2, "", 8.353, "", "", 103.957, "", "", "", "", "", 80.46, ""}, 
 {"TWN", "Asia", "Taiwan", "2020-05-12", 440., 0., 0.286, 7., 0., 0.143, 
  18.474, 0., 0.012, 0.294, 0., 0.006, 0.23, "", "", "", "", "", "", "", "", 
  349., 68110., 2.86, 0.015, 360., 0.015, 0.001, 1258.7, "people tested", "", 
  "", "", "", "", "", "", "", "", 25.93, 2.3816775*^7, "", 42.2, "", 8.353, 
  "", "", 103.957, "", "", "", "", "", 80.46, ""}, 
 {"TWN", "Asia", "Taiwan", "2020-05-13", 440., 0., 0.143, 7., 0., 0.143, 
  18.474, 0., 0.006, 0.294, 0., 0.006, 0.21, "", "", "", "", "", "", "", "", 
  277., 68387., 2.871, 0.012, 335., 0.014, 0., 2342.7, "people tested", "", 
  "", "", "", "", "", "", "", "", 25.93, 2.3816775*^7, "", 42.2, "", 8.353, 
  "", "", 103.957, "", "", "", "", "", 80.46, ""}, 
 {"TWN", "Asia", "Taiwan", "2020-05-14", 440., 0., 0., 7., 0., 0.143, 18.474, 
  0., 0., 0.294, 0., 0.006, 0.2, "", "", "", "", "", "", "", "", 274., 
  68661., 2.883, 0.012, 314., 0.013, 0., "", "people tested", "", "", "", "", 
  "", "", "", "", "", 25.93, 2.3816775*^7, "", 42.2, "", 8.353, "", "", 
  103.957, "", "", "", "", "", 80.46, ""}, {"TWN", "Asia", "Taiwan", 
  "2020-05-15", 440., 0., 0., 7., 0., 0.143, 18.474, 0., 0., 0.294, 0., 
  0.006, 0.18, "", "", "", "", "", "", "", "", 323., 68984., 2.896, 0.014, 
  303., 0.013, 0., "", "people tested", "", "", "", "", "", "", "", "", "", 
  25.93, 2.3816775*^7, "", 42.2, "", 8.353, "", "", 103.957, "", "", "", "", 
  "", 80.46, ""}, {"TWN", "Asia", "Taiwan", "2020-05-16", 440., 0., 0., 7., 
  0., 0.143, 18.474, 0., 0., 0.294, 0., 0.006, 0.17, "", "", "", "", "", "", 
  "", "", 220., 69204., 2.906, 0.009, 296., 0.012, 0., "", "people tested", 
  "", "", "", "", "", "", "", "", "", 25.93, 2.3816775*^7, "", 42.2, "", 
  8.353, "", "", 103.957, "", "", "", "", "", 80.46, ""}, 
 {"TWN", "Asia", "Taiwan", "2020-05-17", 440., 0., 0., 7., 0., 0.143, 18.474, 
  0., 0., 0.294, 0., 0.006, 0.16, "", "", "", "", "", "", "", "", 185., 
  69389., 2.913, 0.008, 284., 0.012, 0., "", "people tested", "", "", "", "", 
  "", "", "", "", "", 25.93, 2.3816775*^7, "", 42.2, "", 8.353, "", "", 
  103.957, "", "", "", "", "", 80.46, ""}, {"TWN", "Asia", "Taiwan", 
  "2020-05-18", 440., 0., 0., 7., 0., 0., 18.474, 0., 0., 0.294, 0., 0., 
  0.16, "", "", "", "", "", "", "", "", 269., 69658., 2.925, 0.011, 271., 
  0.011, 0., "", "people tested", "", "", "", "", "", "", "", "", "", 25.93, 
  2.3816775*^7, "", 42.2, "", 8.353, "", "", 103.957, "", "", "", "", "", 
  80.46, ""}, {"TWN", "Asia", "Taiwan", "2020-05-19", 440., 0., 0., 7., 0., 
  0., 18.474, 0., 0., 0.294, 0., 0., 0.15, "", "", "", "", "", "", "", "", 
  223., 69881., 2.934, 0.009, 253., 0.011, 0., "", "people tested", "", "", 
  "", "", "", "", "", "", "", 25.93, 2.3816775*^7, "", 42.2, "", 8.353, "", 
  "", 103.957, "", "", "", "", "", 80.46, ""}, 
 {"TWN", "Asia", "Taiwan", "2020-05-20", 440., 0., 0., 7., 0., 0., 18.474, 
  0., 0., 0.294, 0., 0., 0.14, "", "", "", "", "", "", "", "", 226., 70107., 
  2.944, 0.009, 246., 0.01, 0., "", "people tested", "", "", "", "", "", "", 
  "", "", "", 25.93, 2.3816775*^7, "", 42.2, "", 8.353, "", "", 103.957, "", 
  "", "", "", "", 80.46, ""}, {"TWN", "Asia", "Taiwan", "2020-05-21", 440., 
  0., 0., 7., 0., 0., 18.474, 0., 0., 0.294, 0., 0., 0.14, "", "", "", "", 
  "", "", "", "", 236., 70343., 2.954, 0.01, 240., 0.01, 0., "", 
  "people tested", "", "", "", "", "", "", "", "", "", 25.93, 2.3816775*^7, 
  "", 42.2, "", 8.353, "", "", 103.957, "", "", "", "", "", 80.46, ""}, 
 {"TWN", "Asia", "Taiwan", "2020-05-22", 441., 1., 0.143, 7., 0., 0., 18.516, 
  0.042, 0.006, 0.294, 0., 0., 0.13, "", "", "", "", "", "", "", "", 187., 
  70530., 2.961, 0.008, 221., 0.009, 0.001, 1545.5, "people tested", "", "", 
  "", "", "", "", "", "", "", 25.93, 2.3816775*^7, "", 42.2, "", 8.353, "", 
  "", 103.957, "", "", "", "", "", 80.46, ""}, 
 {"TWN", "Asia", "Taiwan", "2020-05-23", 441., 0., 0.143, 7., 0., 0., 18.516, 
  0., 0.006, 0.294, 0., 0., 0.13, "", "", "", "", "", "", "", "", 170., 
  70700., 2.968, 0.007, 214., 0.009, 0.001, 1496.5, "people tested", "", "", 
  "", "", "", "", "", "", "", 25.93, 2.3816775*^7, "", 42.2, "", 8.353, "", 
  "", 103.957, "", "", "", "", "", 80.46, ""}, 
 {"TWN", "Asia", "Taiwan", "2020-05-24", 441., 0., 0.143, 7., 0., 0., 18.516, 
  0., 0.006, 0.294, 0., 0., 0.12, "", "", "", "", "", "", "", "", 183., 
  70883., 2.976, 0.008, 213., 0.009, 0.001, 1489.5, "people tested", "", "", 
  "", "", "", "", "", "", "", 25.93, 2.3816775*^7, "", 42.2, "", 8.353, "", 
  "", 103.957, "", "", "", "", "", 80.46, ""}, 
 {"TWN", "Asia", "Taiwan", "2020-05-25", 441., 0., 0.143, 7., 0., 0., 18.516, 
  0., 0.006, 0.294, 0., 0., 0.12, "", "", "", "", "", "", "", "", 222., 
  71105., 2.986, 0.009, 207., 0.009, 0.001, 1447.6, "people tested", "", "", 
  "", "", "", "", "", "", "", 25.93, 2.3816775*^7, "", 42.2, "", 8.353, "", 
  "", 103.957, "", "", "", "", "", 80.46, ""}, 
 {"TWN", "Asia", "Taiwan", "2020-05-26", 441., 0., 0.143, 7., 0., 0., 18.516, 
  0., 0.006, 0.294, 0., 0., 0.12, "", "", "", "", "", "", "", "", 299., 
  71404., 2.998, 0.013, 218., 0.009, 0.001, 1524.5, "people tested", "", "", 
  "", "", "", "", "", "", "", 25.93, 2.3816775*^7, "", 42.2, "", 8.353, "", 
  "", 103.957, "", "", "", "", "", 80.46, ""}, 
 {"TWN", "Asia", "Taiwan", "2020-05-27", 441., 0., 0.143, 7., 0., 0., 18.516, 
  0., 0.006, 0.294, 0., 0., 0.12, "", "", "", "", "", "", "", "", 183., 
  71587., 3.006, 0.008, 211., 0.009, 0.001, 1475.5, "people tested", "", "", 
  "", "", "", "", "", "", "", 25.93, 2.3816775*^7, "", 42.2, "", 8.353, "", 
  "", 103.957, "", "", "", "", "", 80.46, ""}, 
 {"TWN", "Asia", "Taiwan", "2020-05-28", 441., 0., 0.143, 7., 0., 0., 18.516, 
  0., 0.006, 0.294, 0., 0., 0.12, "", "", "", "", "", "", "", "", 170., 
  71757., 3.013, 0.007, 202., 0.008, 0.001, 1412.6, "people tested", "", "", 
  "", "", "", "", "", "", "", 25.93, 2.3816775*^7, "", 42.2, "", 8.353, "", 
  "", 103.957, "", "", "", "", "", 80.46, ""}, 
 {"TWN", "Asia", "Taiwan", "2020-05-29", 442., 1., 0.143, 7., 0., 0., 18.558, 
  0.042, 0.006, 0.294, 0., 0., 0.12, "", "", "", "", "", "", "", "", 156., 
  71913., 3.019, 0.007, 198., 0.008, 0.001, 1384.6, "people tested", "", "", 
  "", "", "", "", "", "", "", 25.93, 2.3816775*^7, "", 42.2, "", 8.353, "", 
  "", 103.957, "", "", "", "", "", 80.46, ""}, 
 {"TWN", "Asia", "Taiwan", "2020-05-30", 442., 0., 0.143, 7., 0., 0., 18.558, 
  0., 0.006, 0.294, 0., 0., 0.12, "", "", "", "", "", "", "", "", 174., 
  72087., 3.027, 0.007, 198., 0.008, 0.001, 1384.6, "people tested", "", "", 
  "", "", "", "", "", "", "", 25.93, 2.3816775*^7, "", 42.2, "", 8.353, "", 
  "", 103.957, "", "", "", "", "", 80.46, ""}, 
 {"TWN", "Asia", "Taiwan", "2020-05-31", 442., 0., 0.143, 7., 0., 0., 18.558, 
  0., 0.006, 0.294, 0., 0., 0.12, "", "", "", "", "", "", "", "", 237., 
  72324., 3.037, 0.01, 206., 0.009, 0.001, 1440.6, "people tested", "", "", 
  "", "", "", "", "", "", "", 25.93, 2.3816775*^7, "", 42.2, "", 8.353, "", 
  "", 103.957, "", "", "", "", "", 80.46, ""}, 
 {"TWN", "Asia", "Taiwan", "2020-06-01", 443., 1., 0.286, 7., 0., 0., 18.6, 
  0.042, 0.012, 0.294, 0., 0., 0.12, "", "", "", "", "", "", "", "", 186., 
  72510., 3.044, 0.008, 201., 0.008, 0.001, 702.8, "people tested", "", "", 
  "", "", "", "", "", "", "", 25.93, 2.3816775*^7, "", 42.2, "", 8.353, "", 
  "", 103.957, "", "", "", "", "", 80.46, ""}, 
 {"TWN", "Asia", "Taiwan", "2020-06-02", 443., 0., 0.286, 7., 0., 0., 18.6, 
  0., 0.012, 0.294, 0., 0., 0.12, "", "", "", "", "", "", "", "", 178., 
  72688., 3.052, 0.007, 183., 0.008, 0.002, 639.9, "people tested", "", "", 
  "", "", "", "", "", "", "", 25.93, 2.3816775*^7, "", 42.2, "", 8.353, "", 
  "", 103.957, "", "", "", "", "", 80.46, ""}, 
 {"TWN", "Asia", "Taiwan", "2020-06-03", 443., 0., 0.286, 7., 0., 0., 18.6, 
  0., 0.012, 0.294, 0., 0., 0.12, "", "", "", "", "", "", "", "", 188., 
  72876., 3.06, 0.008, 184., 0.008, 0.002, 643.4, "people tested", "", "", 
  "", "", "", "", "", "", "", 25.93, 2.3816775*^7, "", 42.2, "", 8.353, "", 
  "", 103.957, "", "", "", "", "", 80.46, ""}, 
 {"TWN", "Asia", "Taiwan", "2020-06-04", 443., 0., 0.286, 7., 0., 0., 18.6, 
  0., 0.012, 0.294, 0., 0., 0.13, "", "", "", "", "", "", "", "", 170., 
  73046., 3.067, 0.007, 184., 0.008, 0.002, 643.4, "people tested", "", "", 
  "", "", "", "", "", "", "", 25.93, 2.3816775*^7, "", 42.2, "", 8.353, "", 
  "", 103.957, "", "", "", "", "", 80.46, ""}, 
 {"TWN", "Asia", "Taiwan", "2020-06-05", 443., 0., 0.143, 7., 0., 0., 18.6, 
  0., 0.006, 0.294, 0., 0., 0.13, "", "", "", "", "", "", "", "", 184., 
  73230., 3.075, 0.008, 188., 0.008, 0.001, 1314.7, "people tested", "", "", 
  "", "", "", "", "", "", "", 25.93, 2.3816775*^7, "", 42.2, "", 8.353, "", 
  "", 103.957, "", "", "", "", "", 80.46, ""}, 
 {"TWN", "Asia", "Taiwan", "2020-06-06", 443., 0., 0.143, 7., 0., 0., 18.6, 
  0., 0.006, 0.294, 0., 0., 0.14, "", "", "", "", "", "", "", "", 138., 
  73368., 3.081, 0.006, 183., 0.008, 0.001, 1279.7, "people tested", "", "", 
  "", "", "", "", "", "", "", 25.93, 2.3816775*^7, "", 42.2, "", 8.353, "", 
  "", 103.957, "", "", "", "", "", 80.46, ""}, 
 {"TWN", "Asia", "Taiwan", "2020-06-07", 443., 0., 0.143, 7., 0., 0., 18.6, 
  0., 0.006, 0.294, 0., 0., 0.14, "", "", "", "", "", "", "", "", 108., 
  73476., 3.085, 0.005, 165., 0.007, 0.001, 1153.8, "people tested", "", "", 
  "", "", "", "", "", "", "", 25.93, 2.3816775*^7, "", 42.2, "", 8.353, "", 
  "", 103.957, "", "", "", "", "", 80.46, ""}, 
 {"TWN", "Asia", "Taiwan", "2020-06-08", 443., 0., 0., 7., 0., 0., 18.6, 0., 
  0., 0.294, 0., 0., 0.15, "", "", "", "", "", "", "", "", 129., 73605., 
  3.09, 0.005, 156., 0.007, 0., "", "people tested", "", "", "", "", "", "", 
  "", "", "", 25.93, 2.3816775*^7, "", 42.2, "", 8.353, "", "", 103.957, "", 
  "", "", "", "", 80.46, ""}, {"TWN", "Asia", "Taiwan", "2020-06-09", 443., 
  0., 0., 7., 0., 0., 18.6, 0., 0., 0.294, 0., 0., 0.16, "", "", "", "", "", 
  "", "", "", 152., 73757., 3.097, 0.006, 153., 0.006, 0., "", 
  "people tested", "", "", "", "", "", "", "", "", "", 25.93, 2.3816775*^7, 
  "", 42.2, "", 8.353, "", "", 103.957, "", "", "", "", "", 80.46, ""}, 
 {"TWN", "Asia", "Taiwan", "2020-06-10", 443., 0., 0., 7., 0., 0., 18.6, 0., 
  0., 0.294, 0., 0., 0.17, "", "", "", "", "", "", "", "", 152., 73909., 
  3.103, 0.006, 148., 0.006, 0., "", "people tested", "", "", "", "", "", "", 
  "", "", "", 25.93, 2.3816775*^7, "", 42.2, "", 8.353, "", "", 103.957, "", 
  "", "", "", "", 80.46, ""}, {"TWN", "Asia", "Taiwan", "2020-06-11", 443., 
  0., 0., 7., 0., 0., 18.6, 0., 0., 0.294, 0., 0., 0.18, "", "", "", "", "", 
  "", "", "", 135., 74044., 3.109, 0.006, 143., 0.006, 0., "", 
  "people tested", "", "", "", "", "", "", "", "", "", 25.93, 2.3816775*^7, 
  "", 42.2, "", 8.353, "", "", 103.957, "", "", "", "", "", 80.46, ""}, 
 {"TWN", "Asia", "Taiwan", "2020-06-12", 443., 0., 0., 7., 0., 0., 18.6, 0., 
  0., 0.294, 0., 0., 0.19, "", "", "", "", "", "", "", "", 142., 74186., 
  3.115, 0.006, 137., 0.006, 0., "", "people tested", "", "", "", "", "", "", 
  "", "", "", 25.93, 2.3816775*^7, "", 42.2, "", 8.353, "", "", 103.957, "", 
  "", "", "", "", 80.46, ""}, {"TWN", "Asia", "Taiwan", "2020-06-13", 443., 
  0., 0., 7., 0., 0., 18.6, 0., 0., 0.294, 0., 0., 0.21, "", "", "", "", "", 
  "", "", "", 118., 74304., 3.12, 0.005, 134., 0.006, 0., "", 
  "people tested", "", "", "", "", "", "", "", "", "", 25.93, 2.3816775*^7, 
  "", 42.2, "", 8.353, "", "", 103.957, "", "", "", "", "", 80.46, ""}, 
 {"TWN", "Asia", "Taiwan", "2020-06-14", 443., 0., 0., 7., 0., 0., 18.6, 0., 
  0., 0.294, 0., 0., 0.22, "", "", "", "", "", "", "", "", 111., 74415., 
  3.124, 0.005, 134., 0.006, 0., "", "people tested", "", "", "", "", "", "", 
  "", "", "", 25.93, 2.3816775*^7, "", 42.2, "", 8.353, "", "", 103.957, "", 
  "", "", "", "", 80.46, ""}, {"TWN", "Asia", "Taiwan", "2020-06-15", 445., 
  2., 0.286, 7., 0., 0., 18.684, 0.084, 0.012, 0.294, 0., 0., 0.24, "", "", 
  "", "", "", "", "", "", 145., 74560., 3.131, 0.006, 136., 0.006, 0.002, 
  475.5, "people tested", "", "", "", "", "", "", "", "", "", 25.93, 
  2.3816775*^7, "", 42.2, "", 8.353, "", "", 103.957, "", "", "", "", "", 
  80.46, ""}, {"TWN", "Asia", "Taiwan", "2020-06-16", 445., 0., 0.286, 7., 
  0., 0., 18.684, 0., 0.012, 0.294, 0., 0., 0.26, "", "", "", "", "", "", "", 
  "", 147., 74707., 3.137, 0.006, 136., 0.006, 0.002, 475.5, "people tested", 
  "", "", "", "", "", "", "", "", "", 25.93, 2.3816775*^7, "", 42.2, "", 
  8.353, "", "", 103.957, "", "", "", "", "", 80.46, ""}, 
 {"TWN", "Asia", "Taiwan", "2020-06-17", 445., 0., 0.286, 7., 0., 0., 18.684, 
  0., 0.012, 0.294, 0., 0., 0.28, "", "", "", "", "", "", "", "", 146., 
  74853., 3.143, 0.006, 135., 0.006, 0.002, 472., "people tested", "", "", 
  "", "", "", "", "", "", "", 25.93, 2.3816775*^7, "", 42.2, "", 8.353, "", 
  "", 103.957, "", "", "", "", "", 80.46, ""}, 
 {"TWN", "Asia", "Taiwan", "2020-06-18", 446., 1., 0.429, 7., 0., 0., 18.726, 
  0.042, 0.018, 0.294, 0., 0., 0.3, "", "", "", "", "", "", "", "", 135., 
  74988., 3.149, 0.006, 135., 0.006, 0.003, 314.7, "people tested", "", "", 
  "", "", "", "", "", "", "", 25.93, 2.3816775*^7, "", 42.2, "", 8.353, "", 
  "", 103.957, "", "", "", "", "", 80.46, ""}, 
 {"TWN", "Asia", "Taiwan", "2020-06-19", 446., 0., 0.429, 7., 0., 0., 18.726, 
  0., 0.018, 0.294, 0., 0., 0.29, "", "", "", "", "", "", "", "", 159., 
  75147., 3.155, 0.007, 137., 0.006, 0.003, 319.3, "people tested", "", "", 
  "", "", "", "", "", "", "", 25.93, 2.3816775*^7, "", 42.2, "", 8.353, "", 
  "", 103.957, "", "", "", "", "", 80.46, ""}, 
 {"TWN", "Asia", "Taiwan", "2020-06-20", 446., 0., 0.429, 7., 0., 0., 18.726, 
  0., 0.018, 0.294, 0., 0., 0.28, "", "", "", "", "", "", "", "", 114., 
  75261., 3.16, 0.005, 137., 0.006, 0.003, 319.3, "people tested", "", "", 
  "", "", "", "", "", "", "", 25.93, 2.3816775*^7, "", 42.2, "", 8.353, "", 
  "", 103.957, "", "", "", "", "", 80.46, ""}, 
 {"TWN", "Asia", "Taiwan", "2020-06-21", 446., 0., 0.429, 7., 0., 0., 18.726, 
  0., 0.018, 0.294, 0., 0., 0.28, "", "", "", "", "", "", "", "", 104., 
  75365., 3.164, 0.004, 136., 0.006, 0.003, 317., "people tested", "", "", 
  "", "", "", "", "", "", "", 25.93, 2.3816775*^7, "", 42.2, "", 8.353, "", 
  "", 103.957, "", "", "", "", "", 80.46, ""}, 
 {"TWN", "Asia", "Taiwan", "2020-06-22", 446., 0., 0.143, 7., 0., 0., 18.726, 
  0., 0.006, 0.294, 0., 0., 0.27, "", "", "", "", "", "", "", "", 156., 
  75521., 3.171, 0.007, 137., 0.006, 0.001, 958., "people tested", "", "", 
  "", "", "", "", "", "", "", 23.15, 2.3816775*^7, "", 42.2, "", 8.353, "", 
  "", 103.957, "", "", "", "", "", 80.46, ""}, 
 {"TWN", "Asia", "Taiwan", "2020-06-23", 446., 0., 0.143, 7., 0., 0., 18.726, 
  0., 0.006, 0.294, 0., 0., 0.27, "", "", "", "", "", "", "", "", 126., 
  75647., 3.176, 0.005, 134., 0.006, 0.001, 937.1, "people tested", "", "", 
  "", "", "", "", "", "", "", 23.15, 2.3816775*^7, "", 42.2, "", 8.353, "", 
  "", 103.957, "", "", "", "", "", 80.46, ""}, 
 {"TWN", "Asia", "Taiwan", "2020-06-24", 446., 0., 0.143, 7., 0., 0., 18.726, 
  0., 0.006, 0.294, 0., 0., 0.27, "", "", "", "", "", "", "", "", 173., 
  75820., 3.183, 0.007, 138., 0.006, 0.001, 965., "people tested", "", "", 
  "", "", "", "", "", "", "", 23.15, 2.3816775*^7, "", 42.2, "", 8.353, "", 
  "", 103.957, "", "", "", "", "", 80.46, ""}, 
 {"TWN", "Asia", "Taiwan", "2020-06-25", 447., 1., 0.143, 7., 0., 0., 18.768, 
  0.042, 0.006, 0.294, 0., 0., 0.27, "", "", "", "", "", "", "", "", 217., 
  76037., 3.193, 0.009, 150., 0.006, 0.001, 1049., "people tested", "", "", 
  "", "", "", "", "", "", "", 23.15, 2.3816775*^7, "", 42.2, "", 8.353, "", 
  "", 103.957, "", "", "", "", "", 80.46, ""}, 
 {"TWN", "Asia", "Taiwan", "2020-06-26", 447., 0., 0.143, 7., 0., 0., 18.768, 
  0., 0.006, 0.294, 0., 0., 0.27, "", "", "", "", "", "", "", "", 176., 
  76213., 3.2, 0.007, 152., 0.006, 0.001, 1062.9, "people tested", "", "", 
  "", "", "", "", "", "", "", 23.15, 2.3816775*^7, "", 42.2, "", 8.353, "", 
  "", 103.957, "", "", "", "", "", 80.46, ""}, 
 {"TWN", "Asia", "Taiwan", "2020-06-27", 447., 0., 0.143, 7., 0., 0., 18.768, 
  0., 0.006, 0.294, 0., 0., 0.28, "", "", "", "", "", "", "", "", 154., 
  76367., 3.206, 0.006, 158., 0.007, 0.001, 1104.9, "people tested", "", "", 
  "", "", "", "", "", "", "", 23.15, 2.3816775*^7, "", 42.2, "", 8.353, "", 
  "", 103.957, "", "", "", "", "", 80.46, ""}, 
 {"TWN", "Asia", "Taiwan", "2020-06-28", 447., 0., 0.143, 7., 0., 0., 18.768, 
  0., 0.006, 0.294, 0., 0., 0.28, "", "", "", "", "", "", "", "", 127., 
  76494., 3.212, 0.005, 161., 0.007, 0.001, 1125.9, "people tested", "", "", 
  "", "", "", "", "", "", "", 23.15, 2.3816775*^7, "", 42.2, "", 8.353, "", 
  "", 103.957, "", "", "", "", "", 80.46, ""}, 
 {"TWN", "Asia", "Taiwan", "2020-06-29", 447., 0., 0.143, 7., 0., 0., 18.768, 
  0., 0.006, 0.294, 0., 0., 0.29, "", "", "", "", "", "", "", "", 184., 
  76678., 3.219, 0.008, 165., 0.007, 0.001, 1153.8, "people tested", "", "", 
  "", "", "", "", "", "", "", 23.15, 2.3816775*^7, "", 42.2, "", 8.353, "", 
  "", 103.957, "", "", "", "", "", 80.46, ""}, 
 {"TWN", "Asia", "Taiwan", "2020-06-30", 447., 0., 0.143, 7., 0., 0., 18.768, 
  0., 0.006, 0.294, 0., 0., 0.3, "", "", "", "", "", "", "", "", 210., 
  76888., 3.228, 0.009, 177., 0.007, 0.001, 1237.8, "people tested", "", "", 
  "", "", "", "", "", "", "", 23.15, 2.3816775*^7, "", 42.2, "", 8.353, "", 
  "", 103.957, "", "", "", "", "", 80.46, ""}, 
 {"TWN", "Asia", "Taiwan", "2020-07-01", 447., 0., 0.143, 7., 0., 0., 18.768, 
  0., 0.006, 0.294, 0., 0., 0.32, "", "", "", "", "", "", "", "", 141., 
  77029., 3.234, 0.006, 173., 0.007, 0.001, 1209.8, "people tested", "", "", 
  "", "", "", "", "", "", "", 23.15, 2.3816775*^7, "", 42.2, "", 8.353, "", 
  "", 103.957, "", "", "", "", "", 80.46, ""}, 
 {"TWN", "Asia", "Taiwan", "2020-07-02", 448., 1., 0.143, 7., 0., 0., 18.81, 
  0.042, 0.006, 0.294, 0., 0., 0.33, "", "", "", "", "", "", "", "", 129., 
  77158., 3.24, 0.005, 160., 0.007, 0.001, 1118.9, "people tested", "", "", 
  "", "", "", "", "", "", "", 23.15, 2.3816775*^7, "", 42.2, "", 8.353, "", 
  "", 103.957, "", "", "", "", "", 80.46, ""}, 
 {"TWN", "Asia", "Taiwan", "2020-07-03", 449., 1., 0.286, 7., 0., 0., 18.852, 
  0.042, 0.012, 0.294, 0., 0., 0.35, "", "", "", "", "", "", "", "", 140., 
  77298., 3.246, 0.006, 155., 0.007, 0.002, 542., "people tested", "", "", 
  "", "", "", "", "", "", "", 23.15, 2.3816775*^7, "", 42.2, "", 8.353, "", 
  "", 103.957, "", "", "", "", "", 80.46, ""}, 
 {"TWN", "Asia", "Taiwan", "2020-07-04", 449., 0., 0.286, 7., 0., 0., 18.852, 
  0., 0.012, 0.294, 0., 0., 0.33, "", "", "", "", "", "", "", "", 119., 
  77417., 3.251, 0.005, 150., 0.006, 0.002, 524.5, "people tested", "", "", 
  "", "", "", "", "", "", "", 23.15, 2.3816775*^7, "", 42.2, "", 8.353, "", 
  "", 103.957, "", "", "", "", "", 80.46, ""}, 
 {"TWN", "Asia", "Taiwan", "2020-07-05", 449., 0., 0.286, 7., 0., 0., 18.852, 
  0., 0.012, 0.294, 0., 0., 0.31, "", "", "", "", "", "", "", "", 151., 
  77568., 3.257, 0.006, 153., 0.006, 0.002, 535., "people tested", "", "", 
  "", "", "", "", "", "", "", 23.15, 2.3816775*^7, "", 42.2, "", 8.353, "", 
  "", 103.957, "", "", "", "", "", 80.46, ""}, 
 {"TWN", "Asia", "Taiwan", "2020-07-06", 449., 0., 0.286, 7., 0., 0., 18.852, 
  0., 0.012, 0.294, 0., 0., 0.3, "", "", "", "", "", "", "", "", 177., 
  77745., 3.264, 0.007, 152., 0.006, 0.002, 531.5, "people tested", "", "", 
  "", "", "", "", "", "", "", 23.15, 2.3816775*^7, "", 42.2, "", 8.353, "", 
  "", 103.957, "", "", "", "", "", 80.46, ""}, 
 {"TWN", "Asia", "Taiwan", "2020-07-07", 449., 0., 0.286, 7., 0., 0., 18.852, 
  0., 0.012, 0.294, 0., 0., 0.29, "", "", "", "", "", "", "", "", 136., 
  77881., 3.27, 0.006, 142., 0.006, 0.002, 496.5, "people tested", "", "", 
  "", "", "", "", "", "", "", 23.15, 2.3816775*^7, "", 42.2, "", 8.353, "", 
  "", 103.957, "", "", "", "", "", 80.46, ""}, 
 {"TWN", "Asia", "Taiwan", "2020-07-08", 449., 0., 0.286, 7., 0., 0., 18.852, 
  0., 0.012, 0.294, 0., 0., 0.28, "", "", "", "", "", "", "", "", 141., 
  78022., 3.276, 0.006, 142., 0.006, 0.002, 496.5, "people tested", "", "", 
  "", "", "", "", "", "", "", 23.15, 2.3816775*^7, "", 42.2, "", 8.353, "", 
  "", 103.957, "", "", "", "", "", 80.46, ""}, 
 {"TWN", "Asia", "Taiwan", "2020-07-09", 449., 0., 0.143, 7., 0., 0., 18.852, 
  0., 0.006, 0.294, 0., 0., 0.28, "", "", "", "", "", "", "", "", 188., 
  78210., 3.284, 0.008, 150., 0.006, 0.001, 1049., "people tested", "", "", 
  "", "", "", "", "", "", "", 23.15, 2.3816775*^7, "", 42.2, "", 8.353, "", 
  "", 103.957, "", "", "", "", "", 80.46, ""}, 
 {"TWN", "Asia", "Taiwan", "2020-07-10", 449., 0., 0., 7., 0., 0., 18.852, 
  0., 0., 0.294, 0., 0., 0.27, "", "", "", "", "", "", "", "", 165., 78375., 
  3.291, 0.007, 154., 0.006, 0., "", "people tested", "", "", "", "", "", "", 
  "", "", "", 23.15, 2.3816775*^7, "", 42.2, "", 8.353, "", "", 103.957, "", 
  "", "", "", "", 80.46, ""}, {"TWN", "Asia", "Taiwan", "2020-07-11", 451., 
  2., 0.286, 7., 0., 0., 18.936, 0.084, 0.012, 0.294, 0., 0., 0.27, "", "", 
  "", "", "", "", "", "", 118., 78493., 3.296, 0.005, 154., 0.006, 0.002, 
  538.5, "people tested", "", "", "", "", "", "", "", "", "", 23.15, 
  2.3816775*^7, "", 42.2, "", 8.353, "", "", 103.957, "", "", "", "", "", 
  80.46, ""}, {"TWN", "Asia", "Taiwan", "2020-07-12", 451., 0., 0.286, 7., 
  0., 0., 18.936, 0., 0.012, 0.294, 0., 0., 0.27, "", "", "", "", "", "", "", 
  "", 126., 78619., 3.301, 0.005, 150., 0.006, 0.002, 524.5, "people tested", 
  "", "", "", "", "", "", "", "", "", 23.15, 2.3816775*^7, "", 42.2, "", 
  8.353, "", "", 103.957, "", "", "", "", "", 80.46, ""}, 
 {"TWN", "Asia", "Taiwan", "2020-07-13", 451., 0., 0.286, 7., 0., 0., 18.936, 
  0., 0.012, 0.294, 0., 0., 0.27, "", "", "", "", "", "", "", "", 126., 
  78745., 3.306, 0.005, 143., 0.006, 0.002, 500., "people tested", "", "", 
  "", "", "", "", "", "", "", 23.15, 2.3816775*^7, "", 42.2, "", 8.353, "", 
  "", 103.957, "", "", "", "", "", 80.46, ""}, 
 {"TWN", "Asia", "Taiwan", "2020-07-14", 451., 0., 0.286, 7., 0., 0., 18.936, 
  0., 0.012, 0.294, 0., 0., 0.27, "", "", "", "", "", "", "", "", 155., 
  78900., 3.313, 0.007, 146., 0.006, 0.002, 510.5, "people tested", "", "", 
  "", "", "", "", "", "", "", 23.15, 2.3816775*^7, "", 42.2, "", 8.353, "", 
  "", 103.957, "", "", "", "", "", 80.46, ""}, 
 {"TWN", "Asia", "Taiwan", "2020-07-15", 451., 0., 0.286, 7., 0., 0., 18.936, 
  0., 0.012, 0.294, 0., 0., 0.28, "", "", "", "", "", "", "", "", 164., 
  79064., 3.32, 0.007, 149., 0.006, 0.002, 521., "people tested", "", "", "", 
  "", "", "", "", "", "", 23.15, 2.3816775*^7, "", 42.2, "", 8.353, "", "", 
  103.957, "", "", "", "", "", 80.46, ""}, {"TWN", "Asia", "Taiwan", 
  "2020-07-16", 451., 0., 0.286, 7., 0., 0., 18.936, 0., 0.012, 0.294, 0., 
  0., 0.28, "", "", "", "", "", "", "", "", 191., 79255., 3.328, 0.008, 149., 
  0.006, 0.002, 521., "people tested", "", "", "", "", "", "", "", "", "", 
  23.15, 2.3816775*^7, "", 42.2, "", 8.353, "", "", 103.957, "", "", "", "", 
  "", 80.46, ""}, {"TWN", "Asia", "Taiwan", "2020-07-17", 451., 0., 0.286, 
  7., 0., 0., 18.936, 0., 0.012, 0.294, 0., 0., 0.29, "", "", "", "", "", "", 
  "", "", 145., 79400., 3.334, 0.006, 146., 0.006, 0.002, 510.5, 
  "people tested", "", "", "", "", "", "", "", "", "", 23.15, 2.3816775*^7, 
  "", 42.2, "", 8.353, "", "", 103.957, "", "", "", "", "", 80.46, ""}, 
 {"TWN", "Asia", "Taiwan", "2020-07-18", 451., 0., 0., 7., 0., 0., 18.936, 
  0., 0., 0.294, 0., 0., 0.3, "", "", "", "", "", "", "", "", 111., 79511., 
  3.338, 0.005, 145., 0.006, 0., "", "people tested", "", "", "", "", "", "", 
  "", "", "", 23.15, 2.3816775*^7, "", 42.2, "", 8.353, "", "", 103.957, "", 
  "", "", "", "", 80.46, ""}, {"TWN", "Asia", "Taiwan", "2020-07-19", 451., 
  0., 0., 7., 0., 0., 18.936, 0., 0., 0.294, 0., 0., 0.32, "", "", "", "", 
  "", "", "", "", 135., 79646., 3.344, 0.006, 147., 0.006, 0., "", 
  "people tested", "", "", "", "", "", "", "", "", "", 23.15, 2.3816775*^7, 
  "", 42.2, "", 8.353, "", "", 103.957, "", "", "", "", "", 80.46, ""}, 
 {"TWN", "Asia", "Taiwan", "2020-07-20", 451., 0., 0., 7., 0., 0., 18.936, 
  0., 0., 0.294, 0., 0., 0.33, "", "", "", "", "", "", "", "", 161., 79807., 
  3.351, 0.007, 152., 0.006, 0., "", "people tested", "", "", "", "", "", "", 
  "", "", "", 23.15, 2.3816775*^7, "", 42.2, "", 8.353, "", "", 103.957, "", 
  "", "", "", "", 80.46, ""}, {"TWN", "Asia", "Taiwan", "2020-07-21", 451., 
  0., 0., 7., 0., 0., 18.936, 0., 0., 0.294, 0., 0., 0.35, "", "", "", "", 
  "", "", "", "", 143., 79950., 3.357, 0.006, 150., 0.006, 0., "", 
  "people tested", "", "", "", "", "", "", "", "", "", 23.15, 2.3816775*^7, 
  "", 42.2, "", 8.353, "", "", 103.957, "", "", "", "", "", 80.46, ""}, 
 {"TWN", "Asia", "Taiwan", "2020-07-22", 455., 4., 0.571, 7., 0., 0., 19.104, 
  0.168, 0.024, 0.294, 0., 0., 0.38, "", "", "", "", "", "", "", "", 156., 
  80106., 3.363, 0.007, 149., 0.006, 0.004, 260.9, "people tested", "", "", 
  "", "", "", "", "", "", "", 23.15, 2.3816775*^7, "", 42.2, "", 8.353, "", 
  "", 103.957, "", "", "", "", "", 80.46, ""}, 
 {"TWN", "Asia", "Taiwan", "2020-07-23", 455., 0., 0.571, 7., 0., 0., 19.104, 
  0., 0.024, 0.294, 0., 0., 0.4, "", "", "", "", "", "", "", "", 163., 
  80269., 3.37, 0.007, 145., 0.006, 0.004, 253.9, "people tested", "", "", 
  "", "", "", "", "", "", "", 23.15, 2.3816775*^7, "", 42.2, "", 8.353, "", 
  "", 103.957, "", "", "", "", "", 80.46, ""}, 
 {"TWN", "Asia", "Taiwan", "2020-07-24", 458., 3., 1., 7., 0., 0., 19.23, 
  0.126, 0.042, 0.294, 0., 0., 0.43, "", "", "", "", "", "", "", "", 135., 
  80404., 3.376, 0.006, 143., 0.006, 0.007, 143., "people tested", "", "", 
  "", "", "", "", "", "", "", 23.15, 2.3816775*^7, "", 42.2, "", 8.353, "", 
  "", 103.957, "", "", "", "", "", 80.46, ""}, 
 {"TWN", "Asia", "Taiwan", "2020-07-25", 458., 0., 1., 7., 0., 0., 19.23, 0., 
  0.042, 0.294, 0., 0., 0.45, "", "", "", "", "", "", "", "", 95., 80499., 
  3.38, 0.004, 141., 0.006, 0.007, 141., "people tested", "", "", "", "", "", 
  "", "", "", "", 23.15, 2.3816775*^7, "", 42.2, "", 8.353, "", "", 103.957, 
  "", "", "", "", "", 80.46, ""}, {"TWN", "Asia", "Taiwan", "2020-07-26", 
  458., 0., 1., 7., 0., 0., 19.23, 0., 0.042, 0.294, 0., 0., 0.48, "", "", 
  "", "", "", "", "", "", 123., 80622., 3.385, 0.005, 139., 0.006, 0.007, 
  139., "people tested", "", "", "", "", "", "", "", "", "", 23.15, 
  2.3816775*^7, "", 42.2, "", 8.353, "", "", 103.957, "", "", "", "", "", 
  80.46, ""}, {"TWN", "Asia", "Taiwan", "2020-07-27", 462., 4., 1.571, 7., 
  0., 0., 19.398, 0.168, 0.066, 0.294, 0., 0., 0.51, "", "", "", "", "", "", 
  "", "", 201., 80823., 3.394, 0.008, 145., 0.006, 0.011, 92.3, 
  "people tested", "", "", "", "", "", "", "", "", "", 23.15, 2.3816775*^7, 
  "", 42.2, "", 8.353, "", "", 103.957, "", "", "", "", "", 80.46, ""}, 
 {"TWN", "Asia", "Taiwan", "2020-07-28", 467., 5., 2.286, 7., 0., 0., 19.608, 
  0.21, 0.096, 0.294, 0., 0., 0.55, "", "", "", "", "", "", "", "", 341., 
  81164., 3.408, 0.014, 173., 0.007, 0.013, 75.7, "people tested", "", "", 
  "", "", "", "", "", "", "", 23.15, 2.3816775*^7, "", 42.2, "", 8.353, "", 
  "", 103.957, "", "", "", "", "", 80.46, ""}, 
 {"TWN", "Asia", "Taiwan", "2020-07-29", 467., 0., 1.714, 7., 0., 0., 19.608, 
  0., 0.072, 0.294, 0., 0., 0.55, "", "", "", "", "", "", "", "", 220., 
  81384., 3.417, 0.009, 183., 0.008, 0.009, 106.8, "people tested", "", "", 
  "", "", "", "", "", "", "", 23.15, 2.3816775*^7, "", 42.2, "", 8.353, "", 
  "", 103.957, "", "", "", "", "", 80.46, ""}, 
 {"TWN", "Asia", "Taiwan", "2020-07-30", 467., 0., 1.714, 7., 0., 0., 19.608, 
  0., 0.072, 0.294, 0., 0., 0.56, "", "", "", "", "", "", "", "", 203., 
  81587., 3.426, 0.009, 188., 0.008, 0.009, 109.7, "people tested", "", "", 
  "", "", "", "", "", "", "", 23.15, 2.3816775*^7, "", 42.2, "", 8.353, "", 
  "", 103.957, "", "", "", "", "", 80.46, ""}, 
 {"TWN", "Asia", "Taiwan", "2020-07-31", 467., 0., 1.286, 7., 0., 0., 19.608, 
  0., 0.054, 0.294, 0., 0., 0.57, "", "", "", "", "", "", "", "", 235., 
  81822., 3.435, 0.01, 203., 0.009, 0.006, 157.9, "people tested", "", "", 
  "", "", "", "", "", "", "", 23.15, 2.3816775*^7, "", 42.2, "", 8.353, "", 
  "", 103.957, "", "", "", "", "", 80.46, ""}, 
 {"TWN", "Asia", "Taiwan", "2020-08-01", 474., 7., 2.286, 7., 0., 0., 19.902, 
  0.294, 0.096, 0.294, 0., 0., 0.58, "", "", "", "", "", "", "", "", 104., 
  81926., 3.44, 0.004, 204., 0.009, 0.011, 89.2, "people tested", "", "", "", 
  "", "", "", "", "", "", 23.15, 2.3816775*^7, "", 42.2, "", 8.353, "", "", 
  103.957, "", "", "", "", "", 80.46, ""}, {"TWN", "Asia", "Taiwan", 
  "2020-08-02", 475., 1., 2.429, 7., 0., 0., 19.944, 0.042, 0.102, 0.294, 0., 
  0., 0.6, "", "", "", "", "", "", "", "", 132., 82058., 3.445, 0.006, 205., 
  0.009, 0.012, 84.4, "people tested", "", "", "", "", "", "", "", "", "", 
  23.15, 2.3816775*^7, "", 42.2, "", 8.353, "", "", 103.957, "", "", "", "", 
  "", 80.46, ""}, {"TWN", "Asia", "Taiwan", "2020-08-03", 474., -1., 1.714, 
  7., 0., 0., 19.902, -0.042, 0.072, 0.294, 0., 0., 0.61, "", "", "", "", "", 
  "", "", "", 273., 82331., 3.457, 0.011, 215., 0.009, 0.008, 125.4, 
  "people tested", "", "", "", "", "", "", "", "", "", 23.15, 2.3816775*^7, 
  "", 42.2, "", 8.353, "", "", 103.957, "", "", "", "", "", 80.46, ""}, 
 {"TWN", "Asia", "Taiwan", "2020-08-04", 476., 2., 1.286, 7., 0., 0., 19.986, 
  0.084, 0.054, 0.294, 0., 0., 0.63, "", "", "", "", "", "", "", "", 192., 
  82523., 3.465, 0.008, 194., 0.008, 0.007, 150.9, "people tested", "", "", 
  "", "", "", "", "", "", "", 23.15, 2.3816775*^7, "", 42.2, "", 8.353, "", 
  "", 103.957, "", "", "", "", "", 80.46, ""}, 
 {"TWN", "Asia", "Taiwan", "2020-08-05", 476., 0., 1.286, 7., 0., 0., 19.986, 
  0., 0.054, 0.294, 0., 0., 0.64, "", "", "", "", "", "", "", "", 212., 
  82735., 3.474, 0.009, 193., 0.008, 0.007, 150.1, "people tested", "", "", 
  "", "", "", "", "", "", "", 23.15, 2.3816775*^7, "", 42.2, "", 8.353, "", 
  "", 103.957, "", "", "", "", "", 80.46, ""}, 
 {"TWN", "Asia", "Taiwan", "2020-08-06", 477., 1., 1.429, 7., 0., 0., 20.028, 
  0.042, 0.06, 0.294, 0., 0., 0.66, "", "", "", "", "", "", "", "", 214., 
  82949., 3.483, 0.009, 195., 0.008, 0.007, 136.5, "people tested", "", "", 
  "", "", "", "", "", "", "", 23.15, 2.3816775*^7, "", 42.2, "", 8.353, "", 
  "", 103.957, "", "", "", "", "", 80.46, ""}, 
 {"TWN", "Asia", "Taiwan", "2020-08-07", 477., 0., 1.429, 7., 0., 0., 20.028, 
  0., 0.06, 0.294, 0., 0., 0.68, "", "", "", "", "", "", "", "", 164., 
  83113., 3.49, 0.007, 184., 0.008, 0.008, 128.8, "people tested", "", "", 
  "", "", "", "", "", "", "", 23.15, 2.3816775*^7, "", 42.2, "", 8.353, "", 
  "", 103.957, "", "", "", "", "", 80.46, ""}, 
 {"TWN", "Asia", "Taiwan", "2020-08-08", 479., 2., 0.714, 7., 0., 0., 20.112, 
  0.084, 0.03, 0.294, 0., 0., 0.7, "", "", "", "", "", "", "", "", 173., 
  83286., 3.497, 0.007, 194., 0.008, 0.004, 271.7, "people tested", "", "", 
  "", "", "", "", "", "", "", 23.15, 2.3816775*^7, "", 42.2, "", 8.353, "", 
  "", 103.957, "", "", "", "", "", 80.46, ""}, 
 {"TWN", "Asia", "Taiwan", "2020-08-09", 477., -2., 0.286, 7., 0., 0., 
  20.028, -0.084, 0.012, 0.294, 0., 0., 0.72, "", "", "", "", "", "", "", "", 
  142., 83428., 3.503, 0.006, 196., 0.008, 0.001, 685.3, "people tested", "", 
  "", "", "", "", "", "", "", "", 23.15, 2.3816775*^7, "", 42.2, "", 8.353, 
  "", "", 103.957, "", "", "", "", "", 80.46, ""}, 
 {"TWN", "Asia", "Taiwan", "2020-08-10", 477., 0., 0.429, 7., 0., 0., 20.028, 
  0., 0.018, 0.294, 0., 0., 0.74, "", "", "", "", "", "", "", "", 247., 
  83675., 3.513, 0.01, 192., 0.008, 0.002, 447.6, "people tested", "", "", 
  "", "", "", "", "", "", "", 23.15, 2.3816775*^7, "", 42.2, "", 8.353, "", 
  "", 103.957, "", "", "", "", "", 80.46, ""}, 
 {"TWN", "Asia", "Taiwan", "2020-08-11", 480., 3., 0.571, 7., 0., 0., 20.154, 
  0.126, 0.024, 0.294, 0., 0., 0.76, "", "", "", "", "", "", "", "", 147., 
  83822., 3.519, 0.006, 186., 0.008, 0.003, 325.7, "people tested", "", "", 
  "", "", "", "", "", "", "", 23.15, 2.3816775*^7, "", 42.2, "", 8.353, "", 
  "", 103.957, "", "", "", "", "", 80.46, ""}, 
 {"TWN", "Asia", "Taiwan", "2020-08-12", 481., 1., 0.714, 7., 0., 0., 20.196, 
  0.042, 0.03, 0.294, 0., 0., 0.76, "", "", "", "", "", "", "", "", 190., 
  84012., 3.527, 0.008, 182., 0.008, 0.004, 254.9, "people tested", "", "", 
  "", "", "", "", "", "", "", 23.15, 2.3816775*^7, "", 42.2, "", 8.353, "", 
  "", 103.957, "", "", "", "", "", 80.46, ""}, 
 {"TWN", "Asia", "Taiwan", "2020-08-13", 481., 0., 0.571, 7., 0., 0., 20.196, 
  0., 0.024, 0.294, 0., 0., 0.75, "", "", "", "", "", "", "", "", 229., 
  84241., 3.537, 0.01, 185., 0.008, 0.003, 324., "people tested", "", "", "", 
  "", "", "", "", "", "", 23.15, 2.3816775*^7, "", 42.2, "", 8.353, "", "", 
  103.957, "", "", "", "", "", 80.46, ""}, {"TWN", "Asia", "Taiwan", 
  "2020-08-14", 481., 0., 0.571, 7., 0., 0., 20.196, 0., 0.024, 0.294, 0., 
  0., 0.75, "", "", "", "", "", "", "", "", 198., 84439., 3.545, 0.008, 189., 
  0.008, 0.003, 331., "people tested", "", "", "", "", "", "", "", "", "", 
  23.15, 2.3816775*^7, "", 42.2, "", 8.353, "", "", 103.957, "", "", "", "", 
  "", 80.46, ""}, {"TWN", "Asia", "Taiwan", "2020-08-15", 482., 1., 0.429, 
  7., 0., 0., 20.238, 0.042, 0.018, 0.294, 0., 0., 0.76, "", "", "", "", "", 
  "", "", "", 133., 84572., 3.551, 0.006, 184., 0.008, 0.002, 428.9, 
  "people tested", "", "", "", "", "", "", "", "", "", 23.15, 2.3816775*^7, 
  "", 42.2, "", 8.353, "", "", 103.957, "", "", "", "", "", 80.46, ""}, 
 {"TWN", "Asia", "Taiwan", "2020-08-16", 484., 2., 1., 7., 0., 0., 20.322, 
  0.084, 0.042, 0.294, 0., 0., 0.77, "", "", "", "", "", "", "", "", 124., 
  84696., 3.556, 0.005, 181., 0.008, 0.006, 181., "people tested", "", "", 
  "", "", "", "", "", "", "", 23.15, 2.3816775*^7, "", 42.2, "", 8.353, "", 
  "", 103.957, "", "", "", "", "", 80.46, ""}, 
 {"TWN", "Asia", "Taiwan", "2020-08-17", 485., 1., 1.143, 7., 0., 0., 20.364, 
  0.042, 0.048, 0.294, 0., 0., 0.77, "", "", "", "", "", "", "", "", 260., 
  84956., 3.567, 0.011, 183., 0.008, 0.006, 160.1, "people tested", "", "", 
  "", "", "", "", "", "", "", 23.15, 2.3816775*^7, "", 42.2, "", 8.353, "", 
  "", 103.957, "", "", "", "", "", 80.46, ""}, 
 {"TWN", "Asia", "Taiwan", "2020-08-18", 486., 1., 0.857, 7., 0., 0., 20.406, 
  0.042, 0.036, 0.294, 0., 0., 0.76, "", "", "", "", "", "", "", "", 165., 
  85121., 3.574, 0.007, 186., 0.008, 0.005, 217., "people tested", "", "", 
  "", "", "", "", "", "", "", 23.15, 2.3816775*^7, "", 42.2, "", 8.353, "", 
  "", 103.957, "", "", "", "", "", 80.46, ""}, 
 {"TWN", "Asia", "Taiwan", "2020-08-19", 486., 0., 0.714, 7., 0., 0., 20.406, 
  0., 0.03, 0.294, 0., 0., 0.75, "", "", "", "", "", "", "", "", 222., 
  85343., 3.583, 0.009, 190., 0.008, 0.004, 266.1, "people tested", "", "", 
  "", "", "", "", "", "", "", 23.15, 2.3816775*^7, "", 42.2, "", 8.353, "", 
  "", 103.957, "", "", "", "", "", 80.46, ""}, 
 {"TWN", "Asia", "Taiwan", "2020-08-20", 486., 0., 0.714, 7., 0., 0., 20.406, 
  0., 0.03, 0.294, 0., 0., 0.75, "", "", "", "", "", "", "", "", 214., 
  85557., 3.592, 0.009, 188., 0.008, 0.004, 263.3, "people tested", "", "", 
  "", "", "", "", "", "", "", 23.15, 2.3816775*^7, "", 42.2, "", 8.353, "", 
  "", 103.957, "", "", "", "", "", 80.46, ""}, 
 {"TWN", "Asia", "Taiwan", "2020-08-21", 487., 1., 0.857, 7., 0., 0., 20.448, 
  0.042, 0.036, 0.294, 0., 0., 0.75, "", "", "", "", "", "", "", "", 217., 
  85774., 3.601, 0.009, 191., 0.008, 0.004, 222.9, "people tested", "", "", 
  "", "", "", "", "", "", "", 23.15, 2.3816775*^7, "", 42.2, "", 8.353, "", 
  "", 103.957, "", "", "", "", "", 80.46, ""}, 
 {"TWN", "Asia", "Taiwan", "2020-08-22", 487., 0., 0.714, 7., 0., 0., 20.448, 
  0., 0.03, 0.294, 0., 0., 0.75, "", "", "", "", "", "", "", "", 128., 
  85902., 3.607, 0.005, 190., 0.008, 0.004, 266.1, "people tested", "", "", 
  "", "", "", "", "", "", "", 23.15, 2.3816775*^7, "", 42.2, "", 8.353, "", 
  "", 103.957, "", "", "", "", "", 80.46, ""}, 
 {"TWN", "Asia", "Taiwan", "2020-08-23", 487., 0., 0.429, 7., 0., 0., 20.448, 
  0., 0.018, 0.294, 0., 0., 0.76, "", "", "", "", "", "", "", "", 117., 
  86019., 3.612, 0.005, 189., 0.008, 0.002, 440.6, "people tested", "", "", 
  "", "", "", "", "", "", "", 23.15, 2.3816775*^7, "", 42.2, "", 8.353, "", 
  "", 103.957, "", "", "", "", "", 80.46, ""}, 
 {"TWN", "Asia", "Taiwan", "2020-08-24", 487., 0., 0.286, 7., 0., 0., 20.448, 
  0., 0.012, 0.294, 0., 0., 0.77, "", "", "", "", "", "", "", "", 242., 
  86261., 3.622, 0.01, 186., 0.008, 0.002, 650.3, "people tested", "", "", 
  "", "", "", "", "", "", "", 23.15, 2.3816775*^7, "", 42.2, "", 8.353, "", 
  "", 103.957, "", "", "", "", "", 80.46, ""}, 
 {"TWN", "Asia", "Taiwan", "2020-08-25", 487., 0., 0.143, 7., 0., 0., 20.448, 
  0., 0.006, 0.294, 0., 0., 0.79, "", "", "", "", "", "", "", "", 155., 
  86416., 3.628, 0.007, 185., 0.008, 0.001, 1293.7, "people tested", "", "", 
  "", "", "", "", "", "", "", 23.15, 2.3816775*^7, "", 42.2, "", 8.353, "", 
  "", 103.957, "", "", "", "", "", 80.46, ""}, 
 {"TWN", "Asia", "Taiwan", "2020-08-26", 487., 0., 0.143, 7., 0., 0., 20.448, 
  0., 0.006, 0.294, 0., 0., 0.81, "", "", "", "", "", "", "", "", 182., 
  86598., 3.636, 0.008, 179., 0.008, 0.001, 1251.7, "people tested", "", "", 
  "", "", "", "", "", "", "", 23.15, 2.3816775*^7, "", 42.2, "", 8.353, "", 
  "", 103.957, "", "", "", "", "", 80.46, ""}, 
 {"TWN", "Asia", "Taiwan", "2020-08-27", 487., 0., 0.143, 7., 0., 0., 20.448, 
  0., 0.006, 0.294, 0., 0., 0.84, "", "", "", "", "", "", "", "", 204., 
  86802., 3.645, 0.009, 178., 0.007, 0.001, 1244.8, "people tested", "", "", 
  "", "", "", "", "", "", "", 23.15, 2.3816775*^7, "", 42.2, "", 8.353, "", 
  "", 103.957, "", "", "", "", "", 80.46, ""}, 
 {"TWN", "Asia", "Taiwan", "2020-08-28", 487., 0., 0., 7., 0., 0., 20.448, 
  0., 0., 0.294, 0., 0., 0.88, "", "", "", "", "", "", "", "", 177., 86979., 
  3.652, 0.007, 172., 0.007, 0., "", "people tested", "", "", "", "", "", "", 
  "", "", "", 23.15, 2.3816775*^7, "", 42.2, "", 8.353, "", "", 103.957, "", 
  "", "", "", "", 80.46, ""}, {"TWN", "Asia", "Taiwan", "2020-08-29", 488., 
  1., 0.143, 7., 0., 0., 20.49, 0.042, 0.006, 0.294, 0., 0., 0.92, "", "", 
  "", "", "", "", "", "", 148., 87127., 3.658, 0.006, 175., 0.007, 0.001, 
  1223.8, "people tested", "", "", "", "", "", "", "", "", "", 23.15, 
  2.3816775*^7, "", 42.2, "", 8.353, "", "", 103.957, "", "", "", "", "", 
  80.46, ""}, {"TWN", "Asia", "Taiwan", "2020-08-30", 488., 0., 0.143, 7., 
  0., 0., 20.49, 0., 0.006, 0.294, 0., 0., 0.95, "", "", "", "", "", "", "", 
  "", 157., 87284., 3.665, 0.007, 181., 0.008, 0.001, 1265.7, 
  "people tested", "", "", "", "", "", "", "", "", "", 23.15, 2.3816775*^7, 
  "", 42.2, "", 8.353, "", "", 103.957, "", "", "", "", "", 80.46, ""}, 
 {"TWN", "Asia", "Taiwan", "2020-08-31", 488., 0., 0.143, 7., 0., 0., 20.49, 
  0., 0.006, 0.294, 0., 0., 0.97, "", "", "", "", "", "", "", "", 215., 
  87499., 3.674, 0.009, 177., 0.007, 0.001, 1237.8, "people tested", "", "", 
  "", "", "", "", "", "", "", 23.15, 2.3816775*^7, "", 42.2, "", 8.353, "", 
  "", 103.957, "", "", "", "", "", 80.46, ""}, 
 {"TWN", "Asia", "Taiwan", "2020-09-01", 488., 0., 0.143, 7., 0., 0., 20.49, 
  0., 0.006, 0.294, 0., 0., 1.01, "", "", "", "", "", "", "", "", 144., 
  87643., 3.68, 0.006, 175., 0.007, 0.001, 1223.8, "people tested", "", "", 
  "", "", "", "", "", "", "", 23.15, 2.3816775*^7, "", 42.2, "", 8.353, "", 
  "", 103.957, "", "", "", "", "", 80.46, ""}, 
 {"TWN", "Asia", "Taiwan", "2020-09-02", 489., 1., 0.286, 7., 0., 0., 20.532, 
  0.042, 0.012, 0.294, 0., 0., 1.06, "", "", "", "", "", "", "", "", 152., 
  87795., 3.686, 0.006, 171., 0.007, 0.002, 597.9, "people tested", "", "", 
  "", "", "", "", "", "", "", 23.15, 2.3816775*^7, "", 42.2, "", 8.353, "", 
  "", 103.957, "", "", "", "", "", 80.46, ""}, 
 {"TWN", "Asia", "Taiwan", "2020-09-03", 489., 0., 0.286, 7., 0., 0., 20.532, 
  0., 0.012, 0.294, 0., 0., 1.08, "", "", "", "", "", "", "", "", 232., 
  88027., 3.696, 0.01, 175., 0.007, 0.002, 611.9, "people tested", "", "", 
  "", "", "", "", "", "", "", 23.15, 2.3816775*^7, "", 42.2, "", 8.353, "", 
  "", 103.957, "", "", "", "", "", 80.46, ""}, 
 {"TWN", "Asia", "Taiwan", "2020-09-04", 490., 1., 0.429, 7., 0., 0., 20.574, 
  0.042, 0.018, 0.294, 0., 0., 1.11, "", "", "", "", "", "", "", "", 242., 
  88269., 3.706, 0.01, 184., 0.008, 0.002, 428.9, "people tested", "", "", 
  "", "", "", "", "", "", "", 23.15, 2.3816775*^7, "", 42.2, "", 8.353, "", 
  "", 103.957, "", "", "", "", "", 80.46, ""}, 
 {"TWN", "Asia", "Taiwan", "2020-09-05", 492., 2., 0.571, 7., 0., 0., 20.658, 
  0.084, 0.024, 0.294, 0., 0., 1.12, "", "", "", "", "", "", "", "", 112., 
  88381., 3.711, 0.005, 179., 0.008, 0.003, 313.5, "people tested", "", "", 
  "", "", "", "", "", "", "", 23.15, 2.3816775*^7, "", 42.2, "", 8.353, "", 
  "", 103.957, "", "", "", "", "", 80.46, ""}, 
 {"TWN", "Asia", "Taiwan", "2020-09-06", 493., 1., 0.714, 7., 0., 0., 20.7, 
  0.042, 0.03, 0.294, 0., 0., 1.13, "", "", "", "", "", "", "", "", 173., 
  88554., 3.718, 0.007, 181., 0.008, 0.004, 253.5, "people tested", "", "", 
  "", "", "", "", "", "", "", 23.15, 2.3816775*^7, "", 42.2, "", 8.353, "", 
  "", 103.957, "", "", "", "", "", 80.46, ""}, 
 {"TWN", "Asia", "Taiwan", "2020-09-07", 494., 1., 0.857, 7., 0., 0., 20.742, 
  0.042, 0.036, 0.294, 0., 0., 1.14, "", "", "", "", "", "", "", "", 188., 
  88742., 3.726, 0.008, 178., 0.007, 0.005, 207.7, "people tested", "", "", 
  "", "", "", "", "", "", "", 23.15, 2.3816775*^7, "", 42.2, "", 8.353, "", 
  "", 103.957, "", "", "", "", "", 80.46, ""}, 
 {"TWN", "Asia", "Taiwan", "2020-09-08", 495., 1., 1., 7., 0., 0., 20.784, 
  0.042, 0.042, 0.294, 0., 0., 1.14, "", "", "", "", "", "", "", "", 187., 
  88929., 3.734, 0.008, 184., 0.008, 0.005, 184., "people tested", "", "", 
  "", "", "", "", "", "", "", 23.15, 2.3816775*^7, "", 42.2, "", 8.353, "", 
  "", 103.957, "", "", "", "", "", 80.46, ""}, 
 {"TWN", "Asia", "Taiwan", "2020-09-09", 495., 0., 0.857, 7., 0., 0., 20.784, 
  0., 0.036, 0.294, 0., 0., 1.14, "", "", "", "", "", "", "", "", 155., 
  89084., 3.74, 0.007, 184., 0.008, 0.005, 214.7, "people tested", "", "", 
  "", "", "", "", "", "", "", 23.15, 2.3816775*^7, "", 42.2, "", 8.353, "", 
  "", 103.957, "", "", "", "", "", 80.46, ""}, 
 {"TWN", "Asia", "Taiwan", "2020-09-10", 496., 1., 1., 7., 0., 0., 20.826, 
  0.042, 0.042, 0.294, 0., 0., 1.15, "", "", "", "", "", "", "", "", 224., 
  89308., 3.75, 0.009, 183., 0.008, 0.005, 183., "people tested", "", "", "", 
  "", "", "", "", "", "", 23.15, 2.3816775*^7, "", 42.2, "", 8.353, "", "", 
  103.957, "", "", "", "", "", 80.46, ""}, {"TWN", "Asia", "Taiwan", 
  "2020-09-11", 498., 2., 1.143, 7., 0., 0., 20.91, 0.084, 0.048, 0.294, 0., 
  0., 1.16, "", "", "", "", "", "", "", "", 186., 89494., 3.758, 0.008, 175., 
  0.007, 0.007, 153.1, "people tested", "", "", "", "", "", "", "", "", "", 
  23.15, 2.3816775*^7, "", 42.2, "", 8.353, "", "", 103.957, "", "", "", "", 
  "", 80.46, ""}, {"TWN", "Asia", "Taiwan", "2020-09-12", 498., 0., 0.857, 
  7., 0., 0., 20.91, 0., 0.036, 0.294, 0., 0., 1.15, "", "", "", "", "", "", 
  "", "", 126., 89620., 3.763, 0.005, 177., 0.007, 0.005, 206.5, 
  "people tested", "", "", "", "", "", "", "", "", "", 23.15, 2.3816775*^7, 
  "", 42.2, "", 8.353, "", "", 103.957, "", "", "", "", "", 80.46, ""}, 
 {"TWN", "Asia", "Taiwan", "2020-09-13", 498., 0., 0.714, 7., 0., 0., 20.91, 
  0., 0.03, 0.294, 0., 0., 1.16, "", "", "", "", "", "", "", "", 210., 
  89830., 3.772, 0.009, 182., 0.008, 0.004, 254.9, "people tested", "", "", 
  "", "", "", "", "", "", "", 23.15, 2.3816775*^7, "", 42.2, "", 8.353, "", 
  "", 103.957, "", "", "", "", "", 80.46, ""}, 
 {"TWN", "Asia", "Taiwan", "2020-09-14", 499., 1., 0.714, 7., 0., 0., 20.952, 
  0.042, 0.03, 0.294, 0., 0., 1.17, "", "", "", "", "", "", "", "", 154., 
  89984., 3.778, 0.006, 177., 0.007, 0.004, 247.9, "people tested", "", "", 
  "", "", "", "", "", "", "", 23.15, 2.3816775*^7, "", 42.2, "", 8.353, "", 
  "", 103.957, "", "", "", "", "", 80.46, ""}, 
 {"TWN", "Asia", "Taiwan", "2020-09-15", 499., 0., 0.571, 7., 0., 0., 20.952, 
  0., 0.024, 0.294, 0., 0., 1.19, "", "", "", "", "", "", "", "", 160., 
  90144., 3.785, 0.007, 174., 0.007, 0.003, 304.7, "people tested", "", "", 
  "", "", "", "", "", "", "", 23.15, 2.3816775*^7, "", 42.2, "", 8.353, "", 
  "", 103.957, "", "", "", "", "", 80.46, ""}, 
 {"TWN", "Asia", "Taiwan", "2020-09-16", 500., 1., 0.714, 7., 0., 0., 20.994, 
  0.042, 0.03, 0.294, 0., 0., 1.21, "", "", "", "", "", "", "", "", 282., 
  90426., 3.797, 0.012, 192., 0.008, 0.004, 268.9, "people tested", "", "", 
  "", "", "", "", "", "", "", 23.15, 2.3816775*^7, "", 42.2, "", 8.353, "", 
  "", 103.957, "", "", "", "", "", 80.46, ""}, 
 {"TWN", "Asia", "Taiwan", "2020-09-17", 503., 3., 1., 7., 0., 0., 21.12, 
  0.126, 0.042, 0.294, 0., 0., 1.22, "", "", "", "", "", "", "", "", 680., 
  91106., 3.825, 0.029, 257., 0.011, 0.004, 257., "people tested", "", "", 
  "", "", "", "", "", "", "", 23.15, 2.3816775*^7, "", 42.2, "", 8.353, "", 
  "", 103.957, "", "", "", "", "", 80.46, ""}, 
 {"TWN", "Asia", "Taiwan", "2020-09-18", 503., 0., 0.714, 7., 0., 0., 21.12, 
  0., 0.03, 0.294, 0., 0., 1.21, "", "", "", "", "", "", "", "", 351., 
  91457., 3.84, 0.015, 280., 0.012, 0.003, 392.2, "people tested", "", "", 
  "", "", "", "", "", "", "", 23.15, 2.3816775*^7, "", 42.2, "", 8.353, "", 
  "", 103.957, "", "", "", "", "", 80.46, ""}, 
 {"TWN", "Asia", "Taiwan", "2020-09-19", 506., 3., 1.143, 7., 0., 0., 21.246, 
  0.126, 0.048, 0.294, 0., 0., 1.22, "", "", "", "", "", "", "", "", 95., 
  91552., 3.844, 0.004, 276., 0.012, 0.004, 241.5, "people tested", "", "", 
  "", "", "", "", "", "", "", 23.15, 2.3816775*^7, "", 42.2, "", 8.353, "", 
  "", 103.957, "", "", "", "", "", 80.46, ""}, 
 {"TWN", "Asia", "Taiwan", "2020-09-20", 507., 1., 1.286, 7., 0., 0., 21.288, 
  0.042, 0.054, 0.294, 0., 0., 1.2, "", "", "", "", "", "", "", "", 98., 
  91650., 3.848, 0.004, 260., 0.011, 0.005, 202.2, "people tested", "", "", 
  "", "", "", "", "", "", "", 23.15, 2.3816775*^7, "", 42.2, "", 8.353, "", 
  "", 103.957, "", "", "", "", "", 80.46, ""}, 
 {"TWN", "Asia", "Taiwan", "2020-09-21", 509., 2., 1.429, 7., 0., 0., 21.371, 
  0.084, 0.06, 0.294, 0., 0., 1.18, "", "", "", "", "", "", "", "", 283., 
  91933., 3.86, 0.012, 278., 0.012, 0.005, 194.5, "people tested", "", "", 
  "", "", "", "", "", "", "", 23.15, 2.3816775*^7, "", 42.2, "", 8.353, "", 
  "", 103.957, "", "", "", "", "", 80.46, ""}, 
 {"TWN", "Asia", "Taiwan", "2020-09-22", 509., 0., 1.429, 7., 0., 0., 21.371, 
  0., 0.06, 0.294, 0., 0., 1.16, "", "", "", "", "", "", "", "", 175., 
  92108., 3.867, 0.007, 281., 0.012, 0.005, 196.6, "people tested", "", "", 
  "", "", "", "", "", "", "", 23.15, 2.3816775*^7, "", 42.2, "", 8.353, "", 
  "", 103.957, "", "", "", "", "", 80.46, ""}, 
 {"TWN", "Asia", "Taiwan", "2020-09-23", 509., 0., 1.286, 7., 0., 0., 21.371, 
  0., 0.054, 0.294, 0., 0., 1.15, "", "", "", "", "", "", "", "", 257., 
  92365., 3.878, 0.011, 277., 0.012, 0.005, 215.4, "people tested", "", "", 
  "", "", "", "", "", "", "", 23.15, 2.3816775*^7, "", 42.2, "", 8.353, "", 
  "", 103.957, "", "", "", "", "", 80.46, ""}, 
 {"TWN", "Asia", "Taiwan", "2020-09-24", 509., 0., 0.857, 7., 0., 0., 21.371, 
  0., 0.036, 0.294, 0., 0., 1.15, "", "", "", "", "", "", "", "", 198., 
  92563., 3.886, 0.008, 208., 0.009, 0.004, 242.7, "people tested", "", "", 
  "", "", "", "", "", "", "", 23.15, 2.3816775*^7, "", 42.2, "", 8.353, "", 
  "", 103.957, "", "", "", "", "", 80.46, ""}, 
 {"TWN", "Asia", "Taiwan", "2020-09-25", 510., 1., 1., 7., 0., 0., 21.413, 
  0.042, 0.042, 0.294, 0., 0., 1.15, "", "", "", "", "", "", "", "", 137., 
  92700., 3.892, 0.006, 178., 0.007, 0.006, 178., "people tested", "", "", 
  "", "", "", "", "", "", "", 23.15, 2.3816775*^7, "", 42.2, "", 8.353, "", 
  "", 103.957, "", "", "", "", "", 80.46, ""}, 
 {"TWN", "Asia", "Taiwan", "2020-09-26", 510., 0., 0.571, 7., 0., 0., 21.413, 
  0., 0.024, 0.294, 0., 0., 1.17, "", "", "", "", "", "", "", "", 275., 
  92975., 3.904, 0.012, 203., 0.009, 0.003, 355.5, "people tested", "", "", 
  "", "", "", "", "", "", "", 23.15, 2.3816775*^7, "", 42.2, "", 8.353, "", 
  "", 103.957, "", "", "", "", "", 80.46, ""}, 
 {"TWN", "Asia", "Taiwan", "2020-09-27", 510., 0., 0.429, 7., 0., 0., 21.413, 
  0., 0.018, 0.294, 0., 0., 1.19, "", "", "", "", "", "", "", "", 204., 
  93179., 3.912, 0.009, 218., 0.009, 0.002, 508.2, "people tested", "", "", 
  "", "", "", "", "", "", "", 23.15, 2.3816775*^7, "", 42.2, "", 8.353, "", 
  "", 103.957, "", "", "", "", "", 80.46, ""}, 
 {"TWN", "Asia", "Taiwan", "2020-09-28", 513., 3., 0.571, 7., 0., 0., 21.539, 
  0.126, 0.024, 0.294, 0., 0., 1.21, "", "", "", "", "", "", "", "", 259., 
  93438., 3.923, 0.011, 215., 0.009, 0.003, 376.5, "people tested", "", "", 
  "", "", "", "", "", "", "", 23.15, 2.3816775*^7, "", 42.2, "", 8.353, "", 
  "", 103.957, "", "", "", "", "", 80.46, ""}, 
 {"TWN", "Asia", "Taiwan", "2020-09-29", 513., 0., 0.571, 7., 0., 0., 21.539, 
  0., 0.024, 0.294, 0., 0., 1.21, "", "", "", "", "", "", "", "", 211., 
  93649., 3.932, 0.009, 220., 0.009, 0.003, 385.3, "people tested", "", "", 
  "", "", "", "", "", "", "", 23.15, 2.3816775*^7, "", 42.2, "", 8.353, "", 
  "", 103.957, "", "", "", "", "", 80.46, ""}, 
 {"TWN", "Asia", "Taiwan", "2020-09-30", 514., 1., 0.714, 7., 0., 0., 21.581, 
  0.042, 0.03, 0.294, 0., 0., 1.21, "", "", "", "", "", "", "", "", 260., 
  93909., 3.943, 0.011, 221., 0.009, 0.003, 309.5, "people tested", "", "", 
  "", "", "", "", "", "", "", 23.15, 2.3816775*^7, "", 42.2, "", 8.353, "", 
  "", 103.957, "", "", "", "", "", 80.46, ""}, 
 {"TWN", "Asia", "Taiwan", "2020-10-01", 515., 1., 0.857, 7., 0., 0., 21.623, 
  0.042, 0.036, 0.294, 0., 0., 1.22, "", "", "", "", "", "", "", "", 152., 
  94061., 3.949, 0.006, 214., 0.009, 0.004, 249.7, "people tested", "", "", 
  "", "", "", "", "", "", "", 23.15, 2.3816775*^7, "", 42.2, "", 8.353, "", 
  "", 103.957, "", "", "", "", "", 80.46, ""}, 
 {"TWN", "Asia", "Taiwan", "2020-10-02", 517., 2., 1., 7., 0., 0., 21.707, 
  0.084, 0.042, 0.294, 0., 0., 1.22, "", "", "", "", "", "", "", "", 392., 
  94453., 3.966, 0.016, 250., 0.01, 0.004, 250., "people tested", "", "", "", 
  "", "", "", "", "", "", 23.15, 2.3816775*^7, "", 42.2, "", 8.353, "", "", 
  103.957, "", "", "", "", "", 80.46, ""}, {"TWN", "Asia", "Taiwan", 
  "2020-10-03", 517., 0., 1., 7., 0., 0., 21.707, 0., 0.042, 0.294, 0., 0., 
  1.22, "", "", "", "", "", "", "", "", 109., 94562., 3.97, 0.005, 227., 
  0.01, 0.004, 227., "people tested", "", "", "", "", "", "", "", "", "", 
  23.15, 2.3816775*^7, "", 42.2, "", 8.353, "", "", 103.957, "", "", "", "", 
  "", 80.46, ""}, {"TWN", "Asia", "Taiwan", "2020-10-04", 517., 0., 1., 7., 
  0., 0., 21.707, 0., 0.042, 0.294, 0., 0., 1.23, "", "", "", "", "", "", "", 
  "", 167., 94729., 3.977, 0.007, 221., 0.009, 0.005, 221., "people tested", 
  "", "", "", "", "", "", "", "", "", 23.15, 2.3816775*^7, "", 42.2, "", 
  8.353, "", "", 103.957, "", "", "", "", "", 80.46, ""}, 
 {"TWN", "Asia", "Taiwan", "2020-10-05", 518., 1., 0.714, 7., 0., 0., 21.749, 
  0.042, 0.03, 0.294, 0., 0., 1.24, "", "", "", "", "", "", "", "", 356., 
  95085., 3.992, 0.015, 235., 0.01, 0.003, 329.1, "people tested", "", "", 
  "", "", "", "", "", "", "", 23.15, 2.3816775*^7, "", 42.2, "", 8.353, "", 
  "", 103.957, "", "", "", "", "", 80.46, ""}, 
 {"TWN", "Asia", "Taiwan", "2020-10-06", 521., 3., 1.143, 7., 0., 0., 21.875, 
  0.126, 0.048, 0.294, 0., 0., 1.26, "", "", "", "", "", "", "", "", 170., 
  95255., 3.999, 0.007, 229., 0.01, 0.005, 200.3, "people tested", "", "", 
  "", "", "", "", "", "", "", 23.15, 2.3816775*^7, "", 42.2, "", 8.353, "", 
  "", 103.957, "", "", "", "", "", 80.46, ""}, 
 {"TWN", "Asia", "Taiwan", "2020-10-07", 523., 2., 1.286, 7., 0., 0., 21.959, 
  0.084, 0.054, 0.294, 0., 0., 1.26, "", "", "", "", "", "", "", "", 432., 
  95687., 4.018, 0.018, 254., 0.011, 0.005, 197.5, "people tested", "", "", 
  "", "", "", "", "", "", "", 23.15, 2.3816775*^7, "", 42.2, "", 8.353, "", 
  "", 103.957, "", "", "", "", "", 80.46, ""}, 
 {"TWN", "Asia", "Taiwan", "2020-10-08", 524., 1., 1.286, 7., 0., 0., 22.001, 
  0.042, 0.054, 0.294, 0., 0., 1.25, "", "", "", "", "", "", "", "", 590., 
  96277., 4.042, 0.025, 317., 0.013, 0.004, 246.5, "people tested", "", "", 
  "", "", "", "", "", "", "", 23.15, 2.3816775*^7, "", 42.2, "", 8.353, "", 
  "", 103.957, "", "", "", "", "", 80.46, ""}, 
 {"TWN", "Asia", "Taiwan", "2020-10-09", 527., 3., 1.429, 7., 0., 0., 22.127, 
  0.126, 0.06, 0.294, 0., 0., 1.24, "", "", "", "", "", "", "", "", 339., 
  96616., 4.057, 0.014, 309., 0.013, 0.005, 216.2, "people tested", "", "", 
  "", "", "", "", "", "", "", 23.15, 2.3816775*^7, "", 42.2, "", 8.353, "", 
  "", 103.957, "", "", "", "", "", 80.46, ""}, 
 {"TWN", "Asia", "Taiwan", "2020-10-10", 527., 0., 1.429, 7., 0., 0., 22.127, 
  0., 0.06, 0.294, 0., 0., 1.23, "", "", "", "", "", "", "", "", 114., 
  96730., 4.061, 0.005, 310., 0.013, 0.005, 216.9, "people tested", "", "", 
  "", "", "", "", "", "", "", 23.15, 2.3816775*^7, "", 42.2, "", 8.353, "", 
  "", 103.957, "", "", "", "", "", 80.46, ""}, 
 {"TWN", "Asia", "Taiwan", "2020-10-11", 527., 0., 1.429, 7., 0., 0., 22.127, 
  0., 0.06, 0.294, 0., 0., 1.23, "", "", "", "", "", "", "", "", 123., 
  96853., 4.067, 0.005, 303., 0.013, 0.005, 212., "people tested", "", "", 
  "", "", "", "", "", "", "", 23.15, 2.3816775*^7, "", 42.2, "", 8.353, "", 
  "", 103.957, "", "", "", "", "", 80.46, ""}, 
 {"TWN", "Asia", "Taiwan", "2020-10-12", 529., 2., 1.571, 7., 0., 0., 22.211, 
  0.084, 0.066, 0.294, 0., 0., 1.23, "", "", "", "", "", "", "", "", 305., 
  97158., 4.079, 0.013, 296., 0.012, 0.005, 188.4, "people tested", "", "", 
  "", "", "", "", "", "", "", 23.15, 2.3816775*^7, "", 42.2, "", 8.353, "", 
  "", 103.957, "", "", "", "", "", 80.46, ""}, 
 {"TWN", "Asia", "Taiwan", "2020-10-13", 530., 1., 1.286, 7., 0., 0., 22.253, 
  0.042, 0.054, 0.294, 0., 0., 1.23, "", "", "", "", "", "", "", "", 271., 
  97429., 4.091, 0.011, 311., 0.013, 0.004, 241.8, "people tested", "", "", 
  "", "", "", "", "", "", "", 23.15, 2.3816775*^7, "", 42.2, "", 8.353, "", 
  "", 103.957, "", "", "", "", "", 80.46, ""}, 
 {"TWN", "Asia", "Taiwan", "2020-10-14", 530., 0., 1., 7., 0., 0., 22.253, 
  0., 0.042, 0.294, 0., 0., 1.23, "", "", "", "", "", "", "", "", 345., 
  97774., 4.105, 0.014, 298., 0.013, 0.003, 298., "people tested", "", "", 
  "", "", "", "", "", "", "", 23.15, 2.3816775*^7, "", 42.2, "", 8.353, "", 
  "", 103.957, "", "", "", "", "", 80.46, ""}, 
 {"TWN", "Asia", "Taiwan", "2020-10-15", 531., 1., 1., 7., 0., 0., 22.295, 
  0.042, 0.042, 0.294, 0., 0., 1.24, "", "", "", "", "", "", "", "", 589., 
  98363., 4.13, 0.025, 298., 0.013, 0.003, 298., "people tested", "", "", "", 
  "", "", "", "", "", "", 23.15, 2.3816775*^7, "", 42.2, "", 8.353, "", "", 
  103.957, "", "", "", "", "", 80.46, ""}, {"TWN", "Asia", "Taiwan", 
  "2020-10-16", 535., 4., 1.143, 7., 0., 0., 22.463, 0.168, 0.048, 0.294, 0., 
  0., 1.26, "", "", "", "", "", "", "", "", 382., 98745., 4.146, 0.016, 304., 
  0.013, 0.004, 266., "people tested", "", "", "", "", "", "", "", "", "", 
  23.15, 2.3816775*^7, "", 42.2, "", 8.353, "", "", 103.957, "", "", "", "", 
  "", 80.46, ""}, {"TWN", "Asia", "Taiwan", "2020-10-17", 535., 0., 1.143, 
  7., 0., 0., 22.463, 0., 0.048, 0.294, 0., 0., 1.26, "", "", "", "", "", "", 
  "", "", 132., 98877., 4.152, 0.006, 307., 0.013, 0.004, 268.6, 
  "people tested", "", "", "", "", "", "", "", "", "", 23.15, 2.3816775*^7, 
  "", 42.2, "", 8.353, "", "", 103.957, "", "", "", "", "", 80.46, ""}, 
 {"TWN", "Asia", "Taiwan", "2020-10-18", 535., 0., 1.143, 7., 0., 0., 22.463, 
  0., 0.048, 0.294, 0., 0., 1.26, "", "", "", "", "", "", "", "", 176., 
  99053., 4.159, 0.007, 314., 0.013, 0.004, 274.7, "people tested", "", "", 
  "", "", "", "", "", "", "", 23.15, 2.3816775*^7, "", 42.2, "", 8.353, "", 
  "", 103.957, "", "", "", "", "", 80.46, ""}, 
 {"TWN", "Asia", "Taiwan", "2020-10-19", 540., 5., 1.571, 7., 0., 0., 22.673, 
  0.21, 0.066, 0.294, 0., 0., 1.27, "", "", "", "", "", "", "", "", 314., 
  99367., 4.172, 0.013, 316., 0.013, 0.005, 201.1, "people tested", "", "", 
  "", "", "", "", "", "", "", 23.15, 2.3816775*^7, "", 42.2, "", 8.353, "", 
  "", 103.957, "", "", "", "", "", 80.46, ""}, 
 {"TWN", "Asia", "Taiwan", "2020-10-20", 543., 3., 1.857, 7., 0., 0., 22.799, 
  0.126, 0.078, 0.294, 0., 0., 1.26, "", "", "", "", "", "", "", "", 223., 
  99590., 4.182, 0.009, 309., 0.013, 0.006, 166.4, "people tested", "", "", 
  "", "", "", "", "", "", "", 23.15, 2.3816775*^7, "", 42.2, "", 8.353, "", 
  "", 103.957, "", "", "", "", "", 80.46, ""}, 
 {"TWN", "Asia", "Taiwan", "2020-10-21", 544., 1., 2., 7., 0., 0., 22.841, 
  0.042, 0.084, 0.294, 0., 0., 1.24, "", "", "", "", "", "", "", "", 215., 
  99805., 4.191, 0.009, 290., 0.012, 0.007, 145., "people tested", "", "", 
  "", "", "", "", "", "", "", 23.15, 2.3816775*^7, "", 42.2, "", 8.353, "", 
  "", 103.957, "", "", "", "", "", 80.46, ""}, 
 {"TWN", "Asia", "Taiwan", "2020-10-22", 548., 4., 2.429, 7., 0., 0., 23.009, 
  0.168, 0.102, 0.294, 0., 0., 1.22, "", "", "", "", "", "", "", "", 329., 
  100134., 4.204, 0.014, 253., 0.011, 0.01, 104.2, "people tested", "", "", 
  "", "", "", "", "", "", "", 23.15, 2.3816775*^7, "", 42.2, "", 8.353, "", 
  "", 103.957, "", "", "", "", "", 80.46, ""}, 
 {"TWN", "Asia", "Taiwan", "2020-10-23", 548., 0., 1.857, 7., 0., 0., 23.009, 
  0., 0.078, 0.294, 0., 0., 1.2, "", "", "", "", "", "", "", "", 177., 
  100311., 4.212, 0.007, 224., 0.009, 0.008, 120.6, "people tested", "", "", 
  "", "", "", "", "", "", "", 23.15, 2.3816775*^7, "", 42.2, "", 8.353, "", 
  "", 103.957, "", "", "", "", "", 80.46, ""}, 
 {"TWN", "Asia", "Taiwan", "2020-10-24", 550., 2., 2.143, 7., 0., 0., 23.093, 
  0.084, 0.09, 0.294, 0., 0., 1.19, "", "", "", "", "", "", "", "", 97., 
  100408., 4.216, 0.004, 219., 0.009, 0.01, 102.2, "people tested", "", "", 
  "", "", "", "", "", "", "", 23.15, 2.3816775*^7, "", 42.2, "", 8.353, "", 
  "", 103.957, "", "", "", "", "", 80.46, ""}, 
 {"TWN", "Asia", "Taiwan", "2020-10-25", 550., 0., 2.143, 7., 0., 0., 23.093, 
  0., 0.09, 0.294, 0., 0., 1.17, "", "", "", "", "", "", "", "", 118., 
  100526., 4.221, 0.005, 210., 0.009, 0.01, 98., "people tested", "", "", "", 
  "", "", "", "", "", "", 23.15, 2.3816775*^7, "", 42.2, "", 8.353, "", "", 
  103.957, "", "", "", "", "", 80.46, ""}, {"TWN", "Asia", "Taiwan", 
  "2020-10-26", 550., 0., 1.429, 7., 0., 0., 23.093, 0., 0.06, 0.294, 0., 0., 
  1.17, "", "", "", "", "", "", "", "", 293., 100819., 4.233, 0.012, 207., 
  0.009, 0.007, 144.9, "people tested", "", "", "", "", "", "", "", "", "", 
  23.15, 2.3816775*^7, "", 42.2, "", 8.353, "", "", 103.957, "", "", "", "", 
  "", 80.46, ""}, {"TWN", "Asia", "Taiwan", "2020-10-27", 550., 0., 1., 7., 
  0., 0., 23.093, 0., 0.042, 0.294, 0., 0., 1.18, "", "", "", "", "", "", "", 
  "", 206., 101025., 4.242, 0.009, 205., 0.009, 0.005, 205., "people tested", 
  "", "", "", "", "", "", "", "", "", 23.15, 2.3816775*^7, "", 42.2, "", 
  8.353, "", "", 103.957, "", "", "", "", "", 80.46, ""}, 
 {"TWN", "Asia", "Taiwan", "2020-10-28", 550., 0., 0.857, 7., 0., 0., 23.093, 
  0., 0.036, 0.294, 0., 0., 1.19, "", "", "", "", "", "", "", "", 198., 
  101223., 4.25, 0.008, 203., 0.009, 0.004, 236.9, "people tested", "", "", 
  "", "", "", "", "", "", "", 23.15, 2.3816775*^7, "", 42.2, "", 8.353, "", 
  "", 103.957, "", "", "", "", "", 80.46, ""}, 
 {"TWN", "Asia", "Taiwan", "2020-10-29", 553., 3., 0.714, 7., 0., 0., 23.219, 
  0.126, 0.03, 0.294, 0., 0., 1.22, "", "", "", "", "", "", "", "", 569., 
  101792., 4.274, 0.024, 237., 0.01, 0.003, 331.9, "people tested", "", "", 
  "", "", "", "", "", "", "", 23.15, 2.3816775*^7, "", 42.2, "", 8.353, "", 
  "", 103.957, "", "", "", "", "", 80.46, ""}, 
 {"TWN", "Asia", "Taiwan", "2020-10-30", 554., 1., 0.857, 7., 0., 0., 23.261, 
  0.042, 0.036, 0.294, 0., 0., 1.23, "", "", "", "", "", "", "", "", 156., 
  101948., 4.281, 0.007, 234., 0.01, 0.004, 273., "people tested", "", "", 
  "", "", "", "", "", "", "", 23.15, 2.3816775*^7, "", 42.2, "", 8.353, "", 
  "", 103.957, "", "", "", "", "", 80.46, ""}, 
 {"TWN", "Asia", "Taiwan", "2020-10-31", 555., 1., 0.714, 7., 0., 0., 23.303, 
  0.042, 0.03, 0.294, 0., 0., 1.25, "", "", "", "", "", "", "", "", 93., 
  102041., 4.284, 0.004, 233., 0.01, 0.003, 326.3, "people tested", "", "", 
  "", "", "", "", "", "", "", 23.15, 2.3816775*^7, "", 42.2, "", 8.353, "", 
  "", 103.957, "", "", "", "", "", 80.46, ""}, 
 {"TWN", "Asia", "Taiwan", "2020-11-01", 558., 3., 1.143, 7., 0., 0., 23.429, 
  0.126, 0.048, 0.294, 0., 0., 1.26, "", "", "", "", "", "", "", "", 116., 
  102157., 4.289, 0.005, 233., 0.01, 0.005, 203.8, "people tested", "", "", 
  "", "", "", "", "", "", "", 23.15, 2.3816775*^7, "", 42.2, "", 8.353, "", 
  "", 103.957, "", "", "", "", "", 80.46, ""}, 
 {"TWN", "Asia", "Taiwan", "2020-11-02", 563., 5., 1.857, 7., 0., 0., 23.639, 
  0.21, 0.078, 0.294, 0., 0., 1.27, "", "", "", "", "", "", "", "", 352., 
  102509., 4.304, 0.015, 241., 0.01, 0.008, 129.8, "people tested", "", "", 
  "", "", "", "", "", "", "", 23.15, 2.3816775*^7, "", 42.2, "", 8.353, "", 
  "", 103.957, "", "", "", "", "", 80.46, ""}, 
 {"TWN", "Asia", "Taiwan", "2020-11-03", 567., 4., 2.429, 7., 0., 0., 23.807, 
  0.168, 0.102, 0.294, 0., 0., 1.26, "", "", "", "", "", "", "", "", 288., 
  102797., 4.316, 0.012, 253., 0.011, 0.01, 104.2, "people tested", "", "", 
  "", "", "", "", "", "", "", 23.15, 2.3816775*^7, "", 42.2, "", 8.353, "", 
  "", 103.957, "", "", "", "", "", 80.46, ""}, 
 {"TWN", "Asia", "Taiwan", "2020-11-04", 568., 1., 2.571, 7., 0., 0., 23.849, 
  0.042, 0.108, 0.294, 0., 0., 1.24, "", "", "", "", "", "", "", "", 325., 
  103122., 4.33, 0.014, 271., 0.011, 0.009, 105.4, "people tested", "", "", 
  "", "", "", "", "", "", "", 23.15, 2.3816775*^7, "", 42.2, "", 8.353, "", 
  "", 103.957, "", "", "", "", "", 80.46, ""}, 
 {"TWN", "Asia", "Taiwan", "2020-11-05", 569., 1., 2.286, 7., 0., 0., 23.891, 
  0.042, 0.096, 0.294, 0., 0., 1.23, "", "", "", "", "", "", "", "", 272., 
  103394., 4.341, 0.011, 229., 0.01, 0.01, 100.2, "people tested", "", "", 
  "", "", "", "", "", "", "", 23.15, 2.3816775*^7, "", 42.2, "", 8.353, "", 
  "", 103.957, "", "", "", "", "", 80.46, ""}, 
 {"TWN", "Asia", "Taiwan", "2020-11-06", 573., 4., 2.714, 7., 0., 0., 24.059, 
  0.168, 0.114, 0.294, 0., 0., 1.23, "", "", "", "", "", "", "", "", 394., 
  103788., 4.358, 0.017, 263., 0.011, 0.01, 96.9, "people tested", "", "", 
  "", "", "", "", "", "", "", 23.15, 2.3816775*^7, "", 42.2, "", 8.353, "", 
  "", 103.957, "", "", "", "", "", 80.46, ""}, 
 {"TWN", "Asia", "Taiwan", "2020-11-07", 573., 0., 2.571, 7., 0., 0., 24.059, 
  0., 0.108, 0.294, 0., 0., 1.22, "", "", "", "", "", "", "", "", 114., 
  103902., 4.363, 0.005, 266., 0.011, 0.01, 103.5, "people tested", "", "", 
  "", "", "", "", "", "", "", 23.15, 2.3816775*^7, "", 42.2, "", 8.353, "", 
  "", 103.957, "", "", "", "", "", 80.46, ""}, 
 {"TWN", "Asia", "Taiwan", "2020-11-08", 577., 4., 2.714, 7., 0., 0., 24.227, 
  0.168, 0.114, 0.294, 0., 0., 1.22, "", "", "", "", "", "", "", "", 118., 
  104020., 4.368, 0.005, 266., 0.011, 0.01, 98., "people tested", "", "", "", 
  "", "", "", "", "", "", 23.15, 2.3816775*^7, "", 42.2, "", 8.353, "", "", 
  103.957, "", "", "", "", "", 80.46, ""}, {"TWN", "Asia", "Taiwan", 
  "2020-11-09", 578., 1., 2.143, 7., 0., 0., 24.269, 0.042, 0.09, 0.294, 0., 
  0., 1.21, "", "", "", "", "", "", "", "", 320., 104340., 4.381, 0.013, 
  262., 0.011, 0.008, 122.3, "people tested", "", "", "", "", "", "", "", "", 
  "", 23.15, 2.3816775*^7, "", 42.2, "", 8.353, "", "", 103.957, "", "", "", 
  "", "", 80.46, ""}, {"TWN", "Asia", "Taiwan", "2020-11-10", 580., 2., 
  1.857, 7., 0., 0., 24.353, 0.084, 0.078, 0.294, 0., 0., 1.21, "", "", "", 
  "", "", "", "", "", 292., 104632., 4.393, 0.012, 262., 0.011, 0.007, 141.1, 
  "people tested", "", "", "", "", "", "", "", "", "", 23.15, 2.3816775*^7, 
  "", 42.2, "", 8.353, "", "", 103.957, "", "", "", "", "", 80.46, ""}, 
 {"TWN", "Asia", "Taiwan", "2020-11-11", 584., 4., 2.286, 7., 0., 0., 24.521, 
  0.168, 0.096, 0.294, 0., 0., 1.21, "", "", "", "", "", "", "", "", 287., 
  104919., 4.405, 0.012, 257., 0.011, 0.009, 112.4, "people tested", "", "", 
  "", "", "", "", "", "", "", 23.15, 2.3816775*^7, "", 42.2, "", 8.353, "", 
  "", 103.957, "", "", "", "", "", 80.46, ""}, 
 {"TWN", "Asia", "Taiwan", "2020-11-12", 589., 5., 2.857, 7., 0., 0., 24.73, 
  0.21, 0.12, 0.294, 0., 0., 1.2, "", "", "", "", "", "", "", "", 380., 
  105299., 4.421, 0.016, 272., 0.011, 0.011, 95.2, "people tested", "", "", 
  "", "", "", "", "", "", "", 23.15, 2.3816775*^7, "", 42.2, "", 8.353, "", 
  "", 103.957, "", "", "", "", "", 80.46, ""}, 
 {"TWN", "Asia", "Taiwan", "2020-11-13", 597., 8., 3.429, 7., 0., 0., 25.066, 
  0.336, 0.144, 0.294, 0., 0., 1.18, "", "", "", "", "", "", "", "", 204., 
  105503., 4.43, 0.009, 245., 0.01, 0.014, 71.4, "people tested", "", "", "", 
  "", "", "", "", "", "", 23.15, 2.3816775*^7, "", 42.2, "", 8.353, "", "", 
  103.957, "", "", "", "", "", 80.46, ""}, {"TWN", "Asia", "Taiwan", 
  "2020-11-14", 600., 3., 3.857, 7., 0., 0., 25.192, 0.126, 0.162, 0.294, 0., 
  0., 1.16, "", "", "", "", "", "", "", "", 98., 105601., 4.434, 0.004, 243., 
  0.01, 0.016, 63., "people tested", "", "", "", "", "", "", "", "", "", 
  23.15, 2.3816775*^7, "", 42.2, "", 8.353, "", "", 103.957, "", "", "", "", 
  "", 80.46, ""}, {"TWN", "Asia", "Taiwan", "2020-11-15", 602., 2., 3.571, 
  7., 0., 0., 25.276, 0.084, 0.15, 0.294, 0., 0., 1.13, "", "", "", "", "", 
  "", "", "", 102., 105703., 4.438, 0.004, 240., 0.01, 0.015, 67.2, 
  "people tested", "", "", "", "", "", "", "", "", "", 23.15, 2.3816775*^7, 
  "", 42.2, "", 8.353, "", "", 103.957, "", "", "", "", "", 80.46, ""}, 
 {"TWN", "Asia", "Taiwan", "2020-11-16", 603., 1., 3.571, 7., 0., 0., 25.318, 
  0.042, 0.15, 0.294, 0., 0., 1.11, "", "", "", "", "", "", "", "", 382., 
  106085., 4.454, 0.016, 249., 0.01, 0.014, 69.7, "people tested", "", "", 
  "", "", "", "", "", "", "", 23.15, 2.3816775*^7, "", 42.2, "", 8.353, "", 
  "", 103.957, "", "", "", "", "", 80.46, ""}, 
 {"TWN", "Asia", "Taiwan", "2020-11-17", 605., 2., 3.571, 7., 0., 0., 25.402, 
  0.084, 0.15, 0.294, 0., 0., 1.09, "", "", "", "", "", "", "", "", 215., 
  106300., 4.463, 0.009, 238., 0.01, 0.015, 66.6, "people tested", "", "", 
  "", "", "", "", "", "", "", 23.15, 2.3816775*^7, "", 42.2, "", 8.353, "", 
  "", 103.957, "", "", "", "", "", 80.46, ""}, 
 {"TWN", "Asia", "Taiwan", "2020-11-18", 607., 2., 3.286, 7., 0., 0., 25.486, 
  0.084, 0.138, 0.294, 0., 0., 1.08, "", "", "", "", "", "", "", "", 287., 
  106587., 4.475, 0.012, 238., 0.01, 0.014, 72.4, "people tested", "", "", 
  "", "", "", "", "", "", "", 23.15, 2.3816775*^7, "", 42.2, "", 8.353, "", 
  "", 103.957, "", "", "", "", "", 80.46, ""}, 
 {"TWN", "Asia", "Taiwan", "2020-11-19", 609., 2., 2.857, 7., 0., 0., 25.57, 
  0.084, 0.12, 0.294, 0., 0., 1.07, "", "", "", "", "", "", "", "", 429., 
  107016., 4.493, 0.018, 245., 0.01, 0.012, 85.8, "people tested", "", "", 
  "", "", "", "", "", "", "", 23.15, 2.3816775*^7, "", 42.2, "", 8.353, "", 
  "", 103.957, "", "", "", "", "", 80.46, ""}, 
 {"TWN", "Asia", "Taiwan", "2020-11-20", 611., 2., 2., 7., 0., 0., 25.654, 
  0.084, 0.084, 0.294, 0., 0., 1.06, "", "", "", "", "", "", "", "", 199., 
  107215., 4.502, 0.008, 245., 0.01, 0.008, 122.5, "people tested", "", "", 
  "", "", "", "", "", "", "", 23.15, 2.3816775*^7, "", 42.2, "", 8.353, "", 
  "", 103.957, "", "", "", "", "", 80.46, ""}, 
 {"TWN", "Asia", "Taiwan", "2020-11-21", 611., 0., 1.571, 7., 0., 0., 25.654, 
  0., 0.066, 0.294, 0., 0., 1.06, "", "", "", "", "", "", "", "", 210., 
  107425., 4.51, 0.009, 261., 0.011, 0.006, 166.1, "people tested", "", "", 
  "", "", "", "", "", "", "", 23.15, 2.3816775*^7, "", 42.2, "", 8.353, "", 
  "", 103.957, "", "", "", "", "", 80.46, ""}, 
 {"TWN", "Asia", "Taiwan", "2020-11-22", 617., 6., 2.143, 7., 0., 0., 25.906, 
  0.252, 0.09, 0.294, 0., 0., 1.06, "", "", "", "", "", "", "", "", 126., 
  107551., 4.516, 0.005, 264., 0.011, 0.008, 123.2, "people tested", "", "", 
  "", "", "", "", "", "", "", 23.15, 2.3816775*^7, "", 42.2, "", 8.353, "", 
  "", 103.957, "", "", "", "", "", 80.46, ""}, 
 {"TWN", "Asia", "Taiwan", "2020-11-23", 618., 1., 2.143, 7., 0., 0., 25.948, 
  0.042, 0.09, 0.294, 0., 0., 1.05, "", "", "", "", "", "", "", "", 341., 
  107892., 4.53, 0.014, 258., 0.011, 0.008, 120.4, "people tested", "", "", 
  "", "", "", "", "", "", "", 23.15, 2.3816775*^7, "", 42.2, "", 8.353, "", 
  "", 103.957, "", "", "", "", "", 80.46, ""}, 
 {"TWN", "Asia", "Taiwan", "2020-11-24", 618., 0., 1.857, 7., 0., 0., 25.948, 
  0., 0.078, 0.294, 0., 0., 1.05, "", "", "", "", "", "", "", "", 342., 
  108234., 4.544, 0.014, 276., 0.012, 0.007, 148.6, "people tested", "", "", 
  "", "", "", "", "", "", "", 23.15, 2.3816775*^7, "", 42.2, "", 8.353, "", 
  "", 103.957, "", "", "", "", "", 80.46, ""}, 
 {"TWN", "Asia", "Taiwan", "2020-11-25", 623., 5., 2.286, 7., 0., 0., 26.158, 
  0.21, 0.096, 0.294, 0., 0., 1.05, "", "", "", "", "", "", "", "", 329., 
  108563., 4.558, 0.014, 282., 0.012, 0.008, 123.4, "people tested", "", "", 
  "", "", "", "", "", "", "", 23.15, 2.3816775*^7, "", 42.2, "", 8.353, "", 
  "", 103.957, "", "", "", "", "", 80.46, ""}, 
 {"TWN", "Asia", "Taiwan", "2020-11-26", 625., 2., 2.286, 7., 0., 0., 26.242, 
  0.084, 0.096, 0.294, 0., 0., 1.04, "", "", "", "", "", "", "", "", 425., 
  108988., 4.576, 0.018, 282., 0.012, 0.008, 123.4, "people tested", "", "", 
  "", "", "", "", "", "", "", 23.15, 2.3816775*^7, "", 42.2, "", 8.353, "", 
  "", 103.957, "", "", "", "", "", 80.46, ""}, 
 {"TWN", "Asia", "Taiwan", "2020-11-27", 639., 14., 4., 7., 0., 0., 26.83, 
  0.588, 0.168, 0.294, 0., 0., 1.04, "", "", "", "", "", "", "", "", 638., 
  109626., 4.603, 0.027, 344., 0.014, 0.012, 86., "people tested", "", "", 
  "", "", "", "", "", "", "", 23.15, 2.3816775*^7, "", 42.2, "", 8.353, "", 
  "", 103.957, "", "", "", "", "", 80.46, ""}, 
 {"TWN", "Asia", "Taiwan", "2020-11-28", 648., 9., 5.286, 7., 0., 0., 27.208, 
  0.378, 0.222, 0.294, 0., 0., 1.03, "", "", "", "", "", "", "", "", 479., 
  110105., 4.623, 0.02, 383., 0.016, 0.014, 72.5, "people tested", "", "", 
  "", "", "", "", "", "", "", 23.15, 2.3816775*^7, "", 42.2, "", 8.353, "", 
  "", 103.957, "", "", "", "", "", 80.46, ""}, 
 {"TWN", "Asia", "Taiwan", "2020-11-29", 651., 3., 4.857, 7., 0., 0., 27.334, 
  0.126, 0.204, 0.294, 0., 0., 1.01, "", "", "", "", "", "", "", "", 241., 
  110346., 4.633, 0.01, 399., 0.017, 0.012, 82.1, "people tested", "", "", 
  "", "", "", "", "", "", "", 23.15, 2.3816775*^7, "", 42.2, "", 8.353, "", 
  "", 103.957, "", "", "", "", "", 80.46, ""}, 
 {"TWN", "Asia", "Taiwan", "2020-11-30", 675., 24., 8.143, 7., 0., 0., 
  28.341, 1.008, 0.342, 0.294, 0., 0., 1., "", "", "", "", "", "", "", "", 
  337., 110683., 4.647, 0.014, 399., 0.017, 0.02, 49., "people tested", "", 
  "", "", "", "", "", "", "", "", 23.15, 2.3816775*^7, "", 42.2, "", 8.353, 
  "", "", 103.957, "", "", "", "", "", 80.46, ""}, 
 {"TWN", "Asia", "Taiwan", "2020-12-01", 679., 4., 8.714, 7., 0., 0., 28.509, 
  0.168, 0.366, 0.294, 0., 0., 0.99, "", "", "", "", "", "", "", "", 363., 
  111046., 4.663, 0.015, 402., 0.017, 0.022, 46.1, "people tested", "", "", 
  "", "", "", "", "", "", "", 19.44, 2.3816775*^7, "", 42.2, "", 8.353, "", 
  "", 103.957, "", "", "", "", "", 80.46, ""}, 
 {"TWN", "Asia", "Taiwan", "2020-12-02", 685., 6., 8.857, 7., 0., 0., 28.761, 
  0.252, 0.372, 0.294, 0., 0., 0.98, "", "", "", "", "", "", "", "", 184., 
  111230., 4.67, 0.008, 381., 0.016, 0.023, 43., "people tested", "", "", "", 
  "", "", "", "", "", "", 19.44, 2.3816775*^7, "", 42.2, "", 8.353, "", "", 
  103.957, "", "", "", "", "", 80.46, ""}, {"TWN", "Asia", "Taiwan", 
  "2020-12-03", 686., 1., 8.714, 7., 0., 0., 28.803, 0.042, 0.366, 0.294, 0., 
  0., 0.97, "", "", "", "", "", "", "", "", 898., 112128., 4.708, 0.038, 
  449., 0.019, 0.019, 51.5, "people tested", "", "", "", "", "", "", "", "", 
  "", 19.44, 2.3816775*^7, "", 42.2, "", 8.353, "", "", 103.957, "", "", "", 
  "", "", 80.46, ""}, {"TWN", "Asia", "Taiwan", "2020-12-04", 690., 4., 
  7.286, 7., 0., 0., 28.971, 0.168, 0.306, 0.294, 0., 0., 0.97, "", "", "", 
  "", "", "", "", "", 283., 112411., 4.72, 0.012, 398., 0.017, 0.018, 54.6, 
  "people tested", "", "", "", "", "", "", "", "", "", 19.44, 2.3816775*^7, 
  "", 42.2, "", 8.353, "", "", 103.957, "", "", "", "", "", 80.46, ""}, 
 {"TWN", "Asia", "Taiwan", "2020-12-05", 694., 4., 6.571, 7., 0., 0., 29.139, 
  0.168, 0.276, 0.294, 0., 0., 0.97, "", "", "", "", "", "", "", "", 146., 
  112557., 4.726, 0.006, 350., 0.015, 0.019, 53.3, "people tested", "", "", 
  "", "", "", "", "", "", "", 19.44, 2.3816775*^7, "", 42.2, "", 8.353, "", 
  "", 103.957, "", "", "", "", "", 80.46, ""}, 
 {"TWN", "Asia", "Taiwan", "2020-12-06", 716., 22., 9.286, 7., 0., 0., 
  30.063, 0.924, 0.39, 0.294, 0., 0., 0.98, "", "", "", "", "", "", "", "", 
  137., 112694., 4.732, 0.006, 335., 0.014, 0.028, 36.1, "people tested", "", 
  "", "", "", "", "", "", "", "", 19.44, 2.3816775*^7, "", 42.2, "", 8.353, 
  "", "", 103.957, "", "", "", "", "", 80.46, ""}, 
 {"TWN", "Asia", "Taiwan", "2020-12-07", 716., 0., 5.857, 7., 0., 0., 30.063, 
  0., 0.246, 0.294, 0., 0., 0.96, "", "", "", "", "", "", "", "", 242., 
  112936., 4.742, 0.01, 322., 0.014, 0.018, 55., "people tested", "", "", "", 
  "", "", "", "", "", "", 19.44, 2.3816775*^7, "", 42.2, "", 8.353, "", "", 
  103.957, "", "", "", "", "", 80.46, ""}, {"TWN", "Asia", "Taiwan", 
  "2020-12-08", 718., 2., 5.571, 7., 0., 0., 30.147, 0.084, 0.234, 0.294, 0., 
  0., 0.94, "", "", "", "", "", "", "", "", 291., 113227., 4.754, 0.012, 
  312., 0.013, 0.018, 56., "people tested", "", "", "", "", "", "", "", "", 
  "", 19.44, 2.3816775*^7, "", 42.2, "", 8.353, "", "", 103.957, "", "", "", 
  "", "", 80.46, ""}, {"TWN", "Asia", "Taiwan", "2020-12-09", 720., 2., 5., 
  7., 0., 0., 30.231, 0.084, 0.21, 0.294, 0., 0., 0.93, "", "", "", "", "", 
  "", "", "", 300., 113527., 4.767, 0.013, 328., 0.014, 0.015, 65.6, 
  "people tested", "", "", "", "", "", "", "", "", "", 19.44, 2.3816775*^7, 
  "", 42.2, "", 8.353, "", "", 103.957, "", "", "", "", "", 80.46, ""}, 
 {"TWN", "Asia", "Taiwan", "2020-12-10", 724., 4., 5.429, 7., 0., 0., 30.399, 
  0.168, 0.228, 0.294, 0., 0., 0.93, "", "", "", "", "", "", "", "", 434., 
  113961., 4.785, 0.018, 262., 0.011, 0.021, 48.3, "people tested", "", "", 
  "", "", "", "", "", "", "", 19.44, 2.3816775*^7, "", 42.2, "", 8.353, "", 
  "", 103.957, "", "", "", "", "", 80.46, ""}, 
 {"TWN", "Asia", "Taiwan", "2020-12-11", 725., 1., 5., 7., 0., 0., 30.441, 
  0.042, 0.21, 0.294, 0., 0., 0.92, "", "", "", "", "", "", "", "", 780., 
  114741., 4.818, 0.033, 333., 0.014, 0.015, 66.6, "people tested", "", "", 
  "", "", "", "", "", "", "", 19.44, 2.3816775*^7, "", 42.2, "", 8.353, "", 
  "", 103.957, "", "", "", "", "", 80.46, ""}, 
 {"TWN", "Asia", "Taiwan", "2020-12-12", 733., 8., 5.571, 7., 0., 0., 30.777, 
  0.336, 0.234, 0.294, 0., 0., 0.93, "", "", "", "", "", "", "", "", 423., 
  115164., 4.835, 0.018, 372., 0.016, 0.015, 66.8, "people tested", "", "", 
  "", "", "", "", "", "", "", 19.44, 2.3816775*^7, "", 42.2, "", 8.353, "", 
  "", 103.957, "", "", "", "", "", 80.46, ""}, 
 {"TWN", "Asia", "Taiwan", "2020-12-13", 736., 3., 2.857, 7., 0., 0., 30.903, 
  0.126, 0.12, 0.294, 0., 0., 0.92, "", "", "", "", "", "", "", "", 216., 
  115380., 4.844, 0.009, 384., 0.016, 0.007, 134.4, "people tested", "", "", 
  "", "", "", "", "", "", "", 19.44, 2.3816775*^7, "", 42.2, "", 8.353, "", 
  "", 103.957, "", "", "", "", "", 80.46, ""}, 
 {"TWN", "Asia", "Taiwan", "2020-12-14", 740., 4., 3.429, 7., 0., 0., 31.071, 
  0.168, 0.144, 0.294, 0., 0., 0.93, "", "", "", "", "", "", "", "", 847., 
  116227., 4.88, 0.036, 470., 0.02, 0.007, 137.1, "people tested", "", "", 
  "", "", "", "", "", "", "", 19.44, 2.3816775*^7, "", 42.2, "", 8.353, "", 
  "", 103.957, "", "", "", "", "", 80.46, ""}, 
 {"TWN", "Asia", "Taiwan", "2020-12-15", 742., 2., 3.429, 7., 0., 0., 31.155, 
  0.084, 0.144, 0.294, 0., 0., 0.93, "", "", "", "", "", "", "", "", 801., 
  117028., 4.914, 0.034, 543., 0.023, 0.006, 158.4, "people tested", "", "", 
  "", "", "", "", "", "", "", 19.44, 2.3816775*^7, "", 42.2, "", 8.353, "", 
  "", 103.957, "", "", "", "", "", 80.46, ""}, 
 {"TWN", "Asia", "Taiwan", "2020-12-16", 749., 7., 4.143, 7., 0., 0., 31.448, 
  0.294, 0.174, 0.294, 0., 0., 0.93, "", "", "", "", "", "", "", "", 757., 
  117785., 4.945, 0.032, 608., 0.026, 0.007, 146.8, "people tested", "", "", 
  "", "", "", "", "", "", "", 19.44, 2.3816775*^7, "", 42.2, "", 8.353, "", 
  "", 103.957, "", "", "", "", "", 80.46, ""}, 
 {"TWN", "Asia", "Taiwan", "2020-12-17", 757., 8., 4.714, 7., 0., 0., 31.784, 
  0.336, 0.198, 0.294, 0., 0., 0.93, "", "", "", "", "", "", "", "", 790., 
  118575., 4.979, 0.033, 659., 0.028, 0.007, 139.8, "people tested", "", "", 
  "", "", "", "", "", "", "", 19.44, 2.3816775*^7, "", 42.2, "", 8.353, "", 
  "", 103.957, "", "", "", "", "", 80.46, ""}, 
 {"TWN", "Asia", "Taiwan", "2020-12-18", 759., 2., 4.857, 7., 0., 0., 31.868, 
  0.084, 0.204, 0.294, 0., 0., 0.92, "", "", "", "", "", "", "", "", 577., 
  119152., 5.003, 0.024, 630., 0.026, 0.008, 129.7, "people tested", "", "", 
  "", "", "", "", "", "", "", 19.44, 2.3816775*^7, "", 42.2, "", 8.353, "", 
  "", 103.957, "", "", "", "", "", 80.46, ""}, 
 {"TWN", "Asia", "Taiwan", "2020-12-19", 763., 4., 4.286, 7., 0., 0., 32.036, 
  0.168, 0.18, 0.294, 0., 0., 0.92, "", "", "", "", "", "", "", "", 240., 
  119392., 5.013, 0.01, 604., 0.025, 0.007, 140.9, "people tested", "", "", 
  "", "", "", "", "", "", "", 19.44, 2.3816775*^7, "", 42.2, "", 8.353, "", 
  "", 103.957, "", "", "", "", "", 80.46, ""}, 
 {"TWN", "Asia", "Taiwan", "2020-12-20", 766., 3., 4.286, 7., 0., 0., 32.162, 
  0.126, 0.18, 0.294, 0., 0., 0.91, "", "", "", "", "", "", "", "", 183., 
  119575., 5.021, 0.008, 599., 0.025, 0.007, 139.8, "people tested", "", "", 
  "", "", "", "", "", "", "", 19.44, 2.3816775*^7, "", 42.2, "", 8.353, "", 
  "", 103.957, "", "", "", "", "", 80.46, ""}, 
 {"TWN", "Asia", "Taiwan", "2020-12-21", 766., 0., 3.714, 7., 0., 0., 32.162, 
  0., 0.156, 0.294, 0., 0., 0.91, "", "", "", "", "", "", "", "", 760., 
  120335., 5.053, 0.032, 587., 0.025, 0.006, 158.1, "people tested", "", "", 
  "", "", "", "", "", "", "", 19.44, 2.3816775*^7, "", 42.2, "", 8.353, "", 
  "", 103.957, "", "", "", "", "", 80.46, ""}, 
 {"TWN", "Asia", "Taiwan", "2020-12-22", 770., 4., 4., 7., 0., 0., 32.33, 
  0.168, 0.168, 0.294, 0., 0., 0.92, "", "", "", "", "", "", "", "", 800., 
  121135., 5.086, 0.034, 587., 0.025, 0.007, 146.8, "people tested", "", "", 
  "", "", "", "", "", "", "", 19.44, 2.3816775*^7, "", 42.2, "", 8.353, "", 
  "", 103.957, "", "", "", "", "", 80.46, ""}, 
 {"TWN", "Asia", "Taiwan", "2020-12-23", 776., 6., 3.857, 7., 0., 0., 32.582, 
  0.252, 0.162, 0.294, 0., 0., 0.92, "", "", "", "", "", "", "", "", 670., 
  121805., 5.114, 0.028, 574., 0.024, 0.007, 148.8, "people tested", "", "", 
  "", "", "", "", "", "", "", 19.44, 2.3816775*^7, "", 42.2, "", 8.353, "", 
  "", 103.957, "", "", "", "", "", 80.46, ""}, 
 {"TWN", "Asia", "Taiwan", "2020-12-24", 776., 0., 2.714, 7., 0., 0., 32.582, 
  0., 0.114, 0.294, 0., 0., 0.92, "", "", "", "", "", "", "", "", 728., 
  122533., 5.145, 0.031, 565., 0.024, 0.005, 208.2, "people tested", "", "", 
  "", "", "", "", "", "", "", 19.44, 2.3816775*^7, "", 42.2, "", 8.353, "", 
  "", 103.957, "", "", "", "", "", 80.46, ""}, 
 {"TWN", "Asia", "Taiwan", "2020-12-25", 780., 4., 3., 7., 0., 0., 32.75, 
  0.168, 0.126, 0.294, 0., 0., 0.93, "", "", "", "", "", "", "", "", 759., 
  123292., 5.177, 0.032, 591., 0.025, 0.005, 197., "people tested", "", "", 
  "", "", "", "", "", "", "", 19.44, 2.3816775*^7, "", 42.2, "", 8.353, "", 
  "", 103.957, "", "", "", "", "", 80.46, ""}, 
 {"TWN", "Asia", "Taiwan", "2020-12-26", 783., 3., 2.857, 7., 0., 0., 32.876, 
  0.126, 0.12, 0.294, 0., 0., 0.94, "", "", "", "", "", "", "", "", 324., 
  123616., 5.19, 0.014, 603., 0.025, 0.005, 211.1, "people tested", "", "", 
  "", "", "", "", "", "", "", 19.44, 2.3816775*^7, "", 42.2, "", 8.353, "", 
  "", 103.957, "", "", "", "", "", 80.46, ""}, 
 {"TWN", "Asia", "Taiwan", "2020-12-27", 785., 2., 2.714, 7., 0., 0., 32.96, 
  0.084, 0.114, 0.294, 0., 0., 0.94, "", "", "", "", "", "", "", "", 365., 
  123981., 5.206, 0.015, 629., 0.026, 0.004, 231.8, "people tested", "", "", 
  "", "", "", "", "", "", "", 19.44, 2.3816775*^7, "", 42.2, "", 8.353, "", 
  "", 103.957, "", "", "", "", "", 80.46, ""}, 
 {"TWN", "Asia", "Taiwan", "2020-12-28", 793., 8., 3.857, 7., 0., 0., 33.296, 
  0.336, 0.162, 0.294, 0., 0., 0.95, "", "", "", "", "", "", "", "", 1017., 
  124998., 5.248, 0.043, 666., 0.028, 0.006, 172.7, "people tested", "", "", 
  "", "", "", "", "", "", "", 19.44, 2.3816775*^7, "", 42.2, "", 8.353, "", 
  "", 103.957, "", "", "", "", "", 80.46, ""}, 
 {"TWN", "Asia", "Taiwan", "2020-12-29", 795., 2., 3.571, 7., 0., 0., 33.38, 
  0.084, 0.15, 0.294, 0., 0., 0.95, "", "", "", "", "", "", "", "", 810., 
  125808., 5.282, 0.034, 668., 0.028, 0.005, 187.1, "people tested", "", "", 
  "", "", "", "", "", "", "", 19.44, 2.3816775*^7, "", 42.2, "", 8.353, "", 
  "", 103.957, "", "", "", "", "", 80.46, ""}, 
 {"TWN", "Asia", "Taiwan", "2020-12-30", 797., 2., 3., 7., 0., 0., 33.464, 
  0.084, 0.126, 0.294, 0., 0., 0.95, "", "", "", "", "", "", "", "", 674., 
  126482., 5.311, 0.028, 668., 0.028, 0.004, 222.7, "people tested", "", "", 
  "", "", "", "", "", "", "", 19.44, 2.3816775*^7, "", 42.2, "", 8.353, "", 
  "", 103.957, "", "", "", "", "", 80.46, ""}, 
 {"TWN", "Asia", "Taiwan", "2020-12-31", 799., 2., 3.286, 7., 0., 0., 33.548, 
  0.084, 0.138, 0.294, 0., 0., 0.95, "", "", "", "", "", "", "", "", 507., 
  126989., 5.332, 0.021, 637., 0.027, 0.005, 193.9, "people tested", "", "", 
  "", "", "", "", "", "", "", 19.44, 2.3816775*^7, "", 42.2, "", 8.353, "", 
  "", 103.957, "", "", "", "", "", 80.46, ""}, 
 {"TWN", "Asia", "Taiwan", "2021-01-01", 802., 3., 3.143, 7., 0., 0., 33.674, 
  0.126, 0.132, 0.294, 0., 0., 0.96, "", "", "", "", "", "", "", "", 200., 
  127189., 5.34, 0.008, 557., 0.023, 0.006, 177.2, "people tested", "", "", 
  "", "", "", "", "", "", "", 19.44, 2.3816775*^7, "", 42.2, "", 8.353, "", 
  "", 103.957, "", "", "", "", "", 80.46, ""}, 
 {"TWN", "Asia", "Taiwan", "2021-01-02", 808., 6., 3.571, 7., 0., 0., 33.926, 
  0.252, 0.15, 0.294, 0., 0., 0.97, "", "", "", "", "", "", "", "", 251., 
  127440., 5.351, 0.011, 546., 0.023, 0.007, 152.9, "people tested", "", "", 
  "", "", "", "", "", "", "", 19.44, 2.3816775*^7, "", 42.2, "", 8.353, "", 
  "", 103.957, "", "", "", "", "", 80.46, ""}, 
 {"TWN", "Asia", "Taiwan", "2021-01-03", 812., 4., 3.857, 7., 0., 0., 34.094, 
  0.168, 0.162, 0.294, 0., 0., 0.97, "", "", "", "", "", "", "", "", 159., 
  127599., 5.358, 0.007, 517., 0.022, 0.007, 134., "people tested", "", "", 
  "", "", "", "", "", "", "", 19.44, 2.3816775*^7, "", 42.2, "", 8.353, "", 
  "", 103.957, "", "", "", "", "", 80.46, ""}, 
 {"TWN", "Asia", "Taiwan", "2021-01-04", 815., 3., 3.143, 7., 0., 0., 34.22, 
  0.126, 0.132, 0.294, 0., 0., 0.97, "", "", "", "", "", "", "", "", 1185., 
  128784., 5.407, 0.05, 541., 0.023, 0.006, 172.1, "people tested", "", "", 
  "", "", "", "", "", "", "", 19.44, 2.3816775*^7, "", 42.2, "", 8.353, "", 
  "", 103.957, "", "", "", "", "", 80.46, ""}, 
 {"TWN", "Asia", "Taiwan", "2021-01-05", 817., 2., 3.143, 7., 0., 0., 34.304, 
  0.084, 0.132, 0.294, 0., 0., 0.97, "", "", "", "", "", "", "", "", 598., 
  129382., 5.432, 0.025, 511., 0.021, 0.006, 162.6, "people tested", "", "", 
  "", "", "", "", "", "", "", 19.44, 2.3816775*^7, "", 42.2, "", 8.353, "", 
  "", 103.957, "", "", "", "", "", 80.46, ""}, 
 {"TWN", "Asia", "Taiwan", "2021-01-06", 819., 2., 3.143, 7., 0., 0., 34.388, 
  0.084, 0.132, 0.294, 0., 0., 0.97, "", "", "", "", "", "", "", "", 807., 
  130189., 5.466, 0.034, 530., 0.022, 0.006, 168.6, "people tested", "", "", 
  "", "", "", "", "", "", "", 19.44, 2.3816775*^7, "", 42.2, "", 8.353, "", 
  "", 103.957, "", "", "", "", "", 80.46, ""}, 
 {"TWN", "Asia", "Taiwan", "2021-01-07", 822., 3., 3.286, 7., 0., 0., 34.513, 
  0.126, 0.138, 0.294, 0., 0., 0.98, "", "", "", "", "", "", "", "", 699., 
  130888., 5.496, 0.029, 557., 0.023, 0.006, 169.5, "people tested", "", "", 
  "", "", "", "", "", "", "", 19.44, 2.3816775*^7, "", 42.2, "", 8.353, "", 
  "", 103.957, "", "", "", "", "", 80.46, ""}, 
 {"TWN", "Asia", "Taiwan", "2021-01-08", 825., 3., 3.286, 7., 0., 0., 34.639, 
  0.126, 0.138, 0.294, 0., 0., 0.98, "", "", "", "", "", "", "", "", 598., 
  131486., 5.521, 0.025, 614., 0.026, 0.005, 186.9, "people tested", "", "", 
  "", "", "", "", "", "", "", 19.44, 2.3816775*^7, "", 42.2, "", 8.353, "", 
  "", 103.957, "", "", "", "", "", 80.46, ""}, 
 {"TWN", "Asia", "Taiwan", "2021-01-09", 828., 3., 2.857, 7., 0., 0., 34.765, 
  0.126, 0.12, 0.294, 0., 0., 0.99, "", "", "", "", "", "", "", "", 251., 
  131737., 5.531, 0.011, 614., 0.026, 0.005, 214.9, "people tested", "", "", 
  "", "", "", "", "", "", "", 19.44, 2.3816775*^7, "", 42.2, "", 8.353, "", 
  "", 103.957, "", "", "", "", "", 80.46, ""}, 
 {"TWN", "Asia", "Taiwan", "2021-01-10", 828., 0., 2.286, 7., 0., 0., 34.765, 
  0., 0.096, 0.294, 0., 0., 1., "", "", "", "", "", "", "", "", 277., 
  132014., 5.543, 0.012, 631., 0.026, 0.004, 276., "people tested", "", "", 
  "", "", "", "", "", "", "", 19.44, 2.3816775*^7, "", 42.2, "", 8.353, "", 
  "", 103.957, "", "", "", "", "", 80.46, ""}, 
 {"TWN", "Asia", "Taiwan", "2021-01-11", 834., 6., 2.714, 7., 0., 0., 35.017, 
  0.252, 0.114, 0.294, 0., 0., 1.01, "", "", "", "", "", "", "", "", 986., 
  133000., 5.584, 0.041, 602., 0.025, 0.005, 221.8, "people tested", "", "", 
  "", "", "", "", "", "", "", 19.44, 2.3816775*^7, "", 42.2, "", 8.353, "", 
  "", 103.957, "", "", "", "", "", 80.46, ""}, 
 {"TWN", "Asia", "Taiwan", "2021-01-12", 838., 4., 3., 7., 0., 0., 35.185, 
  0.168, 0.126, 0.294, 0., 0., 1.02, "", "", "", "", "", "", "", "", 613., 
  133613., 5.61, 0.026, 604., 0.025, 0.005, 201.3, "people tested", "", "", 
  "", "", "", "", "", "", "", 19.44, 2.3816775*^7, "", 42.2, "", 8.353, "", 
  "", 103.957, "", "", "", "", "", 80.46, ""}, 
 {"TWN", "Asia", "Taiwan", "2021-01-13", 842., 4., 3.286, 7., 0., 0., 35.353, 
  0.168, 0.138, 0.294, 0., 0., 1.02, "", "", "", "", "", "", "", "", 760., 
  134373., 5.642, 0.032, 598., 0.025, 0.005, 182., "people tested", "", "", 
  "", "", "", "", "", "", "", 19.44, 2.3816775*^7, "", 42.2, "", 8.353, "", 
  "", 103.957, "", "", "", "", "", 80.46, ""}, 
 {"TWN", "Asia", "Taiwan", "2021-01-14", 842., 0., 2.857, 7., 0., 0., 35.353, 
  0., 0.12, 0.294, 0., 0., 1.02, "", "", "", "", "", "", "", "", 967., 
  135340., 5.683, 0.041, 636., 0.027, 0.004, 222.6, "people tested", "", "", 
  "", "", "", "", "", "", "", 19.44, 2.3816775*^7, "", 42.2, "", 8.353, "", 
  "", 103.957, "", "", "", "", "", 80.46, ""}, 
 {"TWN", "Asia", "Taiwan", "2021-01-15", 843., 1., 2.571, 7., 0., 0., 35.395, 
  0.042, 0.108, 0.294, 0., 0., 1.03, "", "", "", "", "", "", "", "", 1174., 
  136514., 5.732, 0.049, 718., 0.03, 0.004, 279.3, "people tested", "", "", 
  "", "", "", "", "", "", "", 19.44, 2.3816775*^7, "", 42.2, "", 8.353, "", 
  "", 103.957, "", "", "", "", "", 80.46, ""}, 
 {"TWN", "Asia", "Taiwan", "2021-01-16", 851., 8., 3.286, 7., 0., 0., 35.731, 
  0.336, 0.138, 0.294, 0., 0., 1.05, "", "", "", "", "", "", "", "", 543., 
  137057., 5.755, 0.023, 760., 0.032, 0.004, 231.3, "people tested", "", "", 
  "", "", "", "", "", "", "", 19.44, 2.3816775*^7, "", 42.2, "", 8.353, "", 
  "", 103.957, "", "", "", "", "", 80.46, ""}, 
 {"TWN", "Asia", "Taiwan", "2021-01-17", 855., 4., 3.857, 7., 0., 0., 35.899, 
  0.168, 0.162, 0.294, 0., 0., 1.05, "", "", "", "", "", "", "", "", 449., 
  137506., 5.773, 0.019, 785., 0.033, 0.005, 203.5, "people tested", "", "", 
  "", "", "", "", "", "", "", 19.44, 2.3816775*^7, "", 42.2, "", 8.353, "", 
  "", 103.957, "", "", "", "", "", 80.46, ""}, 
 {"TWN", "Asia", "Taiwan", "2021-01-18", 862., 7., 4., 7., 0., 0., 36.193, 
  0.294, 0.168, 0.294, 0., 0., 1.05, "", "", "", "", "", "", "", "", 1519., 
  139025., 5.837, 0.064, 861., 0.036, 0.005, 215.2, "people tested", "", "", 
  "", "", "", "", "", "", "", 19.44, 2.3816775*^7, "", 42.2, "", 8.353, "", 
  "", 103.957, "", "", "", "", "", 80.46, ""}, 
 {"TWN", "Asia", "Taiwan", "2021-01-19", 868., 6., 4.286, 7., 0., 0., 36.445, 
  0.252, 0.18, 0.294, 0., 0., 1.04, "", "", "", "", "", "", "", "", 951., 
  139976., 5.877, 0.04, 909., 0.038, 0.005, 212.1, "people tested", "", "", 
  "", "", "", "", "", "", "", 19.44, 2.3816775*^7, "", 42.2, "", 8.353, "", 
  "", 103.957, "", "", "", "", "", 80.46, ""}, 
 {"TWN", "Asia", "Taiwan", "2021-01-20", 870., 2., 4., 7., 0., 0., 36.529, 
  0.084, 0.168, 0.294, 0., 0., 1.02, "", "", "", "", "", "", "", "", 1245., 
  141221., 5.929, 0.052, 978., 0.041, 0.004, 244.5, "people tested", "", "", 
  "", "", "", "", "", "", "", 19.44, 2.3816775*^7, "", 42.2, "", 8.353, "", 
  "", 103.957, "", "", "", "", "", 80.46, ""}, 
 {"TWN", "Asia", "Taiwan", "2021-01-21", 881., 11., 5.571, 7., 0., 0., 
  36.991, 0.462, 0.234, 0.294, 0., 0., 1.01, "", "", "", "", "", "", "", "", 
  1189., 142410., 5.979, 0.05, 1010., 0.042, 0.006, 181.3, "people tested", 
  "", "", "", "", "", "", "", "", "", 25., 2.3816775*^7, "", 42.2, "", 8.353, 
  "", "", 103.957, "", "", "", "", "", 80.46, ""}, 
 {"TWN", "Asia", "Taiwan", "2021-01-22", 881., 0., 5.429, 7., 0., 0., 36.991, 
  0., 0.228, 0.294, 0., 0., 0.99, "", "", "", "", "", "", "", "", 1324., 
  143734., 6.035, 0.056, 1031., 0.043, 0.005, 189.9, "people tested", "", "", 
  "", "", "", "", "", "", "", 25., 2.3816775*^7, "", 42.2, "", 8.353, "", "", 
  103.957, "", "", "", "", "", 80.46, ""}, {"TWN", "Asia", "Taiwan", 
  "2021-01-23", 884., 3., 4.714, 7., 0., 0., 37.117, 0.126, 0.198, 0.294, 0., 
  0., 0.97, "", "", "", "", "", "", "", "", 1007., 144741., 6.077, 0.042, 
  1098., 0.046, 0.004, 232.9, "people tested", "", "", "", "", "", "", "", 
  "", "", 25., 2.3816775*^7, "", 42.2, "", 8.353, "", "", 103.957, "", "", 
  "", "", "", 80.46, ""}, {"TWN", "Asia", "Taiwan", "2021-01-24", 889., 5., 
  4.857, 7., 0., 0., 37.327, 0.21, 0.204, 0.294, 0., 0., 0.96, "", "", "", 
  "", "", "", "", "", 593., 145334., 6.102, 0.025, 1118., 0.047, 0.004, 
  230.2, "people tested", "", "", "", "", "", "", "", "", "", 25., 
  2.3816775*^7, "", 42.2, "", 8.353, "", "", 103.957, "", "", "", "", "", 
  80.46, ""}, {"TWN", "Asia", "Taiwan", "2021-01-25", 889., 0., 3.857, 7., 
  0., 0., 37.327, 0., 0.162, 0.294, 0., 0., 0.95, "", "", "", "", "", "", "", 
  "", 1738., 147072., 6.175, 0.073, 1150., 0.048, 0.003, 298.2, 
  "people tested", "", "", "", "", "", "", "", "", "", 25., 2.3816775*^7, "", 
  42.2, "", 8.353, "", "", 103.957, "", "", "", "", "", 80.46, ""}, 
 {"TWN", "Asia", "Taiwan", "2021-01-26", 890., 1., 3.143, 7., 0., 0., 37.369, 
  0.042, 0.132, 0.294, 0., 0., 0.94, "", "", "", "", "", "", "", "", 1519., 
  148591., 6.239, 0.064, 1231., 0.052, 0.003, 391.7, "people tested", "", "", 
  "", "", "", "", "", "", "", 25., 2.3816775*^7, "", 42.2, "", 8.353, "", "", 
  103.957, "", "", "", "", "", 80.46, ""}, {"TWN", "Asia", "Taiwan", 
  "2021-01-27", 893., 3., 3.286, 7., 0., 0., 37.495, 0.126, 0.138, 0.294, 0., 
  0., 0.94, "", "", "", "", "", "", "", "", 1629., 150220., 6.307, 0.068, 
  1286., 0.054, 0.003, 391.4, "people tested", "", "", "", "", "", "", "", 
  "", "", 25., 2.3816775*^7, "", 42.2, "", 8.353, "", "", 103.957, "", "", 
  "", "", "", 80.46, ""}, {"TWN", "Asia", "Taiwan", "2021-01-28", 895., 2., 
  2., 7., 0., 0., 37.579, 0.084, 0.084, 0.294, 0., 0., 0.93, "", "", "", "", 
  "", "", "", "", 1602., 151822., 6.375, 0.067, 1345., 0.056, 0.001, 672.5, 
  "people tested", "", "", "", "", "", "", "", "", "", 25., 2.3816775*^7, "", 
  42.2, "", 8.353, "", "", 103.957, "", "", "", "", "", 80.46, ""}, 
 {"TWN", "Asia", "Taiwan", "2021-01-29", 899., 4., 2.571, 7., 0., 0., 37.747, 
  0.168, 0.108, 0.294, 0., 0., 0.94, "", "", "", "", "", "", "", "", 1879., 
  153701., 6.453, 0.079, 1424., 0.06, 0.002, 553.9, "people tested", "", "", 
  "", "", "", "", "", "", "", 25., 2.3816775*^7, "", 42.2, "", 8.353, "", "", 
  103.957, "", "", "", "", "", 80.46, ""}, {"TWN", "Asia", "Taiwan", 
  "2021-01-30", 909., 10., 3.571, 8., 1., 0.143, 38.166, 0.42, 0.15, 0.336, 
  0.042, 0.006, 0.93, "", "", "", "", "", "", "", "", 1359., 155060., 6.511, 
  0.057, 1474., 0.062, 0.002, 412.8, "people tested", "", "", "", "", "", "", 
  "", "", "", 25., 2.3816775*^7, "", 42.2, "", 8.353, "", "", 103.957, "", 
  "", "", "", "", 80.46, ""}, {"TWN", "Asia", "Taiwan", "2021-01-31", 911., 
  2., 3.143, 8., 0., 0.143, 38.25, 0.084, 0.132, 0.336, 0., 0.006, 0.91, "", 
  "", "", "", "", "", "", "", 872., 155932., 6.547, 0.037, 1514., 0.064, 
  0.002, 481.7, "people tested", "", "", "", "", "", "", "", "", "", 25., 
  2.3816775*^7, "", 42.2, "", 8.353, "", "", 103.957, "", "", "", "", "", 
  80.46, ""}, {"TWN", "Asia", "Taiwan", "2021-02-01", 912., 1., 3.286, 8., 
  0., 0.143, 38.292, 0.042, 0.138, 0.336, 0., 0.006, 0.9, "", "", "", "", "", 
  "", "", "", 1210., 157142., 6.598, 0.051, 1439., 0.06, 0.002, 437.9, 
  "people tested", "", "", "", "", "", "", "", "", "", 25., 2.3816775*^7, "", 
  42.2, "", 8.353, "", "", 103.957, "", "", "", "", "", 80.46, ""}, 
 {"TWN", "Asia", "Taiwan", "2021-02-02", 915., 3., 3.571, 8., 0., 0.143, 
  38.418, 0.126, 0.15, 0.336, 0., 0.006, 0.88, "", "", "", "", "", "", "", 
  "", 3244., 160386., 6.734, 0.136, 1685., 0.071, 0.002, 471.9, 
  "people tested", "", "", "", "", "", "", "", "", "", 25., 2.3816775*^7, "", 
  42.2, "", 8.353, "", "", 103.957, "", "", "", "", "", 80.46, ""}, 
 {"TWN", "Asia", "Taiwan", "2021-02-03", 917., 2., 3.429, 8., 0., 0.143, 
  38.502, 0.084, 0.144, 0.336, 0., 0.006, 0.87, "", "", "", "", "", "", "", 
  "", 1167., 161553., 6.783, 0.049, 1619., 0.068, 0.002, 472.1, 
  "people tested", "", "", "", "", "", "", "", "", "", 25., 2.3816775*^7, "", 
  42.2, "", 8.353, "", "", 103.957, "", "", "", "", "", 80.46, ""}, 
 {"TWN", "Asia", "Taiwan", "2021-02-04", 919., 2., 3.429, 9., 1., 0.286, 
  38.586, 0.084, 0.144, 0.378, 0.042, 0.012, 0.86, "", "", "", "", "", "", 
  "", "", 928., 162481., 6.822, 0.039, 1523., 0.064, 0.002, 444.2, 
  "people tested", "", "", "", "", "", "", "", "", "", 25., 2.3816775*^7, "", 
  42.2, "", 8.353, "", "", 103.957, "", "", "", "", "", 80.46, ""}, 
 {"TWN", "Asia", "Taiwan", "2021-02-05", 923., 4., 3.429, 9., 0., 0.286, 
  38.754, 0.168, 0.144, 0.378, 0., 0.012, 0.85, "", "", "", "", "", "", "", 
  "", 878., 163359., 6.859, 0.037, 1380., 0.058, 0.002, 402.4, 
  "people tested", "", "", "", "", "", "", "", "", "", 25., 2.3816775*^7, "", 
  42.2, "", 8.353, "", "", 103.957, "", "", "", "", "", 80.46, ""}, 
 {"TWN", "Asia", "Taiwan", "2021-02-06", 924., 1., 2.143, 9., 0., 0.143, 
  38.796, 0.042, 0.09, 0.378, 0., 0.006, 0.84, "", "", "", "", "", "", "", 
  "", 517., 163876., 6.881, 0.022, 1259., 0.053, 0.002, 587.5, 
  "people tested", "", "", "", "", "", "", "", "", "", 25., 2.3816775*^7, "", 
  42.2, "", 8.353, "", "", 103.957, "", "", "", "", "", 80.46, ""}, 
 {"TWN", "Asia", "Taiwan", "2021-02-07", 927., 3., 2.286, 9., 0., 0.143, 
  38.922, 0.126, 0.096, 0.378, 0., 0.006, 0.83, "", "", "", "", "", "", "", 
  "", 793., 164669., 6.914, 0.033, 1248., 0.052, 0.002, 545.9, 
  "people tested", "", "", "", "", "", "", "", "", "", 25., 2.3816775*^7, "", 
  42.2, "", 8.353, "", "", 103.957, "", "", "", "", "", 80.46, ""}, 
 {"TWN", "Asia", "Taiwan", "2021-02-08", 928., 1., 2.286, 9., 0., 0.143, 
  38.964, 0.042, 0.096, 0.378, 0., 0.006, 0.82, "", "", "", "", "", "", "", 
  "", 1108., 165777., 6.961, 0.047, 1234., 0.052, 0.002, 539.8, 
  "people tested", "", "", "", "", "", "", "", "", "", 25., 2.3816775*^7, "", 
  42.2, "", 8.353, "", "", 103.957, "", "", "", "", "", 80.46, ""}, 
 {"TWN", "Asia", "Taiwan", "2021-02-09", 933., 5., 2.571, 9., 0., 0.143, 
  39.174, 0.21, 0.108, 0.378, 0., 0.006, 0.82, "", "", "", "", "", "", "", 
  "", 784., 166561., 6.993, 0.033, 882., 0.037, 0.003, 343.1, 
  "people tested", "", "", "", "", "", "", "", "", "", 25., 2.3816775*^7, "", 
  42.2, "", 8.353, "", "", 103.957, "", "", "", "", "", 80.46, ""}, 
 {"TWN", "Asia", "Taiwan", "2021-02-10", 935., 2., 2.571, 9., 0., 0.143, 
  39.258, 0.084, 0.108, 0.378, 0., 0.006, 0.8, "", "", "", "", "", "", "", 
  "", 379., 166940., 7.009, 0.016, 770., 0.032, 0.003, 299.5, 
  "people tested", "", "", "", "", "", "", "", "", "", 25., 2.3816775*^7, "", 
  42.2, "", 8.353, "", "", 103.957, "", "", "", "", "", 80.46, ""}, 
 {"TWN", "Asia", "Taiwan", "2021-02-11", 936., 1., 2.429, 9., 0., 0., 39.3, 
  0.042, 0.102, 0.378, 0., 0., 0.78, "", "", "", "", "", "", "", "", 275., 
  167215., 7.021, 0.012, 676., 0.028, 0.004, 278.3, "people tested", "", "", 
  "", "", "", "", "", "", "", 25., 2.3816775*^7, "", 42.2, "", 8.353, "", "", 
  103.957, "", "", "", "", "", 80.46, ""}, {"TWN", "Asia", "Taiwan", 
  "2021-02-12", 937., 1., 2., 9., 0., 0., 39.342, 0.042, 0.084, 0.378, 0., 
  0., 0.77, "", "", "", "", "", "", "", "", 276., 167491., 7.032, 0.012, 
  590., 0.025, 0.003, 295., "people tested", "", "", "", "", "", "", "", "", 
  "", 25., 2.3816775*^7, "", 42.2, "", 8.353, "", "", 103.957, "", "", "", 
  "", "", 80.46, ""}, {"TWN", "Asia", "Taiwan", "2021-02-13", 937., 0., 
  1.857, 9., 0., 0., 39.342, 0., 0.078, 0.378, 0., 0., 0.76, "", "", "", "", 
  "", "", "", "", 324., 167815., 7.046, 0.014, 563., 0.024, 0.003, 303.2, 
  "people tested", "", "", "", "", "", "", "", "", "", 25., 2.3816775*^7, "", 
  42.2, "", 8.353, "", "", 103.957, "", "", "", "", "", 80.46, ""}, 
 {"TWN", "Asia", "Taiwan", "2021-02-14", 937., 0., 1.429, 9., 0., 0., 39.342, 
  0., 0.06, 0.378, 0., 0., 0.76, "", "", "", "", "", "", "", "", 334., 
  168149., 7.06, 0.014, 497., 0.021, 0.003, 347.8, "people tested", "", "", 
  "", "", "", "", "", "", "", 25., 2.3816775*^7, "", 42.2, "", 8.353, "", "", 
  103.957, "", "", "", "", "", 80.46, ""}, {"TWN", "Asia", "Taiwan", 
  "2021-02-15", 937., 0., 1.286, 9., 0., 0., 39.342, 0., 0.054, 0.378, 0., 
  0., 0.77, "", "", "", "", "", "", "", "", 325., 168474., 7.074, 0.014, 
  385., 0.016, 0.003, 299.4, "people tested", "", "", "", "", "", "", "", "", 
  "", 25., 2.3816775*^7, "", 42.2, "", 8.353, "", "", 103.957, "", "", "", 
  "", "", 80.46, ""}, {"TWN", "Asia", "Taiwan", "2021-02-16", 937., 0., 
  0.571, 9., 0., 0., 39.342, 0., 0.024, 0.378, 0., 0., 0.78, "", "", "", "", 
  "", "", "", "", 320., 168794., 7.087, 0.013, 319., 0.013, 0.002, 558.7, 
  "people tested", "", "", "", "", "", "", "", "", "", 25., 2.3816775*^7, "", 
  42.2, "", 8.353, "", "", 103.957, "", "", "", "", "", 80.46, ""}, 
 {"TWN", "Asia", "Taiwan", "2021-02-17", 938., 1., 0.429, 9., 0., 0., 39.384, 
  0.042, 0.018, 0.378, 0., 0., 0.79, "", "", "", "", "", "", "", "", 759., 
  169553., 7.119, 0.032, 373., 0.016, 0.001, 869.5, "people tested", "", "", 
  "", "", "", "", "", "", "", 25., 2.3816775*^7, "", 42.2, "", 8.353, "", "", 
  103.957, "", "", "", "", "", 80.46, ""}, {"TWN", "Asia", "Taiwan", 
  "2021-02-18", 940., 2., 0.571, 9., 0., 0., 39.468, 0.084, 0.024, 0.378, 0., 
  0., 0.8, "", "", "", "", "", "", "", "", 698., 170251., 7.148, 0.029, 434., 
  0.018, 0.001, 760.1, "people tested", "", "", "", "", "", "", "", "", "", 
  25., 2.3816775*^7, "", 42.2, "", 8.353, "", "", 103.957, "", "", "", "", 
  "", 80.46, ""}, {"TWN", "Asia", "Taiwan", "2021-02-19", 941., 1., 0.571, 
  9., 0., 0., 39.51, 0.042, 0.024, 0.378, 0., 0., 0.81, "", "", "", "", "", 
  "", "", "", 839., 171090., 7.184, 0.035, 514., 0.022, 0.001, 900.2, 
  "people tested", "", "", "", "", "", "", "", "", "", 25., 2.3816775*^7, "", 
  42.2, "", 8.353, "", "", 103.957, "", "", "", "", "", 80.46, ""}, 
 {"TWN", "Asia", "Taiwan", "2021-02-20", 942., 1., 0.714, 9., 0., 0., 39.552, 
  0.042, 0.03, 0.378, 0., 0., 0.82, "", "", "", "", "", "", "", "", 371., 
  171461., 7.199, 0.016, 521., 0.022, 0.001, 729.7, "people tested", "", "", 
  "", "", "", "", "", "", "", 25., 2.3816775*^7, "", 42.2, "", 8.353, "", "", 
  103.957, "", "", "", "", "", 80.46, ""}, {"TWN", "Asia", "Taiwan", 
  "2021-02-21", 942., 0., 0.714, 9., 0., 0., 39.552, 0., 0.03, 0.378, 0., 0., 
  0.84, "", "", "", "", "", "", "", "", 231., 171692., 7.209, 0.01, 506., 
  0.021, 0.001, 708.7, "people tested", "", "", "", "", "", "", "", "", "", 
  25., 2.3816775*^7, "", 42.2, "", 8.353, "", "", 103.957, "", "", "", "", 
  "", 80.46, ""}, {"TWN", "Asia", "Taiwan", "2021-02-22", 942., 0., 0.714, 
  9., 0., 0., 39.552, 0., 0.03, 0.378, 0., 0., 0.85, "", "", "", "", "", "", 
  "", "", 736., 172428., 7.24, 0.031, 565., 0.024, 0.001, 791.3, 
  "people tested", "", "", "", "", "", "", "", "", "", 25., 2.3816775*^7, "", 
  42.2, "", 8.353, "", "", 103.957, "", "", "", "", "", 80.46, ""}, 
 {"TWN", "Asia", "Taiwan", "2021-02-23", 942., 0., 0.714, 9., 0., 0., 39.552, 
  0., 0.03, 0.378, 0., 0., 0.87, "", "", "", "", "", "", "", "", 488., 
  172916., 7.26, 0.02, 589., 0.025, 0.001, 824.9, "people tested", "", "", 
  "", "", "", "", "", "", "", 25., 2.3816775*^7, "", 42.2, "", 8.353, "", "", 
  103.957, "", "", "", "", "", 80.46, ""}, {"TWN", "Asia", "Taiwan", 
  "2021-02-24", 946., 4., 1.143, 9., 0., 0., 39.72, 0.168, 0.048, 0.378, 0., 
  0., 0.9, "", "", "", "", "", "", "", "", 546., 173462., 7.283, 0.023, 558., 
  0.023, 0.002, 488.2, "people tested", "", "", "", "", "", "", "", "", "", 
  25., 2.3816775*^7, "", 42.2, "", 8.353, "", "", 103.957, "", "", "", "", 
  "", 80.46, ""}, {"TWN", "Asia", "Taiwan", "2021-02-25", 951., 5., 1.571, 
  9., 0., 0., 39.93, 0.21, 0.066, 0.378, 0., 0., 0.93, "", "", "", "", "", 
  "", "", "", 544., 174006., 7.306, 0.023, 536., 0.023, 0.003, 341.2, 
  "people tested", "", "", "", "", "", "", "", "", "", 25., 2.3816775*^7, "", 
  42.2, "", 8.353, "", "", 103.957, "", "", "", "", "", 80.46, ""}, 
 {"TWN", "Asia", "Taiwan", "2021-02-26", 951., 0., 1.429, 9., 0., 0., 39.93, 
  0., 0.06, 0.378, 0., 0., 0.94, "", "", "", "", "", "", "", "", 418., 
  174424., 7.324, 0.018, 476., 0.02, 0.003, 333.1, "people tested", "", "", 
  "", "", "", "", "", "", "", 25., 2.3816775*^7, "", 42.2, "", 8.353, "", "", 
  103.957, "", "", "", "", "", 80.46, ""}, {"TWN", "Asia", "Taiwan", 
  "2021-02-27", 954., 3., 1.714, 9., 0., 0., 40.056, 0.126, 0.072, 0.378, 0., 
  0., 0.95, "", "", "", "", "", "", "", "", 222., 174646., 7.333, 0.009, 
  455., 0.019, 0.004, 265.5, "people tested", "", "", "", "", "", "", "", "", 
  "", 25., 2.3816775*^7, "", 42.2, "", 8.353, "", "", 103.957, "", "", "", 
  "", "", 80.46, ""}, {"TWN", "Asia", "Taiwan", "2021-02-28", 955., 1., 
  1.857, 9., 0., 0., 40.098, 0.042, 0.078, 0.378, 0., 0., 0.95, "", "", "", 
  "", "", "", "", "", 197., 174843., 7.341, 0.008, 450., 0.019, 0.004, 242.3, 
  "people tested", "", "", "", "", "", "", "", "", "", 25., 2.3816775*^7, "", 
  42.2, "", 8.353, "", "", 103.957, "", "", "", "", "", 80.46, ""}, 
 {"TWN", "Asia", "Taiwan", "2021-03-01", 955., 0., 1.857, 9., 0., 0., 40.098, 
  0., 0.078, 0.378, 0., 0., 0.96, "", "", "", "", "", "", "", "", 276., 
  175119., 7.353, 0.012, 384., 0.016, 0.005, 206.8, "people tested", "", "", 
  "", "", "", "", "", "", "", 25., 2.3816775*^7, "", 42.2, "", 8.353, "", "", 
  103.957, "", "", "", "", "", 80.46, ""}, {"TWN", "Asia", "Taiwan", 
  "2021-03-02", 955., 0., 1.857, 9., 0., 0., 40.098, 0., 0.078, 0.378, 0., 
  0., 0.98, "", "", "", "", "", "", "", "", 434., 175553., 7.371, 0.018, 
  377., 0.016, 0.005, 203., "people tested", "", "", "", "", "", "", "", "", 
  "", 25., 2.3816775*^7, "", 42.2, "", 8.353, "", "", 103.957, "", "", "", 
  "", "", 80.46, ""}, {"TWN", "Asia", "Taiwan", "2021-03-03", 958., 3., 
  1.714, 9., 0., 0., 40.224, 0.126, 0.072, 0.378, 0., 0., 0.99, "", "", "", 
  "", "", "", "", "", 288., 175841., 7.383, 0.012, 340., 0.014, 0.005, 198.4, 
  "people tested", "", "", "", "", "", "", "", "", "", 25., 2.3816775*^7, "", 
  42.2, "", 8.353, "", "", 103.957, "", "", "", "", "", 80.46, ""}, 
 {"TWN", "Asia", "Taiwan", "2021-03-04", 960., 2., 1.286, 9., 0., 0., 40.308, 
  0.084, 0.054, 0.378, 0., 0., 1., "", "", "", "", "", "", "", "", 675., 
  176516., 7.411, 0.028, 359., 0.015, 0.004, 279.2, "people tested", "", "", 
  "", "", "", "", "", "", "", 25., 2.3816775*^7, "", 42.2, "", 8.353, "", "", 
  103.957, "", "", "", "", "", 80.46, ""}, {"TWN", "Asia", "Taiwan", 
  "2021-03-05", 960., 0., 1.286, 9., 0., 0., 40.308, 0., 0.054, 0.378, 0., 
  0., 1.01, "", "", "", "", "", "", "", "", 708., 177224., 7.441, 0.03, 400., 
  0.017, 0.003, 311., "people tested", "", "", "", "", "", "", "", "", "", 
  25., 2.3816775*^7, "", 42.2, "", 8.353, "", "", 103.957, "", "", "", "", 
  "", 80.46, ""}, {"TWN", "Asia", "Taiwan", "2021-03-06", 967., 7., 1.857, 
  10., 1., 0.143, 40.602, 0.294, 0.078, 0.42, 0.042, 0.006, 1.03, "", "", "", 
  "", "", "", "", "", 350., 177574., 7.456, 0.015, 418., 0.018, 0.004, 225.1, 
  "people tested", "", "", "", "", "", "", "", "", "", 25., 2.3816775*^7, "", 
  42.2, "", 8.353, "", "", 103.957, "", "", "", "", "", 80.46, ""}, 
 {"TWN", "Asia", "Taiwan", "2021-03-07", 969., 2., 2., 10., 0., 0.143, 
  40.686, 0.084, 0.084, 0.42, 0., 0.006, 1.04, "", "", "", "", "", "", "", 
  "", 177., 177751., 7.463, 0.007, 415., 0.017, 0.005, 207.5, 
  "people tested", "", "", "", "", "", "", "", "", "", 25., 2.3816775*^7, "", 
  42.2, "", 8.353, "", "", 103.957, "", "", "", "", "", 80.46, ""}, 
 {"TWN", "Asia", "Taiwan", "2021-03-08", 976., 7., 3., 10., 0., 0.143, 40.98, 
  0.294, 0.126, 0.42, 0., 0.006, 1.06, "", "", "", "", "", "", "", "", 1093., 
  178844., 7.509, 0.046, 532., 0.022, 0.006, 177.3, "people tested", "", "", 
  "", "", "", "", "", "", "", 25., 2.3816775*^7, "", 42.2, "", 8.353, "", "", 
  103.957, "", "", "", "", "", 80.46, ""}, {"TWN", "Asia", "Taiwan", 
  "2021-03-09", 977., 1., 3.143, 10., 0., 0.143, 41.022, 0.042, 0.132, 0.42, 
  0., 0.006, 1.05, "", "", "", "", "", "", "", "", 357., 179201., 7.524, 
  0.015, 521., 0.022, 0.006, 165.8, "people tested", "", "", "", "", "", "", 
  "", "", "", 25., 2.3816775*^7, "", 42.2, "", 8.353, "", "", 103.957, "", 
  "", "", "", "", 80.46, ""}, {"TWN", "Asia", "Taiwan", "2021-03-10", 978., 
  1., 2.857, 10., 0., 0.143, 41.063, 0.042, 0.12, 0.42, 0., 0.006, 1.05, "", 
  "", "", "", "", "", "", "", 490., 179691., 7.545, 0.021, 550., 0.023, 
  0.005, 192.5, "people tested", "", "", "", "", "", "", "", "", "", 25., 
  2.3816775*^7, "", 42.2, "", 8.353, "", "", 103.957, "", "", "", "", "", 
  80.46, ""}, {"TWN", "Asia", "Taiwan", "2021-03-11", 978., 0., 2.571, 10., 
  0., 0.143, 41.063, 0., 0.108, 0.42, 0., 0.006, 1.05, "", "", "", "", "", 
  "", "", "", 626., 180317., 7.571, 0.026, 543., 0.023, 0.005, 211.2, 
  "people tested", "", "", "", "", "", "", "", "", "", 25., 2.3816775*^7, "", 
  42.2, "", 8.353, "", "", 103.957, "", "", "", "", "", 80.46, ""}, 
 {"TWN", "Asia", "Taiwan", "2021-03-12", 984., 6., 3.429, 10., 0., 0.143, 
  41.315, 0.252, 0.144, 0.42, 0., 0.006, 1.07, "", "", "", "", "", "", "", 
  "", 641., 180958., 7.598, 0.027, 533., 0.022, 0.006, 155.4, 
  "people tested", "", "", "", "", "", "", "", "", "", 25., 2.3816775*^7, "", 
  42.2, "", 8.353, "", "", 103.957, "", "", "", "", "", 80.46, ""}, 
 {"TWN", "Asia", "Taiwan", "2021-03-13", 984., 0., 2.429, 10., 0., 0., 
  41.315, 0., 0.102, 0.42, 0., 0., 1.07, "", "", "", "", "", "", "", "", 
  212., 181170., 7.607, 0.009, 514., 0.022, 0.005, 211.6, "people tested", 
  "", "", "", "", "", "", "", "", "", 25., 2.3816775*^7, "", 42.2, "", 8.353, 
  "", "", 103.957, "", "", "", "", "", 80.46, ""}, 
 {"TWN", "Asia", "Taiwan", "2021-03-14", 985., 1., 2.286, 10., 0., 0., 
  41.357, 0.042, 0.096, 0.42, 0., 0., 1.08, "", "", "", "", "", "", "", "", 
  142., 181312., 7.613, 0.006, 509., 0.021, 0.004, 222.7, "people tested", 
  "", "", "", "", "", "", "", "", "", 25., 2.3816775*^7, "", 42.2, "", 8.353, 
  "", "", 103.957, "", "", "", "", "", 80.46, ""}, 
 {"TWN", "Asia", "Taiwan", "2021-03-15", 990., 5., 2., 10., 0., 0., 41.567, 
  0.21, 0.084, 0.42, 0., 0., 1.09, "", "", "", "", "", "", "", "", 536., 
  181848., 7.635, 0.023, 429., 0.018, 0.005, 214.5, "people tested", "", "", 
  "", "", "", "", "", "", "", 25., 2.3816775*^7, "", 42.2, "", 8.353, "", "", 
  103.957, "", "", "", "", "", 80.46, ""}, {"TWN", "Asia", "Taiwan", 
  "2021-03-16", 990., 0., 1.857, 10., 0., 0., 41.567, 0., 0.078, 0.42, 0., 
  0., 1.1, "", "", "", "", "", "", "", "", 652., 182500., 7.663, 0.027, 471., 
  0.02, 0.004, 253.6, "people tested", "", "", "", "", "", "", "", "", "", 
  25., 2.3816775*^7, "", 42.2, "", 8.353, "", "", 103.957, "", "", "", "", 
  "", 80.46, ""}, {"TWN", "Asia", "Taiwan", "2021-03-17", 990., 0., 1.714, 
  10., 0., 0., 41.567, 0., 0.072, 0.42, 0., 0., 1.11, "", "", "", "", "", "", 
  "", "", 486., 182986., 7.683, 0.02, 471., 0.02, 0.004, 274.8, 
  "people tested", "", "", "", "", "", "", "", "", "", 25., 2.3816775*^7, "", 
  42.2, "", 8.353, "", "", 103.957, "", "", "", "", "", 80.46, ""}, 
 {"TWN", "Asia", "Taiwan", "2021-03-18", 998., 8., 2.857, 10., 0., 0., 
  41.903, 0.336, 0.12, 0.42, 0., 0., 1.12, "", "", "", "", "", "", "", "", 
  360., 183346., 7.698, 0.015, 433., 0.018, 0.007, 151.6, "people tested", 
  "", "", "", "", "", "", "", "", "", 25., 2.3816775*^7, "", 42.2, "", 8.353, 
  "", "", 103.957, "", "", "", "", "", 80.46, ""}, 
 {"TWN", "Asia", "Taiwan", "2021-03-19", 1004., 6., 2.857, 10., 0., 0., 
  42.155, 0.252, 0.12, 0.42, 0., 0., 1.12, "", "", "", "", "", "", "", "", 
  432., 183778., 7.716, 0.018, 403., 0.017, 0.007, 141.1, "people tested", 
  "", "", "", "", "", "", "", "", "", 25., 2.3816775*^7, "", 42.2, "", 8.353, 
  "", "", 103.957, "", "", "", "", "", 80.46, ""}, 
 {"TWN", "Asia", "Taiwan", "2021-03-20", 1005., 1., 3., 10., 0., 0., 42.197, 
  0.042, 0.126, 0.42, 0., 0., 1.1, "", "", "", "", "", "", "", "", 219., 
  183997., 7.726, 0.009, 404., 0.017, 0.007, 134.7, "people tested", "", "", 
  "", "", "", "", "", "", "", 25., 2.3816775*^7, "", 42.2, "", 8.353, "", "", 
  103.957, "", "", "", "", "", 80.46, ""}, {"TWN", "Asia", "Taiwan", 
  "2021-03-21", 1006., 1., 3., 10., 0., 0., 42.239, 0.042, 0.126, 0.42, 0., 
  0., 1.09, "", "", "", "", "", "", "", "", 163., 184160., 7.732, 0.007, 
  407., 0.017, 0.007, 135.7, "people tested", 0., 0., "", "", "", 0., 0., "", 
  "", 25., 2.3816775*^7, "", 42.2, "", 8.353, "", "", 103.957, "", "", "", 
  "", "", 80.46, ""}, {"TWN", "Asia", "Taiwan", "2021-03-22", 1006., 0., 
  2.286, 10., 0., 0., 42.239, 0., 0.096, 0.42, 0., 0., 1.09, "", "", "", "", 
  "", "", "", "", 803., 184963., 7.766, 0.034, 445., 0.019, 0.005, 194.7, 
  "people tested", 1578., 1578., "", 1578., 1578., 0.01, 0.01, "", 66., 25., 
  2.3816775*^7, "", 42.2, "", 8.353, "", "", 103.957, "", "", "", "", "", 
  80.46, ""}, {"TWN", "Asia", "Taiwan", "2021-03-23", 1007., 1., 2.429, 10., 
  0., 0., 42.281, 0.042, 0.102, 0.42, 0., 0., 1.1, "", "", "", "", "", "", 
  "", "", 437., 185400., 7.784, 0.018, 414., 0.017, 0.006, 170.4, 
  "people tested", 3218., 3218., "", 1640., 1609., 0.01, 0.01, "", 68., 25., 
  2.3816775*^7, "", 42.2, "", 8.353, "", "", 103.957, "", "", "", "", "", 
  80.46, ""}, {"TWN", "Asia", "Taiwan", "2021-03-24", 1009., 2., 2.714, 10., 
  0., 0., 42.365, 0.084, 0.114, 0.42, 0., 0., 1.11, "", "", "", "", "", "", 
  "", "", 571., 185971., 7.808, 0.024, 426., 0.018, 0.006, 157., 
  "people tested", 5169., 5169., "", 1951., 1723., 0.02, 0.02, "", 72., 25., 
  2.3816775*^7, "", 42.2, "", 8.353, "", "", 103.957, "", "", "", "", "", 
  80.46, ""}, {"TWN", "Asia", "Taiwan", "2021-03-25", 1012., 3., 2., 10., 0., 
  0., 42.491, 0.126, 0.084, 0.42, 0., 0., 1.12, "", "", "", "", "", "", "", 
  "", 716., 186687., 7.838, 0.03, 477., 0.02, 0.004, 238.5, "people tested", 
  7053., 7053., "", 1884., 1763., 0.03, 0.03, "", 74., 25., 2.3816775*^7, "", 
  42.2, "", 8.353, "", "", 103.957, "", "", "", "", "", 80.46, ""}, 
 {"TWN", "Asia", "Taiwan", "2021-03-26", 1013., 1., 1.286, 10., 0., 0., 
  42.533, 0.042, 0.054, 0.42, 0., 0., 1.13, "", "", "", "", "", "", "", "", 
  628., 187315., 7.865, 0.026, 505., 0.021, 0.003, 392.7, "people tested", 
  9232., 9232., "", 2179., 1846., 0.04, 0.04, "", 78., 25., 2.3816775*^7, "", 
  42.2, "", 8.353, "", "", 103.957, "", "", "", "", "", 80.46, ""}, 
 {"TWN", "Asia", "Taiwan", "2021-03-27", 1020., 7., 2.143, 10., 0., 0., 
  42.827, 0.294, 0.09, 0.42, 0., 0., 1.14, "", "", "", "", "", "", "", "", 
  252., 187567., 7.875, 0.011, 510., 0.021, 0.004, 238., "people tested", 
  9377., 9377., "", 145., 1563., 0.04, 0.04, "", 66., 25., 2.3816775*^7, "", 
  42.2, "", 8.353, "", "", 103.957, "", "", "", "", "", 80.46, ""}, 
 {"TWN", "Asia", "Taiwan", "2021-03-28", 1022., 2., 2.286, 10., 0., 0., 
  42.911, 0.084, 0.096, 0.42, 0., 0., 1.14, "", "", "", "", "", "", "", "", 
  164., 187731., 7.882, 0.007, 510., 0.021, 0.004, 223.1, "people tested", 
  9412., 9412., "", 35., 1345., 0.04, 0.04, "", 56., 25., 2.3816775*^7, "", 
  42.2, "", 8.353, "", "", 103.957, "", "", "", "", "", 80.46, ""}, 
 {"TWN", "Asia", "Taiwan", "2021-03-29", 1023., 1., 2.429, 10., 0., 0., 
  42.953, 0.042, 0.102, 0.42, 0., 0., 1.14, "", "", "", "", "", "", "", "", 
  851., 188582., 7.918, 0.036, 517., 0.022, 0.005, 212.8, "people tested", 
  10891., 10891., "", 1479., 1330., 0.05, 0.05, "", 56., 25., 2.3816775*^7, 
  "", 42.2, "", 8.353, "", "", 103.957, "", "", "", "", "", 80.46, ""}, 
 {"TWN", "Asia", "Taiwan", "2021-03-30", 1024., 1., 2.429, 10., 0., 0., 
  42.995, 0.042, 0.102, 0.42, 0., 0., 1.14, "", "", "", "", "", "", "", "", 
  834., 189416., 7.953, 0.035, 574., 0.024, 0.004, 236.3, "people tested", 
  12648., 12648., "", 1757., 1347., 0.05, 0.05, "", 57., 25., 2.3816775*^7, 
  "", 42.2, "", 8.353, "", "", 103.957, "", "", "", "", "", 80.46, ""}, 
 {"TWN", "Asia", "Taiwan", "2021-03-31", 1030., 6., 3., 10., 0., 0., 43.247, 
  0.252, 0.126, 0.42, 0., 0., 1.15, "", "", "", "", "", "", "", "", 965., 
  190381., 7.994, 0.041, 630., 0.026, 0.005, 210., "people tested", 14400., 
  14400., "", 1752., 1319., 0.06, 0.06, "", 55., 25., 2.3816775*^7, "", 42.2, 
  "", 8.353, "", "", 103.957, "", "", "", "", "", 80.46, ""}, 
 {"TWN", "Asia", "Taiwan", "2021-04-01", 1036., 6., 3.429, 10., 0., 0., 
  43.499, 0.252, 0.144, 0.42, 0., 0., 1.15, "", "", "", "", "", "", "", "", 
  605., 190986., 8.019, 0.025, 614., 0.026, 0.006, 179.1, "people tested", 
  16450., 16450., "", 2050., 1342., 0.07, 0.07, "", 56., 25., 2.3816775*^7, 
  "", 42.2, "", 8.353, "", "", 103.957, "", "", "", "", "", 80.46, ""}, 
 {"TWN", "Asia", "Taiwan", "2021-04-02", 1039., 3., 3.714, 10., 0., 0., 
  43.625, 0.126, 0.156, 0.42, 0., 0., 1.14, "", "", "", "", "", "", "", "", 
  276., 191262., 8.031, 0.012, 564., 0.024, 0.007, 151.9, "people tested", 
  17056., 17056., "", 606., 1118., 0.07, 0.07, "", 47., 25., 2.3816775*^7, 
  "", 42.2, "", 8.353, "", "", 103.957, "", "", "", "", "", 80.46, ""}, 
 {"TWN", "Asia", "Taiwan", "2021-04-03", 1045., 6., 3.571, 10., 0., 0., 
  43.877, 0.252, 0.15, 0.42, 0., 0., 1.13, "", "", "", "", "", "", "", "", 
  290., 191552., 8.043, 0.012, 569., 0.024, 0.006, 159.3, "people tested", 
  17078., 17078., "", 22., 1100., 0.07, 0.07, "", 46., 25., 2.3816775*^7, "", 
  42.2, "", 8.353, "", "", 103.957, "", "", "", "", "", 80.46, ""}, 
 {"TWN", "Asia", "Taiwan", "2021-04-04", 1047., 2., 3.571, 10., 0., 0., 
  43.961, 0.084, 0.15, 0.42, 0., 0., 1.12, "", "", "", "", "", "", "", "", 
  159., 191711., 8.049, 0.007, 569., 0.024, 0.006, 159.3, "people tested", 
  17078., 17078., "", 0., 1095., 0.07, 0.07, "", 46., 25., 2.3816775*^7, "", 
  42.2, "", 8.353, "", "", 103.957, "", "", "", "", "", 80.46, ""}, 
 {"TWN", "Asia", "Taiwan", "2021-04-05", 1048., 1., 3.571, 10., 0., 0., 
  44.003, 0.042, 0.15, 0.42, 0., 0., 1.1, "", "", "", "", "", "", "", "", 
  303., 192014., 8.062, 0.013, 490., 0.021, 0.007, 137.2, "people tested", 
  17245., 17245., "", 167., 908., 0.07, 0.07, "", 38., 25., 2.3816775*^7, "", 
  42.2, "", 8.353, "", "", 103.957, "", "", "", "", "", 80.46, ""}, 
 {"TWN", "Asia", "Taiwan", "2021-04-06", 1050., 2., 3.714, 10., 0., 0., 
  44.087, 0.084, 0.156, 0.42, 0., 0., 1.1, "", "", "", "", "", "", "", "", 
  1160., 193174., 8.111, 0.049, 537., 0.023, 0.007, 144.6, "people tested", 
  18657., 18657., "", 1412., 858., 0.08, 0.08, "", 36., 25., 2.3816775*^7, 
  "", 42.2, "", 8.353, "", "", 103.957, "", "", "", "", "", 80.46, ""}, 
 {"TWN", "Asia", "Taiwan", "2021-04-07", 1050., 0., 2.857, 10., 0., 0., 
  44.087, 0., 0.12, 0.42, 0., 0., 1.09, "", "", "", "", "", "", "", "", 659., 
  193833., 8.139, 0.028, 493., 0.021, 0.006, 172.6, "people tested", 20075., 
  20075., "", 1418., 811., 0.08, 0.08, "", 34., 25., 2.3816775*^7, "", 42.2, 
  "", 8.353, "", "", 103.957, "", "", "", "", "", 80.46, ""}, 
 {"TWN", "Asia", "Taiwan", "2021-04-08", 1050., 0., 2., 10., 0., 0., 44.087, 
  0., 0.084, 0.42, 0., 0., 1.1, "", "", "", "", "", "", "", "", 669., 
  194502., 8.167, 0.028, 502., 0.021, 0.004, 251., "people tested", 21873., 
  21873., "", 1798., 775., 0.09, 0.09, "", 33., 25., 2.3816775*^7, "", 42.2, 
  "", 8.353, "", "", 103.957, "", "", "", "", "", 80.46, ""}, 
 {"TWN", "Asia", "Taiwan", "2021-04-09", 1054., 4., 2.143, 10., 0., 0., 
  44.255, 0.168, 0.09, 0.42, 0., 0., 1.12, "", "", "", "", "", "", "", "", 
  846., 195348., 8.202, 0.036, 584., 0.025, 0.004, 272.5, "people tested", 
  24450., 24450., "", 2577., 1056., 0.1, 0.1, "", 44., 25., 2.3816775*^7, "", 
  42.2, "", 8.353, "", "", 103.957, "", "", "", "", "", 80.46, ""}, 
 {"TWN", "Asia", "Taiwan", "2021-04-10", 1056., 2., 1.571, 10., 0., 0., 
  44.338, 0.084, 0.066, 0.42, 0., 0., 1.13, "", "", "", "", "", "", "", "", 
  230., 195578., 8.212, 0.01, 575., 0.024, 0.003, 366., "people tested", 
  24658., 24658., "", 208., 1083., 0.1, 0.1, "", 45., 25., 2.3816775*^7, "", 
  42.2, "", 8.353, "", "", 103.957, "", "", "", "", "", 80.46, ""}, 
 {"TWN", "Asia", "Taiwan", "2021-04-11", 1057., 1., 1.429, 11., 1., 0.143, 
  44.38, 0.042, 0.06, 0.462, 0.042, 0.006, 1.14, "", "", "", "", "", "", "", 
  "", 159., 195737., 8.218, 0.007, 575., 0.024, 0.002, 402.4, 
  "people tested", 24701., 24701., "", 43., 1089., 0.1, 0.1, "", 46., 25., 
  2.3816775*^7, "", 42.2, "", 8.353, "", "", 103.957, "", "", "", "", "", 
  80.46, ""}, {"TWN", "Asia", "Taiwan", "2021-04-12", 1058., 1., 1.429, 11., 
  0., 0.143, 44.422, 0.042, 0.06, 0.462, 0., 0.006, 1.16, "", "", "", "", "", 
  "", "", "", 755., 196492., 8.25, 0.032, 640., 0.027, 0.002, 447.9, 
  "people tested", 25882., 25882., "", 1181., 1234., 0.11, 0.11, "", 52., 
  25., 2.3816775*^7, "", 42.2, "", 8.353, "", "", 103.957, "", "", "", "", 
  "", 80.46, ""}, {"TWN", "Asia", "Taiwan", "2021-04-13", 1062., 4., 1.714, 
  11., 0., 0.143, 44.59, 0.168, 0.072, 0.462, 0., 0.006, 1.18, "", "", "", 
  "", "", "", "", "", 540., 197032., 8.273, 0.023, 551., 0.023, 0.003, 321.5, 
  "people tested", 27113., 27113., "", 1231., 1208., 0.11, 0.11, "", 51., 
  25., 2.3816775*^7, "", 42.2, "", 8.353, "", "", 103.957, "", "", "", "", 
  "", 80.46, ""}, {"TWN", "Asia", "Taiwan", "2021-04-14", 1067., 5., 2.429, 
  11., 0., 0.143, 44.8, 0.21, 0.102, 0.462, 0., 0.006, 1.2, "", "", "", "", 
  "", "", "", "", 598., 197630., 8.298, 0.025, 542., 0.023, 0.004, 223.1, 
  "people tested", 28497., 28497., "", 1384., 1203., 0.12, 0.12, "", 51., 
  25., 2.3816775*^7, "", 42.2, "", 8.353, "", "", 103.957, "", "", "", "", 
  "", 80.46, ""}, {"TWN", "Asia", "Taiwan", "2021-04-15", 1068., 1., 2.571, 
  11., 0., 0.143, 44.842, 0.042, 0.108, 0.462, 0., 0.006, 1.2, "", "", "", 
  "", "", "", "", "", 526., 198156., 8.32, 0.022, 522., 0.022, 0.005, 203., 
  "people tested", 30039., 30039., "", 1542., 1167., 0.13, 0.13, "", 49., 
  25., 2.3816775*^7, "", 42.2, "", 8.353, "", "", 103.957, "", "", "", "", 
  "", 80.46, ""}, {"TWN", "Asia", "Taiwan", "2021-04-16", 1070., 2., 2.286, 
  11., 0., 0.143, 44.926, 0.084, 0.096, 0.462, 0., 0.006, 1.22, "", "", "", 
  "", "", "", "", "", 548., 198704., 8.343, 0.023, 479., 0.02, 0.005, 209.5, 
  "people tested", 32389., 32389., "", 2350., 1134., 0.14, 0.14, "", 48., 
  25., 2.3816775*^7, "", 42.2, "", 8.353, "", "", 103.957, "", "", "", "", 
  "", 80.46, ""}, {"TWN", "Asia", "Taiwan", "2021-04-17", 1072., 2., 2.286, 
  11., 0., 0.143, 45.01, 0.084, 0.096, 0.462, 0., 0.006, 1.23, "", "", "", 
  "", "", "", "", "", 139., 198843., 8.349, 0.006, 466., 0.02, 0.005, 203.8, 
  "people tested", 32450., 32450., "", 61., 1113., 0.14, 0.14, "", 47., 25., 
  2.3816775*^7, "", 42.2, "", 8.353, "", "", 103.957, "", "", "", "", "", 
  80.46, ""}, {"TWN", "Asia", "Taiwan", "2021-04-18", 1073., 1., 2.286, 11., 
  0., 0., 45.052, 0.042, 0.096, 0.462, 0., 0., 1.26, "", "", "", "", "", "", 
  "", "", 128., 198971., 8.354, 0.005, 462., 0.019, 0.005, 202.1, 
  "people tested", "", "", "", "", 1190., "", "", "", 50., 25., 2.3816775*^7, 
  "", 42.2, "", 8.353, "", "", 103.957, "", "", "", "", "", 80.46, ""}, 
 {"TWN", "Asia", "Taiwan", "2021-04-19", 1076., 3., 2.571, 11., 0., 0., 
  45.178, 0.126, 0.108, 0.462, 0., 0., 1.28, "", "", "", "", "", "", "", "", 
  719., 199690., 8.384, 0.03, 457., 0.019, 0.006, 177.8, "people tested", "", 
  "", "", "", 1105., "", "", "", 46., 25., 2.3816775*^7, "", 42.2, "", 8.353, 
  "", "", 103.957, "", "", "", "", "", 80.46, ""}, 
 {"TWN", "Asia", "Taiwan", "2021-04-20", 1078., 2., 2.286, 11., 0., 0., 
  45.262, 0.084, 0.096, 0.462, 0., 0., 1.31, "", "", "", "", "", "", "", "", 
  526., 200216., 8.407, 0.022, 455., 0.019, 0.005, 199., "people tested", 
  34197., 34197., "", "", 1012., 0.14, 0.14, "", 42., 25., 2.3816775*^7, "", 
  42.2, "", 8.353, "", "", 103.957, "", "", "", "", "", 80.46, ""}, 
 {"TWN", "Asia", "Taiwan", "2021-04-21", 1082., 4., 2.143, 11., 0., 0., 
  45.43, 0.168, 0.09, 0.462, 0., 0., 1.34, "", "", "", "", "", "", "", "", 
  837., 201053., 8.442, 0.035, 489., 0.021, 0.004, 228.2, "people tested", 
  36731., 36731., "", 2534., 1176., 0.15, 0.15, "", 49., 25., 2.3816775*^7, 
  "", 42.2, "", 8.353, "", "", 103.957, "", "", "", "", "", 80.46, ""}, 
 {"TWN", "Asia", "Taiwan", "2021-04-22", 1086., 4., 2.571, 11., 0., 0., 
  45.598, 0.168, 0.108, 0.462, 0., 0., 1.36, "", "", "", "", "", "", "", "", 
  670., 201723., 8.47, 0.028, 510., 0.021, 0.005, 198.4, "people tested", 
  39221., 39221., "", 2490., 1312., 0.16, 0.16, "", 55., 25., 2.3816775*^7, 
  "", 42.2, "", 8.353, "", "", 103.957, "", "", "", "", "", 80.46, ""}, 
 {"TWN", "Asia", "Taiwan", "2021-04-23", 1090., 4., 2.857, 11., 0., 0., 
  45.766, 0.168, 0.12, 0.462, 0., 0., 1.38, "", "", "", "", "", "", "", "", 
  833., 202556., 8.505, 0.035, 550., 0.023, 0.005, 192.5, "people tested", 
  42523., 42523., "", 3302., 1448., 0.18, 0.18, "", 61., 25., 2.3816775*^7, 
  "", 42.2, "", 8.353, "", "", 103.957, "", "", "", "", "", 80.46, ""}, 
 {"TWN", "Asia", "Taiwan", "2021-04-24", 1097., 7., 3.571, 12., 1., 0.143, 
  46.06, 0.294, 0.15, 0.504, 0.042, 0.006, 1.41, "", "", "", "", "", "", "", 
  "", 543., 203099., 8.528, 0.023, 608., 0.026, 0.006, 170.3, 
  "people tested", 42672., 42672., "", 149., 1460., 0.18, 0.18, "", 61., 25., 
  2.3816775*^7, "", 42.2, "", 8.353, "", "", 103.957, "", "", "", "", "", 
  80.46, ""}, {"TWN", "Asia", "Taiwan", "2021-04-25", 1100., 3., 3.857, 12., 
  0., 0.143, 46.186, 0.126, 0.162, 0.504, 0., 0.006, 1.42, "", "", "", "", 
  "", "", "", "", 614., 203713., 8.553, 0.026, 677., 0.028, 0.006, 175.5, 
  "people tested", "", "", "", "", 1571., "", "", "", 66., 25., 2.3816775*^7, 
  "", 42.2, "", 8.353, "", "", 103.957, "", "", "", "", "", 80.46, ""}, 
 {"TWN", "Asia", "Taiwan", "2021-04-26", 1104., 4., 4., 12., 0., 0.143, 
  46.354, 0.168, 0.168, 0.504, 0., 0.006, 1.44, "", "", "", "", "", "", "", 
  "", 1099., 204812., 8.599, 0.046, 732., 0.031, 0.005, 183., 
  "people tested", 45387., 45387., "", "", 1682., 0.19, 0.19, "", 71., 25., 
  2.3816775*^7, "", 42.2, "", 8.353, "", "", 103.957, "", "", "", "", "", 
  80.46, ""}, {"TWN", "Asia", "Taiwan", "2021-04-27", 1110., 6., 4.571, 12., 
  0., 0.143, 46.606, 0.252, 0.192, 0.504, 0., 0.006, 1.46, "", "", "", "", 
  "", "", "", "", 752., 205564., 8.631, 0.032, 764., 0.032, 0.006, 167.1, 
  "people tested", 48180., 48180., "", 2793., 1998., 0.2, 0.2, "", 84., 25., 
  2.3816775*^7, "", 42.2, "", 8.353, "", "", 103.957, "", "", "", "", "", 
  80.46, ""}, {"TWN", "Asia", "Taiwan", "2021-04-28", 1116., 6., 4.857, 12., 
  0., 0.143, 46.858, 0.252, 0.204, 0.504, 0., 0.006, 1.47, "", "", "", "", 
  "", "", "", "", 764., 206328., 8.663, 0.032, 754., 0.032, 0.006, 155.2, 
  "people tested", 50833., 50833., "", 2653., 2015., 0.21, 0.21, "", 85., 
  25., 2.3816775*^7, "", 42.2, "", 8.353, "", "", 103.957, "", "", "", "", 
  "", 80.46, ""}, {"TWN", "Asia", "Taiwan", "2021-04-29", 1121., 5., 5., 12., 
  0., 0.143, 47.068, 0.21, 0.21, 0.504, 0., 0.006, 1.49, "", "", "", "", "", 
  "", "", "", 1147., 207475., 8.711, 0.048, 822., 0.035, 0.006, 164.4, 
  "people tested", 54189., 54189., "", 3356., 2138., 0.23, 0.23, "", 90., 
  25., 2.3816775*^7, "", 42.2, "", 8.353, "", "", 103.957, "", "", "", "", 
  "", 80.46, ""}, {"TWN", "Asia", "Taiwan", "2021-04-30", 1128., 7., 5.429, 
  12., 0., 0.143, 47.362, 0.294, 0.228, 0.504, 0., 0.006, 1.51, "", "", "", 
  "", "", "", "", "", 858., 208333., 8.747, 0.036, 825., 0.035, 0.007, 152., 
  "people tested", 57884., 57884., "", 3695., 2194., 0.24, 0.24, "", 92., 
  25., 2.3816775*^7, "", 42.2, "", 8.353, "", "", 103.957, "", "", "", "", 
  "", 80.46, ""}, {"TWN", "Asia", "Taiwan", "2021-05-01", 1132., 4., 5., 12., 
  0., 0., 47.53, 0.168, 0.21, 0.504, 0., 0., 1.53, "", "", "", "", "", "", 
  "", "", 384., 208717., 8.763, 0.016, 803., 0.034, 0.006, 160.6, 
  "people tested", "", "", "", "", 2199., "", "", "", 92., 25., 2.3816775*^7, 
  "", 42.2, "", 8.353, "", "", 103.957, "", "", "", "", "", 80.46, ""}, 
 {"TWN", "Asia", "Taiwan", "2021-05-02", 1137., 5., 5.286, 12., 0., 0., 
  47.739, 0.21, 0.222, 0.504, 0., 0., 1.55, "", "", "", "", "", "", "", "", 
  420., 209137., 8.781, 0.018, 775., 0.033, 0.007, 146.6, "people tested", 
  58252., 58252., "", "", 2032., 0.24, 0.24, "", 85., 25., 2.3816775*^7, "", 
  42.2, "", 8.353, "", "", 103.957, "", "", "", "", "", 80.46, ""}, 
 {"TWN", "Asia", "Taiwan", "2021-05-03", 1145., 8., 5.857, 12., 0., 0., 
  48.075, 0.336, 0.246, 0.504, 0., 0., 1.57, "", "", "", "", "", "", "", "", 
  1395., 210532., 8.84, 0.059, 817., 0.034, 0.007, 139.5, "people tested", 
  62437., 62437., "", 4185., 2436., 0.26, 0.26, "", 102., 25., 2.3816775*^7, 
  "", 42.2, "", 8.353, "", "", 103.957, "", "", "", "", "", 80.46, ""}, 
 {"TWN", "Asia", "Taiwan", "2021-05-04", 1153., 8., 6.143, 12., 0., 0., 
  48.411, 0.336, 0.258, 0.504, 0., 0., 1.6, "", "", "", "", "", "", "", "", 
  991., 211523., 8.881, 0.042, 851., 0.036, 0.007, 138.5, "people tested", 
  67931., 67931., "", 5494., 2822., 0.29, 0.29, "", 118., 25., 2.3816775*^7, 
  "", 42.2, "", 8.353, "", "", 103.957, "", "", "", "", "", 80.46, ""}, 
 {"TWN", "Asia", "Taiwan", "2021-05-05", 1160., 7., 6.286, 12., 0., 0., 
  48.705, 0.294, 0.264, 0.504, 0., 0., 1.62, "", "", "", "", "", "", "", "", 
  1095., 212618., 8.927, 0.046, 899., 0.038, 0.007, 143., "people tested", 
  73988., 73988., "", 6057., 3308., 0.31, 0.31, "", 139., 25., 2.3816775*^7, 
  "", 42.2, "", 8.353, "", "", 103.957, "", "", "", "", "", 80.46, ""}, 
 {"TWN", "Asia", "Taiwan", "2021-05-06", 1173., 13., 7.429, 12., 0., 0., 
  49.251, 0.546, 0.312, 0.504, 0., 0., 1.65, "", "", "", "", "", "", "", "", 
  1009., 213627., 8.97, 0.042, 879., 0.037, 0.008, 118.3, "people tested", 
  80861., 80861., "", 6873., 3810., 0.34, 0.34, "", 160., 25., 2.3816775*^7, 
  "", 42.2, "", 8.353, "", "", 103.957, "", "", "", "", "", 80.46, ""}, 
 {"TWN", "Asia", "Taiwan", "2021-05-07", 1178., 5., 7.143, 12., 0., 0., 
  49.461, 0.21, 0.3, 0.504, 0., 0., 1.68, "", "", "", "", "", "", "", "", 
  1067., 214694., 9.014, 0.045, 909., 0.038, 0.008, 127.3, "people tested", 
  91002., 91002., "", 10141., 4731., 0.38, 0.38, "", 199., 25., 2.3816775*^7, 
  "", 42.2, "", 8.353, "", "", 103.957, "", "", "", "", "", 80.46, ""}, 
 {"TWN", "Asia", "Taiwan", "2021-05-08", 1183., 5., 7.286, 12., 0., 0., 
  49.671, 0.21, 0.306, 0.504, 0., 0., 1.71, "", "", "", "", "", "", "", "", 
  413., 215107., 9.032, 0.017, 913., 0.038, 0.008, 125.3, "people tested", 
  "", "", "", "", 4780., "", "", "", 201., 25., 2.3816775*^7, "", 42.2, "", 
  8.353, "", "", 103.957, "", "", "", "", "", 80.46, ""}, 
 {"TWN", "Asia", "Taiwan", "2021-05-09", 1184., 1., 6.714, 12., 0., 0., 
  49.713, 0.042, 0.282, 0.504, 0., 0., 1.75, "", "", "", "", "", "", "", "", 
  680., 215787., 9.06, 0.029, 950., 0.04, 0.007, 141.5, "people tested", 
  92049., 92049., "", "", 4828., 0.39, 0.39, "", 203., 25., 2.3816775*^7, "", 
  42.2, "", 8.353, "", "", 103.957, "", "", "", "", "", 80.46, ""}, 
 {"TWN", "Asia", "Taiwan", "2021-05-10", 1199., 15., 7.714, 12., 0., 0., 
  50.343, 0.63, 0.324, 0.504, 0., 0., 1.81, "", "", "", "", "", "", "", "", 
  1237., 217024., 9.112, 0.052, 927., 0.039, 0.008, 120.2, "people tested", 
  "", "", "", "", 5694., "", "", "", 239., 25., 2.3816775*^7, "", 42.2, "", 
  8.353, "", "", 103.957, "", "", "", "", "", 80.46, ""}, 
 {"TWN", "Asia", "Taiwan", "2021-05-11", 1210., 11., 8.143, 12., 0., 0., 
  50.805, 0.462, 0.342, 0.504, 0., 0., 1.85, "", "", "", "", "", "", "", "", 
  1218., 218242., 9.163, 0.051, 960., 0.04, 0.008, 117.9, "people tested", 
  112543., 112543., "", "", 6373., 0.47, 0.47, "", 268., 25., 2.3816775*^7, 
  "", 42.2, "", 8.353, "", "", 103.957, "", "", "", "", "", 80.46, ""}, 
 {"TWN", "Asia", "Taiwan", "2021-05-12", 1231., 21., 10.143, 12., 0., 0., 
  51.686, 0.882, 0.426, 0.504, 0., 0., 1.9, "", "", "", "", "", "", "", "", 
  2435., 220677., 9.266, 0.102, 1151., 0.048, 0.009, 113.5, "people tested", 
  129669., 129669., "", 17126., 7954., 0.54, 0.54, "", 334., 25., 
  2.3816775*^7, "", 42.2, "", 8.353, "", "", 103.957, "", "", "", "", "", 
  80.46, ""}, {"TWN", "Asia", "Taiwan", "2021-05-13", 1256., 25., 11.857, 
  12., 0., 0., 52.736, 1.05, 0.498, 0.504, 0., 0., 1.95, "", "", "", "", "", 
  "", "", "", 3904., 224581., 9.43, 0.164, 1565., 0.066, 0.008, 132., 
  "people tested", 151997., 151997., "", 22328., 10162., 0.64, 0.64, "", 
  427., 25., 2.3816775*^7, "", 42.2, "", 8.353, "", "", 103.957, "", "", "", 
  "", "", 80.46, ""}, {"TWN", "Asia", "Taiwan", "2021-05-14", 1290., 34., 
  16., 12., 0., 0., 54.164, 1.428, 0.672, 0.504, 0., 0., 1.98, "", "", "", 
  "", "", "", "", "", 6187., 230768., 9.689, 0.26, 2296., 0.096, 0.007, 
  143.5, "people tested", 186149., 186149., "", 34152., 13592., 0.78, 0.78, 
  "", 571., 25., 2.3816775*^7, "", 42.2, "", 8.353, "", "", 103.957, "", "", 
  "", "", "", 80.46, ""}, {"TWN", "Asia", "Taiwan", "2021-05-15", 1475., 
  185., 41.714, 12., 0., 0., 61.931, 7.768, 1.751, 0.504, 0., 0., 2.01, "", 
  "", "", "", "", "", "", "", 6518., 237286., 9.963, 0.274, 3168., 0.133, 
  0.013, 75.9, "people tested", "", "", "", "", 14127., "", "", "", 593., 
  50.46, 2.3816775*^7, "", 42.2, "", 8.353, "", "", 103.957, "", "", "", "", 
  "", 80.46, ""}, {"TWN", "Asia", "Taiwan", "2021-05-16", 1682., 207., 
  71.143, 12., 0., 0., 70.622, 8.691, 2.987, 0.504, 0., 0., 2.04, "", "", "", 
  "", "", "", "", "", 8437., 245723., 10.317, 0.354, 4277., 0.18, 0.017, 
  60.1, "people tested", 194678., 194678., "", "", 14661., 0.82, 0.82, "", 
  616., 56.02, 2.3816775*^7, "", 42.2, "", 8.353, "", "", 103.957, "", "", 
  "", "", "", 80.46, ""}, {"TWN", "Asia", "Taiwan", "2021-05-17", 2017., 
  335., 116.857, 12., 0., 0., 84.688, 14.066, 4.907, 0.504, 0., 0., 2.05, "", 
  "", "", "", "", "", "", "", 15486., 261209., 10.967, 0.65, 6312., 0.265, 
  0.019, 54., "people tested", 220352., 220352., "", 25674., 16865., 0.93, 
  0.93, "", 708., 56.02, 2.3816775*^7, "", 42.2, "", 8.353, "", "", 103.957, 
  "", "", "", "", "", 80.46, ""}, {"TWN", "Asia", "Taiwan", "2021-05-18", 
  2260., 243., 150., 14., 2., 0.286, 94.891, 10.203, 6.298, 0.588, 0.084, 
  0.012, 2.02, "", "", "", "", "", "", "", "", 18113., 279322., 11.728, 
  0.761, 8726., 0.366, 0.017, 58.2, "people tested", 245008., 245008., "", 
  24656., 18924., 1.03, 1.03, "", 795., 56.02, 2.3816775*^7, "", 42.2, "", 
  8.353, "", "", 103.957, "", "", "", "", "", 80.46, ""}, 
 {"TWN", "Asia", "Taiwan", "2021-05-19", 2533., 273., 186., 14., 0., 0.286, 
  106.354, 11.463, 7.81, 0.588, 0., 0.012, 1.99, "", "", "", "", "", "", "", 
  "", 17613., 296935., 12.467, 0.74, 10894., 0.457, 0.017, 58.6, 
  "people tested", 264589., 264589., "", 19581., 19274., 1.11, 1.11, "", 
  809., 74.07, 2.3816775*^7, "", 42.2, "", 8.353, "", "", 103.957, "", "", 
  "", "", "", 80.46, ""}, {"TWN", "Asia", "Taiwan", "2021-05-20", 2825., 
  292., 224.143, 15., 1., 0.429, 118.614, 12.26, 9.411, 0.63, 0.042, 0.018, 
  1.97, "", "", "", "", "", "", "", "", 18031., 314966., 13.225, 0.757, 
  12912., 0.542, 0.017, 57.6, "people tested", 281647., 281647., "", 17058., 
  18521., 1.18, 1.18, "", 778., 74.07, 2.3816775*^7, "", 42.2, "", 8.353, "", 
  "", 103.957, "", "", "", "", "", 80.46, ""}, 
 {"TWN", "Asia", "Taiwan", "2021-05-21", 3139., 314., 264.143, 15., 0., 
  0.429, 131.798, 13.184, 11.091, 0.63, 0., 0.018, 1.94, "", "", "", "", "", 
  "", "", "", 21747., 336713., 14.138, 0.913, 15135., 0.635, 0.017, 57.3, 
  "people tested", 299844., 299844., "", 18197., 16242., 1.26, 1.26, "", 
  682., 74.07, 2.3816775*^7, "", 42.2, "", 8.353, "", "", 103.957, "", "", 
  "", "", "", 80.46, ""}, {"TWN", "Asia", "Taiwan", "2021-05-22", 3862., 
  723., 341., 17., 2., 0.714, 162.155, 30.357, 14.318, 0.714, 0.084, 0.03, 
  1.91, "", "", "", "", "", "", "", "", 14490., 351203., 14.746, 0.608, 
  16274., 0.683, 0.021, 47.7, "people tested", "", "", "", "", 15837., "", 
  "", "", 665., 74.07, 2.3816775*^7, "", 42.2, "", 8.353, "", "", 103.957, 
  "", "", "", "", "", 80.46, ""}, {"TWN", "Asia", "Taiwan", "2021-05-23", 
  4322., 460., 377.143, 23., 6., 1.571, 181.469, 19.314, 15.835, 0.966, 
  0.252, 0.066, 1.87, "", "", "", "", "", "", "", "", 12880., 364083., 
  15.287, 0.541, 16909., 0.71, 0.022, 44.8, "people tested", 302698., 
  302698., "", "", 15431., 1.27, 1.27, "", 648., 74.07, 2.3816775*^7, "", 
  42.2, "", 8.353, "", "", 103.957, "", "", "", "", "", 80.46, ""}, 
 {"TWN", "Asia", "Taiwan", "2021-05-24", 4917., 595., 414.286, 29., 6., 
  2.429, 206.451, 24.982, 17.395, 1.218, 0.252, 0.102, 1.83, "", "", "", "", 
  "", "", "", "", 23081., 387164., 16.256, 0.969, 17994., 0.756, 0.023, 43.4, 
  "people tested", 311678., 311678., "", 8980., 13047., 1.31, 1.31, "", 548., 
  74.07, 2.3816775*^7, "", 42.2, "", 8.353, "", "", 103.957, "", "", "", "", 
  "", 80.46, ""}, {"TWN", "Asia", "Taiwan", "2021-05-25", 5456., 539., 
  456.571, 35., 6., 3., 229.082, 22.631, 19.17, 1.47, 0.252, 0.126, 1.79, "", 
  "", "", "", "", "", "", "", 24508., 411672., 17.285, 1.029, 18907., 0.794, 
  0.024, 41.4, "people tested", 319665., 319665., "", 7987., 10665., 1.34, 
  1.34, "", 448., 68.52, 2.3816775*^7, "", 42.2, "", 8.353, "", "", 103.957, 
  "", "", "", "", "", 80.46, ""}, {"TWN", "Asia", "Taiwan", "2021-05-26", 
  6091., 635., 508.286, 46., 11., 4.571, 255.744, 26.662, 21.342, 1.931, 
  0.462, 0.192, 1.74, "", "", "", "", "", "", "", "", 21199., 432871., 
  18.175, 0.89, 19419., 0.815, 0.026, 38.2, "people tested", "", "", "", "", 
  12196., "", "", "", 512., 68.52, 2.3816775*^7, "", 42.2, "", 8.353, "", "", 
  103.957, "", "", "", "", "", 80.46, ""}, {"TWN", "Asia", "Taiwan", 
  "2021-05-27", 6761., 670., 562.286, 59., 13., 6.286, 283.876, 28.131, 
  23.609, 2.477, 0.546, 0.264, 1.7, "", "", "", "", "", "", "", "", 19928., 
  452799., 19.012, 0.837, 19690., 0.827, 0.029, 35., "people tested", "", "", 
  "", "", 14087., "", "", "", 591., 68.52, 2.3816775*^7, "", 42.2, "", 8.353, 
  "", "", 103.957, "", "", "", "", "", 80.46, ""}, 
 {"TWN", "Asia", "Taiwan", "2021-05-28", 7315., 554., 596.571, 78., 19., 9., 
  307.136, 23.261, 25.048, 3.275, 0.798, 0.378, 1.66, "", "", "", "", "", "", 
  "", "", 29001., 481800., 20.229, 1.218, 20727., 0.87, 0.029, 34.7, 
  "people tested", "", "", "", "", 15815., "", "", "", 664., 68.52, 
  2.3816775*^7, "", 42.2, "", 8.353, "", "", 103.957, "", "", "", "", "", 
  80.46, ""}, {"TWN", "Asia", "Taiwan", "2021-05-29", 7806., 491., 563.429, 
  99., 21., 11.714, 327.752, 20.616, 23.657, 4.157, 0.882, 0.492, 1.62, "", 
  "", "", "", "", "", "", "", 15974., 497774., 20.9, 0.671, 20939., 0.879, 
  0.027, 37.2, "people tested", "", "", "", "", 19939., "", "", "", 837., 
  68.52, 2.3816775*^7, "", 42.2, "", 8.353, "", "", 103.957, "", "", "", "", 
  "", 80.46, ""}, {"TWN", "Asia", "Taiwan", "2021-05-30", 8160., 354., 
  548.286, 109., 10., 12.286, 342.616, 14.863, 23.021, 4.577, 0.42, 0.516, 
  1.59, "", "", "", "", "", "", "", "", 13503., 511277., 21.467, 0.567, 
  21028., 0.883, 0.026, 38.4, "people tested", "", "", "", "", 24064., "", 
  "", "", 1010., 68.52, 2.3816775*^7, "", 42.2, "", 8.353, "", "", 103.957, 
  "", "", "", "", "", 80.46, ""}, {"TWN", "Asia", "Taiwan", "2021-05-31", 
  8511., 351., 513.429, 124., 15., 13.571, 357.353, 14.738, 21.557, 5.206, 
  0.63, 0.57, 1.56, "", "", "", "", "", "", "", "", 27490., 538767., 22.621, 
  1.154, 21658., 0.909, 0.024, 42.2, "people tested", "", "", "", "", 27109., 
  "", "", "", 1138., 68.52, 2.3816775*^7, "", 42.2, "", 8.353, "", "", 
  103.957, "", "", "", "", "", 80.46, ""}, {"TWN", "Asia", "Taiwan", 
  "2021-06-01", 8842., 331., 483.714, 137., 13., 14.571, 371.251, 13.898, 
  20.31, 5.752, 0.546, 0.612, 1.54, "", "", "", "", "", "", "", "", 30287., 
  569054., 23.893, 1.272, 22483., 0.944, 0.022, 46.5, "people tested", "", 
  "", "", "", 30296., "", "", "", 1272., "", 2.3816775*^7, "", 42.2, "", 
  8.353, "", "", 103.957, "", "", "", "", "", 80.46, ""}, 
 {"TWN", "Asia", "Taiwan", "2021-06-02", 9389., 547., 471.143, 149., 12., 
  14.714, 394.218, 22.967, 19.782, 6.256, 0.504, 0.618, 1.53, "", "", "", "", 
  "", "", "", "", 28444., 597498., 25.087, 1.194, 23518., 0.987, 0.02, 49.9, 
  "people tested", 562029., 562029., "", "", 30296., 2.36, 2.36, "", 1272., 
  "", 2.3816775*^7, "", 42.2, "", 8.353, "", "", 103.957, "", "", "", "", "", 
  80.46, ""}, {"TWN", "Asia", "Taiwan", "2021-06-03", 9974., 585., 459., 
  166., 17., 15.286, 418.78, 24.563, 19.272, 6.97, 0.714, 0.642, 1.51, "", 
  "", "", "", "", "", "", "", 25660., 623158., 26.165, 1.077, 24337., 1.022, 
  0.019, 53., "people tested", 624132., 624132., "", 62103., 34839., 2.62, 
  2.62, "", 1463., "", 2.3816775*^7, "", 42.2, "", 8.353, "", "", 103.957, 
  "", "", "", "", "", 80.46, ""}, {"TWN", "Asia", "Taiwan", "2021-06-04", 
  10446., 472., 447.286, 187., 21., 15.571, 438.598, 19.818, 18.78, 7.852, 
  0.882, 0.654, 1.5, "", "", "", "", "", "", "", "", 27896., 651054., 27.336, 
  1.171, 24179., 1.015, 0.018, 54.1, "people tested", 678418., 678418., "", 
  54286., 38267., 2.85, 2.85, "", 1607., "", 2.3816775*^7, "", 42.2, "", 
  8.353, "", "", 103.957, "", "", "", "", "", 80.46, ""}, 
 {"TWN", "Asia", "Taiwan", "2021-06-05", 10956., 510., 450., 224., 37., 
  17.857, 460.012, 21.413, 18.894, 9.405, 1.554, 0.75, 1.49, "", "", "", "", 
  "", "", "", "", 15386., 666440., 27.982, 0.646, 24095., 1.012, 0.019, 53.5, 
  "people tested", "", "", "", "", 35422., "", "", "", 1487., "", 
  2.3816775*^7, "", 42.2, "", 8.353, "", "", 103.957, "", "", "", "", "", 
  80.46, ""}, {"TWN", "Asia", "Taiwan", "2021-06-06", 11298., 342., 448.286, 
  260., 36., 21.571, 474.372, 14.36, 18.822, 10.917, 1.512, 0.906, 1.49, "", 
  "", "", "", "", "", "", "", 11758., 678198., 28.476, 0.494, 23846., 1.001, 
  0.019, 53.2, "people tested", 699187., 699187., "", "", 32578., 2.94, 2.94, 
  "", 1368., "", 2.3816775*^7, "", 42.2, "", 8.353, "", "", 103.957, "", "", 
  "", "", "", 80.46, ""}, {"TWN", "Asia", "Taiwan", "2021-06-07", 11491., 
  193., 425.714, 286., 26., 23.143, 482.475, 8.104, 17.875, 12.008, 1.092, 
  0.972, "", "", "", "", "", "", "", "", "", 20175., 698373., 29.323, 0.847, 
  22801., 0.957, 0.019, 53.6, "people tested", 724819., 724819., "", 25632., 
  31912., 3.04, 3.04, "", 1340., "", 2.3816775*^7, "", 42.2, "", 8.353, "", 
  "", 103.957, "", "", "", "", "", 80.46, ""}, 
 {"TJK", "Asia", "Tajikistan", "2020-04-30", 15., 15., "", "", "", "", 1.573, 
  1.573, "", "", "", "", "", "", "", "", "", "", "", "", "", "", "", "", "", 
  "", "", "", "", "", "", "", "", "", "", "", "", "", "", 49.07, 9.537642*^6, 
  64.281, 23.3, 3.466, 2.155, 2896.913, 4.8, 427.698, 7.11, "", "", 72.704, 
  4.8, 71.1, 0.668}, {"TJK", "Asia", "Tajikistan", "2020-05-01", 15., 0., "", 
  "", "", "", 1.573, 0., "", "", "", "", "", "", "", "", "", "", "", "", "", 
  "", "", "", "", "", "", "", "", "", "", "", "", "", "", "", "", "", "", 
  49.07, 9.537642*^6, 64.281, 23.3, 3.466, 2.155, 2896.913, 4.8, 427.698, 
  7.11, "", "", 72.704, 4.8, 71.1, 0.668}, {"TJK", "Asia", "Tajikistan", 
  "2020-05-02", 76., 61., "", 2., 2., "", 7.968, 6.396, "", 0.21, 0.21, "", 
  "", "", "", "", "", "", "", "", "", "", "", "", "", "", "", "", "", "", "", 
  "", "", "", "", "", "", "", "", 49.07, 9.537642*^6, 64.281, 23.3, 3.466, 
  2.155, 2896.913, 4.8, 427.698, 7.11, "", "", 72.704, 4.8, 71.1, 0.668}, 
 {"TJK", "Asia", "Tajikistan", "2020-05-03", 128., 52., "", 2., 0., "", 
  13.421, 5.452, "", 0.21, 0., "", "", "", "", "", "", "", "", "", "", "", 
  "", "", "", "", "", "", "", "", "", "", "", "", "", "", "", "", "", 49.07, 
  9.537642*^6, 64.281, 23.3, 3.466, 2.155, 2896.913, 4.8, 427.698, 7.11, "", 
  "", 72.704, 4.8, 71.1, 0.668}, {"TJK", "Asia", "Tajikistan", "2020-05-04", 
  230., 102., "", 3., 1., "", 24.115, 10.694, "", 0.315, 0.105, "", 2.84, "", 
  "", "", "", "", "", "", "", "", "", "", "", "", "", "", "", "", "", "", "", 
  "", "", "", "", "", "", 49.07, 9.537642*^6, 64.281, 23.3, 3.466, 2.155, 
  2896.913, 4.8, 427.698, 7.11, "", "", 72.704, 4.8, 71.1, 0.668}, 
 {"TJK", "Asia", "Tajikistan", "2020-05-05", 293., 63., 41.857, 5., 2., 
  0.714, 30.72, 6.605, 4.389, 0.524, 0.21, 0.075, 2.58, "", "", "", "", "", 
  "", "", "", "", "", "", "", "", "", "", "", "", "", "", "", "", "", "", "", 
  "", "", 49.07, 9.537642*^6, 64.281, 23.3, 3.466, 2.155, 2896.913, 4.8, 
  427.698, 7.11, "", "", 72.704, 4.8, 71.1, 0.668}, 
 {"TJK", "Asia", "Tajikistan", "2020-05-06", 379., 86., 54.143, 8., 3., 
  1.143, 39.737, 9.017, 5.677, 0.839, 0.315, 0.12, 2.33, "", "", "", "", "", 
  "", "", "", "", "", "", "", "", "", "", "", "", "", "", "", "", "", "", "", 
  "", "", 49.07, 9.537642*^6, 64.281, 23.3, 3.466, 2.155, 2896.913, 4.8, 
  427.698, 7.11, "", "", 72.704, 4.8, 71.1, 0.668}, 
 {"TJK", "Asia", "Tajikistan", "2020-05-07", 461., 82., 63.714, 12., 4., 
  1.714, 48.335, 8.598, 6.68, 1.258, 0.419, 0.18, 2.05, "", "", "", "", "", 
  "", "", "", "", "", "", "", "", "", "", "", "", "", "", "", "", "", "", "", 
  "", "", 49.07, 9.537642*^6, 64.281, 23.3, 3.466, 2.155, 2896.913, 4.8, 
  427.698, 7.11, "", "", 72.704, 4.8, 71.1, 0.668}, 
 {"TJK", "Asia", "Tajikistan", "2020-05-08", 522., 61., 72.429, 12., 0., 
  1.714, 54.731, 6.396, 7.594, 1.258, 0., 0.18, 1.78, "", "", "", "", "", "", 
  "", "", "", "", "", "", "", "", "", "", "", "", "", "", "", "", "", "", "", 
  "", 49.07, 9.537642*^6, 64.281, 23.3, 3.466, 2.155, 2896.913, 4.8, 427.698, 
  7.11, "", "", 72.704, 4.8, 71.1, 0.668}, {"TJK", "Asia", "Tajikistan", 
  "2020-05-09", 612., 90., 76.571, 20., 8., 2.571, 64.167, 9.436, 8.028, 
  2.097, 0.839, 0.27, 1.62, "", "", "", "", "", "", "", "", "", "", "", "", 
  "", "", "", "", "", "", "", "", "", "", "", "", "", "", 54.63, 9.537642*^6, 
  64.281, 23.3, 3.466, 2.155, 2896.913, 4.8, 427.698, 7.11, "", "", 72.704, 
  4.8, 71.1, 0.668}, {"TJK", "Asia", "Tajikistan", "2020-05-10", 612., 0., 
  69.143, 20., 0., 2.571, 64.167, 0., 7.249, 2.097, 0., 0.27, 1.47, "", "", 
  "", "", "", "", "", "", "", "", "", "", "", "", "", "", "", "", "", "", "", 
  "", "", "", "", "", 54.63, 9.537642*^6, 64.281, 23.3, 3.466, 2.155, 
  2896.913, 4.8, 427.698, 7.11, "", "", 72.704, 4.8, 71.1, 0.668}, 
 {"TJK", "Asia", "Tajikistan", "2020-05-11", 661., 49., 61.571, 21., 1., 
  2.571, 69.304, 5.138, 6.456, 2.202, 0.105, 0.27, 1.44, "", "", "", "", "", 
  "", "", "", "", "", "", "", "", "", "", "", "", "", "", "", "", "", "", "", 
  "", "", 54.63, 9.537642*^6, 64.281, 23.3, 3.466, 2.155, 2896.913, 4.8, 
  427.698, 7.11, "", "", 72.704, 4.8, 71.1, 0.668}, 
 {"TJK", "Asia", "Tajikistan", "2020-05-12", 729., 68., 62.286, 21., 0., 
  2.286, 76.434, 7.13, 6.531, 2.202, 0., 0.24, 1.59, "", "", "", "", "", "", 
  "", "", "", "", "", "", "", "", "", "", "", "", "", "", "", "", "", "", "", 
  "", 52.78, 9.537642*^6, 64.281, 23.3, 3.466, 2.155, 2896.913, 4.8, 427.698, 
  7.11, "", "", 72.704, 4.8, 71.1, 0.668}, {"TJK", "Asia", "Tajikistan", 
  "2020-05-13", 801., 72., 60.286, 23., 2., 2.143, 83.983, 7.549, 6.321, 
  2.411, 0.21, 0.225, 1.73, "", "", "", "", "", "", "", "", "", "", "", "", 
  "", "", "", "", "", "", "", "", "", "", "", "", "", "", 52.78, 9.537642*^6, 
  64.281, 23.3, 3.466, 2.155, 2896.913, 4.8, 427.698, 7.11, "", "", 72.704, 
  4.8, 71.1, 0.668}, {"TJK", "Asia", "Tajikistan", "2020-05-14", 907., 106., 
  63.714, 29., 6., 2.429, 95.097, 11.114, 6.68, 3.041, 0.629, 0.255, 1.91, 
  "", "", "", "", "", "", "", "", "", "", "", "", "", "", "", "", "", "", "", 
  "", "", "", "", "", "", "", 52.78, 9.537642*^6, 64.281, 23.3, 3.466, 2.155, 
  2896.913, 4.8, 427.698, 7.11, "", "", 72.704, 4.8, 71.1, 0.668}, 
 {"TJK", "Asia", "Tajikistan", "2020-05-15", 1118., 211., 85.143, 33., 4., 
  3., 117.22, 22.123, 8.927, 3.46, 0.419, 0.315, 2.07, "", "", "", "", "", 
  "", "", "", "", "", "", "", "", "", "", "", "", "", "", "", "", "", "", "", 
  "", "", 52.78, 9.537642*^6, 64.281, 23.3, 3.466, 2.155, 2896.913, 4.8, 
  427.698, 7.11, "", "", 72.704, 4.8, 71.1, 0.668}, 
 {"TJK", "Asia", "Tajikistan", "2020-05-16", 1322., 204., 101.429, 36., 3., 
  2.286, 138.609, 21.389, 10.635, 3.775, 0.315, 0.24, 2.04, "", "", "", "", 
  "", "", "", "", "", "", "", "", "", "", "", "", "", "", "", "", "", "", "", 
  "", "", "", 52.78, 9.537642*^6, 64.281, 23.3, 3.466, 2.155, 2896.913, 4.8, 
  427.698, 7.11, "", "", 72.704, 4.8, 71.1, 0.668}, 
 {"TJK", "Asia", "Tajikistan", "2020-05-17", 1524., 202., 130.286, 39., 3., 
  2.714, 159.788, 21.179, 13.66, 4.089, 0.315, 0.285, 1.95, "", "", "", "", 
  "", "", "", "", "", "", "", "", "", "", "", "", "", "", "", "", "", "", "", 
  "", "", "", 52.78, 9.537642*^6, 64.281, 23.3, 3.466, 2.155, 2896.913, 4.8, 
  427.698, 7.11, "", "", 72.704, 4.8, 71.1, 0.668}, 
 {"TJK", "Asia", "Tajikistan", "2020-05-18", 1729., 205., 152.571, 41., 2., 
  2.857, 181.282, 21.494, 15.997, 4.299, 0.21, 0.3, 1.79, "", "", "", "", "", 
  "", "", "", "", "", "", "", "", "", "", "", "", "", "", "", "", "", "", "", 
  "", "", 52.78, 9.537642*^6, 64.281, 23.3, 3.466, 2.155, 2896.913, 4.8, 
  427.698, 7.11, "", "", 72.704, 4.8, 71.1, 0.668}, 
 {"TJK", "Asia", "Tajikistan", "2020-05-19", 1936., 207., 172.429, 41., 0., 
  2.857, 202.985, 21.703, 18.079, 4.299, 0., 0.3, 1.67, "", "", "", "", "", 
  "", "", "", "", "", "", "", "", "", "", "", "", "", "", "", "", "", "", "", 
  "", "", 52.78, 9.537642*^6, 64.281, 23.3, 3.466, 2.155, 2896.913, 4.8, 
  427.698, 7.11, "", "", 72.704, 4.8, 71.1, 0.668}, 
 {"TJK", "Asia", "Tajikistan", "2020-05-20", 2140., 204., 191.286, 41., 0., 
  2.571, 224.374, 21.389, 20.056, 4.299, 0., 0.27, 1.55, "", "", "", "", "", 
  "", "", "", "", "", "", "", "", "", "", "", "", "", "", "", "", "", "", "", 
  "", "", 52.78, 9.537642*^6, 64.281, 23.3, 3.466, 2.155, 2896.913, 4.8, 
  427.698, 7.11, "", "", 72.704, 4.8, 71.1, 0.668}, 
 {"TJK", "Asia", "Tajikistan", "2020-05-21", 2350., 210., 206.143, 44., 3., 
  2.143, 246.392, 22.018, 21.614, 4.613, 0.315, 0.225, 1.43, "", "", "", "", 
  "", "", "", "", "", "", "", "", "", "", "", "", "", "", "", "", "", "", "", 
  "", "", "", 52.78, 9.537642*^6, 64.281, 23.3, 3.466, 2.155, 2896.913, 4.8, 
  427.698, 7.11, "", "", 72.704, 4.8, 71.1, 0.668}, 
 {"TJK", "Asia", "Tajikistan", "2020-05-22", 2551., 201., 204.714, 44., 0., 
  1.571, 267.467, 21.074, 21.464, 4.613, 0., 0.165, 1.32, "", "", "", "", "", 
  "", "", "", "", "", "", "", "", "", "", "", "", "", "", "", "", "", "", "", 
  "", "", 52.78, 9.537642*^6, 64.281, 23.3, 3.466, 2.155, 2896.913, 4.8, 
  427.698, 7.11, "", "", 72.704, 4.8, 71.1, 0.668}, 
 {"TJK", "Asia", "Tajikistan", "2020-05-23", 2738., 187., 202.286, 44., 0., 
  1.143, 287.073, 19.607, 21.209, 4.613, 0., 0.12, 1.23, "", "", "", "", "", 
  "", "", "", "", "", "", "", "", "", "", "", "", "", "", "", "", "", "", "", 
  "", "", 52.78, 9.537642*^6, 64.281, 23.3, 3.466, 2.155, 2896.913, 4.8, 
  427.698, 7.11, "", "", 72.704, 4.8, 71.1, 0.668}, 
 {"TJK", "Asia", "Tajikistan", "2020-05-24", 2929., 191., 200.714, 46., 2., 
  1., 307.099, 20.026, 21.044, 4.823, 0.21, 0.105, 1.17, "", "", "", "", "", 
  "", "", "", "", "", "", "", "", "", "", "", "", "", "", "", "", "", "", "", 
  "", "", 52.78, 9.537642*^6, 64.281, 23.3, 3.466, 2.155, 2896.913, 4.8, 
  427.698, 7.11, "", "", 72.704, 4.8, 71.1, 0.668}, 
 {"TJK", "Asia", "Tajikistan", "2020-05-25", 3100., 171., 195.857, 46., 0., 
  0.714, 325.028, 17.929, 20.535, 4.823, 0., 0.075, 1.08, "", "", "", "", "", 
  "", "", "", "", "", "", "", "", "", "", "", "", "", "", "", "", "", "", "", 
  "", "", 52.78, 9.537642*^6, 64.281, 23.3, 3.466, 2.155, 2896.913, 4.8, 
  427.698, 7.11, "", "", 72.704, 4.8, 71.1, 0.668}, 
 {"TJK", "Asia", "Tajikistan", "2020-05-26", 3266., 166., 190., 47., 1., 
  0.857, 342.433, 17.405, 19.921, 4.928, 0.105, 0.09, 1.01, "", "", "", "", 
  "", "", "", "", "", "", "", "", "", "", "", "", "", "", "", "", "", "", "", 
  "", "", "", 52.78, 9.537642*^6, 64.281, 23.3, 3.466, 2.155, 2896.913, 4.8, 
  427.698, 7.11, "", "", 72.704, 4.8, 71.1, 0.668}, 
 {"TJK", "Asia", "Tajikistan", "2020-05-27", 3424., 158., 183.429, 47., 0., 
  0.857, 358.999, 16.566, 19.232, 4.928, 0., 0.09, 0.95, "", "", "", "", "", 
  "", "", "", "", "", "", "", "", "", "", "", "", "", "", "", "", "", "", "", 
  "", "", 52.78, 9.537642*^6, 64.281, 23.3, 3.466, 2.155, 2896.913, 4.8, 
  427.698, 7.11, "", "", 72.704, 4.8, 71.1, 0.668}, 
 {"TJK", "Asia", "Tajikistan", "2020-05-28", 3563., 139., 173.286, 47., 0., 
  0.429, 373.572, 14.574, 18.169, 4.928, 0., 0.045, 0.88, "", "", "", "", "", 
  "", "", "", "", "", "", "", "", "", "", "", "", "", "", "", "", "", "", "", 
  "", "", 52.78, 9.537642*^6, 64.281, 23.3, 3.466, 2.155, 2896.913, 4.8, 
  427.698, 7.11, "", "", 72.704, 4.8, 71.1, 0.668}, 
 {"TJK", "Asia", "Tajikistan", "2020-05-29", 3686., 123., 162.143, 47., 0., 
  0.429, 386.469, 12.896, 17., 4.928, 0., 0.045, 0.83, "", "", "", "", "", 
  "", "", "", "", "", "", "", "", "", "", "", "", "", "", "", "", "", "", "", 
  "", "", 52.78, 9.537642*^6, 64.281, 23.3, 3.466, 2.155, 2896.913, 4.8, 
  427.698, 7.11, "", "", 72.704, 4.8, 71.1, 0.668}, 
 {"TJK", "Asia", "Tajikistan", "2020-05-30", 3807., 121., 152.714, 47., 0., 
  0.429, 399.155, 12.687, 16.012, 4.928, 0., 0.045, 0.79, "", "", "", "", "", 
  "", "", "", "", "", "", "", "", "", "", "", "", "", "", "", "", "", "", "", 
  "", "", 52.78, 9.537642*^6, 64.281, 23.3, 3.466, 2.155, 2896.913, 4.8, 
  427.698, 7.11, "", "", 72.704, 4.8, 71.1, 0.668}, 
 {"TJK", "Asia", "Tajikistan", "2020-05-31", 3930., 123., 143., 47., 0., 
  0.143, 412.052, 12.896, 14.993, 4.928, 0., 0.015, 0.77, "", "", "", "", "", 
  "", "", "", "", "", "", "", "", "", "", "", "", "", "", "", "", "", "", "", 
  "", "", 52.78, 9.537642*^6, 64.281, 23.3, 3.466, 2.155, 2896.913, 4.8, 
  427.698, 7.11, "", "", 72.704, 4.8, 71.1, 0.668}, 
 {"TJK", "Asia", "Tajikistan", "2020-06-01", 4013., 83., 130.429, 47., 0., 
  0.143, 420.754, 8.702, 13.675, 4.928, 0., 0.015, 0.73, "", "", "", "", "", 
  "", "", "", "", "", "", "", "", "", "", "", "", "", "", "", "", "", "", "", 
  "", "", 52.78, 9.537642*^6, 64.281, 23.3, 3.466, 2.155, 2896.913, 4.8, 
  427.698, 7.11, "", "", 72.704, 4.8, 71.1, 0.668}, 
 {"TJK", "Asia", "Tajikistan", "2020-06-02", 4100., 87., 119.143, 47., 0., 
  0., 429.876, 9.122, 12.492, 4.928, 0., 0., 0.72, "", "", "", "", "", "", 
  "", "", "", "", "", "", "", "", "", "", "", "", "", "", "", "", "", "", "", 
  "", 52.78, 9.537642*^6, 64.281, 23.3, 3.466, 2.155, 2896.913, 4.8, 427.698, 
  7.11, "", "", 72.704, 4.8, 71.1, 0.668}, {"TJK", "Asia", "Tajikistan", 
  "2020-06-03", 4191., 91., 109.571, 48., 1., 0.143, 439.417, 9.541, 11.488, 
  5.033, 0.105, 0.015, 0.71, "", "", "", "", "", "", "", "", "", "", "", "", 
  "", "", "", "", "", "", "", "", "", "", "", "", "", "", 66.67, 9.537642*^6, 
  64.281, 23.3, 3.466, 2.155, 2896.913, 4.8, 427.698, 7.11, "", "", 72.704, 
  4.8, 71.1, 0.668}, {"TJK", "Asia", "Tajikistan", "2020-06-04", 4289., 98., 
  103.714, 48., 0., 0.143, 449.692, 10.275, 10.874, 5.033, 0., 0.015, 0.72, 
  "", "", "", "", "", "", "", "", "", "", "", "", "", "", "", "", "", "", "", 
  "", "", "", "", "", "", "", 66.67, 9.537642*^6, 64.281, 23.3, 3.466, 2.155, 
  2896.913, 4.8, 427.698, 7.11, "", "", 72.704, 4.8, 71.1, 0.668}, 
 {"TJK", "Asia", "Tajikistan", "2020-06-05", 4370., 81., 97.714, 48., 0., 
  0.143, 458.185, 8.493, 10.245, 5.033, 0., 0.015, 0.71, "", "", "", "", "", 
  "", "", "", "", "", "", "", "", "", "", "", "", "", "", "", "", "", "", "", 
  "", "", 66.67, 9.537642*^6, 64.281, 23.3, 3.466, 2.155, 2896.913, 4.8, 
  427.698, 7.11, "", "", 72.704, 4.8, 71.1, 0.668}, 
 {"TJK", "Asia", "Tajikistan", "2020-06-06", 4453., 83., 92.286, 48., 0., 
  0.143, 466.887, 8.702, 9.676, 5.033, 0., 0.015, 0.72, "", "", "", "", "", 
  "", "", "", "", "", "", "", "", "", "", "", "", "", "", "", "", "", "", "", 
  "", "", 66.67, 9.537642*^6, 64.281, 23.3, 3.466, 2.155, 2896.913, 4.8, 
  427.698, 7.11, "", "", 72.704, 4.8, 71.1, 0.668}, 
 {"TJK", "Asia", "Tajikistan", "2020-06-07", 4529., 76., 85.571, 48., 0., 
  0.143, 474.855, 7.968, 8.972, 5.033, 0., 0.015, 0.73, "", "", "", "", "", 
  "", "", "", "", "", "", "", "", "", "", "", "", "", "", "", "", "", "", "", 
  "", "", 66.67, 9.537642*^6, 64.281, 23.3, 3.466, 2.155, 2896.913, 4.8, 
  427.698, 7.11, "", "", 72.704, 4.8, 71.1, 0.668}, 
 {"TJK", "Asia", "Tajikistan", "2020-06-08", 4609., 80., 85.143, 48., 0., 
  0.143, 483.243, 8.388, 8.927, 5.033, 0., 0.015, 0.74, "", "", "", "", "", 
  "", "", "", "", "", "", "", "", "", "", "", "", "", "", "", "", "", "", "", 
  "", "", 66.67, 9.537642*^6, 64.281, 23.3, 3.466, 2.155, 2896.913, 4.8, 
  427.698, 7.11, "", "", 72.704, 4.8, 71.1, 0.668}, 
 {"TJK", "Asia", "Tajikistan", "2020-06-09", 4690., 81., 84.286, 48., 0., 
  0.143, 491.736, 8.493, 8.837, 5.033, 0., 0.015, 0.75, "", "", "", "", "", 
  "", "", "", "", "", "", "", "", "", "", "", "", "", "", "", "", "", "", "", 
  "", "", 66.67, 9.537642*^6, 64.281, 23.3, 3.466, 2.155, 2896.913, 4.8, 
  427.698, 7.11, "", "", 72.704, 4.8, 71.1, 0.668}, 
 {"TJK", "Asia", "Tajikistan", "2020-06-10", 4763., 73., 81.714, 48., 0., 0., 
  499.39, 7.654, 8.568, 5.033, 0., 0., 0.74, "", "", "", "", "", "", "", "", 
  "", "", "", "", "", "", "", "", "", "", "", "", "", "", "", "", "", "", 
  66.67, 9.537642*^6, 64.281, 23.3, 3.466, 2.155, 2896.913, 4.8, 427.698, 
  7.11, "", "", 72.704, 4.8, 71.1, 0.668}, {"TJK", "Asia", "Tajikistan", 
  "2020-06-11", 4834., 71., 77.857, 49., 1., 0.143, 506.834, 7.444, 8.163, 
  5.138, 0.105, 0.015, 0.75, "", "", "", "", "", "", "", "", "", "", "", "", 
  "", "", "", "", "", "", "", "", "", "", "", "", "", "", 66.67, 9.537642*^6, 
  64.281, 23.3, 3.466, 2.155, 2896.913, 4.8, 427.698, 7.11, "", "", 72.704, 
  4.8, 71.1, 0.668}, {"TJK", "Asia", "Tajikistan", "2020-06-12", 4902., 68., 
  76., 49., 0., 0.143, 513.964, 7.13, 7.968, 5.138, 0., 0.015, 0.75, "", "", 
  "", "", "", "", "", "", "", "", "", "", "", "", "", "", "", "", "", "", "", 
  "", "", "", "", "", 66.67, 9.537642*^6, 64.281, 23.3, 3.466, 2.155, 
  2896.913, 4.8, 427.698, 7.11, "", "", 72.704, 4.8, 71.1, 0.668}, 
 {"TJK", "Asia", "Tajikistan", "2020-06-13", 4971., 69., 74., 50., 1., 0.286, 
  521.198, 7.234, 7.759, 5.242, 0.105, 0.03, 0.76, "", "", "", "", "", "", 
  "", "", "", "", "", "", "", "", "", "", "", "", "", "", "", "", "", "", "", 
  "", 66.67, 9.537642*^6, 64.281, 23.3, 3.466, 2.155, 2896.913, 4.8, 427.698, 
  7.11, "", "", 72.704, 4.8, 71.1, 0.668}, {"TJK", "Asia", "Tajikistan", 
  "2020-06-14", 5035., 64., 72.286, 50., 0., 0.286, 527.908, 6.71, 7.579, 
  5.242, 0., 0.03, 0.77, "", "", "", "", "", "", "", "", "", "", "", "", "", 
  "", "", "", "", "", "", "", "", "", "", "", "", "", 66.67, 9.537642*^6, 
  64.281, 23.3, 3.466, 2.155, 2896.913, 4.8, 427.698, 7.11, "", "", 72.704, 
  4.8, 71.1, 0.668}, {"TJK", "Asia", "Tajikistan", "2020-06-15", 5097., 62., 
  69.714, 50., 0., 0.286, 534.409, 6.501, 7.309, 5.242, 0., 0.03, 0.78, "", 
  "", "", "", "", "", "", "", "", "", "", "", "", "", "", "", "", "", "", "", 
  "", "", "", "", "", "", 58.33, 9.537642*^6, 64.281, 23.3, 3.466, 2.155, 
  2896.913, 4.8, 427.698, 7.11, "", "", 72.704, 4.8, 71.1, 0.668}, 
 {"TJK", "Asia", "Tajikistan", "2020-06-16", 5160., 63., 67.143, 50., 0., 
  0.286, 541.014, 6.605, 7.04, 5.242, 0., 0.03, 0.79, "", "", "", "", "", "", 
  "", "", "", "", "", "", "", "", "", "", "", "", "", "", "", "", "", "", "", 
  "", 58.33, 9.537642*^6, 64.281, 23.3, 3.466, 2.155, 2896.913, 4.8, 427.698, 
  7.11, "", "", 72.704, 4.8, 71.1, 0.668}, {"TJK", "Asia", "Tajikistan", 
  "2020-06-17", 5221., 61., 65.429, 51., 1., 0.429, 547.41, 6.396, 6.86, 
  5.347, 0.105, 0.045, 0.78, "", "", "", "", "", "", "", "", "", "", "", "", 
  "", "", "", "", "", "", "", "", "", "", "", "", "", "", 58.33, 9.537642*^6, 
  64.281, 23.3, 3.466, 2.155, 2896.913, 4.8, 427.698, 7.11, "", "", 72.704, 
  4.8, 71.1, 0.668}, {"TJK", "Asia", "Tajikistan", "2020-06-18", 5279., 58., 
  63.571, 51., 0., 0.286, 553.491, 6.081, 6.665, 5.347, 0., 0.03, 0.8, "", 
  "", "", "", "", "", "", "", "", "", "", "", "", "", "", "", "", "", "", "", 
  "", "", "", "", "", "", 58.33, 9.537642*^6, 64.281, 23.3, 3.466, 2.155, 
  2896.913, 4.8, 427.698, 7.11, "", "", 72.704, 4.8, 71.1, 0.668}, 
 {"TJK", "Asia", "Tajikistan", "2020-06-19", 5338., 59., 62.286, 51., 0., 
  0.286, 559.677, 6.186, 6.531, 5.347, 0., 0.03, 0.82, "", "", "", "", "", 
  "", "", "", "", "", "", "", "", "", "", "", "", "", "", "", "", "", "", "", 
  "", "", 58.33, 9.537642*^6, 64.281, 23.3, 3.466, 2.155, 2896.913, 4.8, 
  427.698, 7.11, "", "", 72.704, 4.8, 71.1, 0.668}, 
 {"TJK", "Asia", "Tajikistan", "2020-06-20", 5399., 61., 61.143, 52., 1., 
  0.286, 566.073, 6.396, 6.411, 5.452, 0.105, 0.03, 0.82, "", "", "", "", "", 
  "", "", "", "", "", "", "", "", "", "", "", "", "", "", "", "", "", "", "", 
  "", "", 55.56, 9.537642*^6, 64.281, 23.3, 3.466, 2.155, 2896.913, 4.8, 
  427.698, 7.11, "", "", 72.704, 4.8, 71.1, 0.668}, 
 {"TJK", "Asia", "Tajikistan", "2020-06-21", 5457., 58., 60.286, 52., 0., 
  0.286, 572.154, 6.081, 6.321, 5.452, 0., 0.03, 0.84, "", "", "", "", "", 
  "", "", "", "", "", "", "", "", "", "", "", "", "", "", "", "", "", "", "", 
  "", "", 55.56, 9.537642*^6, 64.281, 23.3, 3.466, 2.155, 2896.913, 4.8, 
  427.698, 7.11, "", "", 72.704, 4.8, 71.1, 0.668}, 
 {"TJK", "Asia", "Tajikistan", "2020-06-22", 5513., 56., 59.429, 52., 0., 
  0.286, 578.025, 5.871, 6.231, 5.452, 0., 0.03, 0.85, "", "", "", "", "", 
  "", "", "", "", "", "", "", "", "", "", "", "", "", "", "", "", "", "", "", 
  "", "", 55.56, 9.537642*^6, 64.281, 23.3, 3.466, 2.155, 2896.913, 4.8, 
  427.698, 7.11, "", "", 72.704, 4.8, 71.1, 0.668}, 
 {"TJK", "Asia", "Tajikistan", "2020-06-23", 5567., 54., 58.143, 52., 0., 
  0.286, 583.687, 5.662, 6.096, 5.452, 0., 0.03, 0.87, "", "", "", "", "", 
  "", "", "", "", "", "", "", "", "", "", "", "", "", "", "", "", "", "", "", 
  "", "", 55.56, 9.537642*^6, 64.281, 23.3, 3.466, 2.155, 2896.913, 4.8, 
  427.698, 7.11, "", "", 72.704, 4.8, 71.1, 0.668}, 
 {"TJK", "Asia", "Tajikistan", "2020-06-24", 5630., 63., 58.429, 52., 0., 
  0.143, 590.293, 6.605, 6.126, 5.452, 0., 0.015, 0.86, "", "", "", "", "", 
  "", "", "", "", "", "", "", "", "", "", "", "", "", "", "", "", "", "", "", 
  "", "", 55.56, 9.537642*^6, 64.281, 23.3, 3.466, 2.155, 2896.913, 4.8, 
  427.698, 7.11, "", "", 72.704, 4.8, 71.1, 0.668}, 
 {"TJK", "Asia", "Tajikistan", "2020-06-25", 5691., 61., 58.857, 52., 0., 
  0.143, 596.688, 6.396, 6.171, 5.452, 0., 0.015, 0.88, "", "", "", "", "", 
  "", "", "", "", "", "", "", "", "", "", "", "", "", "", "", "", "", "", "", 
  "", "", 55.56, 9.537642*^6, 64.281, 23.3, 3.466, 2.155, 2896.913, 4.8, 
  427.698, 7.11, "", "", 72.704, 4.8, 71.1, 0.668}, 
 {"TJK", "Asia", "Tajikistan", "2020-06-26", 5747., 56., 58.429, 52., 0., 
  0.143, 602.56, 5.871, 6.126, 5.452, 0., 0.015, 0.88, "", "", "", "", "", 
  "", "", "", "", "", "", "", "", "", "", "", "", "", "", "", "", "", "", "", 
  "", "", 55.56, 9.537642*^6, 64.281, 23.3, 3.466, 2.155, 2896.913, 4.8, 
  427.698, 7.11, "", "", 72.704, 4.8, 71.1, 0.668}, 
 {"TJK", "Asia", "Tajikistan", "2020-06-27", 5799., 52., 57.143, 52., 0., 0., 
  608.012, 5.452, 5.991, 5.452, 0., 0., 0.85, "", "", "", "", "", "", "", "", 
  "", "", "", "", "", "", "", "", "", "", "", "", "", "", "", "", "", "", 
  55.56, 9.537642*^6, 64.281, 23.3, 3.466, 2.155, 2896.913, 4.8, 427.698, 
  7.11, "", "", 72.704, 4.8, 71.1, 0.668}, {"TJK", "Asia", "Tajikistan", 
  "2020-06-28", 5849., 50., 56., 52., 0., 0., 613.254, 5.242, 5.871, 5.452, 
  0., 0., 0.86, "", "", "", "", "", "", "", "", "", "", "", "", "", "", "", 
  "", "", "", "", "", "", "", "", "", "", "", 55.56, 9.537642*^6, 64.281, 
  23.3, 3.466, 2.155, 2896.913, 4.8, 427.698, 7.11, "", "", 72.704, 4.8, 
  71.1, 0.668}, {"TJK", "Asia", "Tajikistan", "2020-06-29", 5900., 51., 
  55.286, 52., 0., 0., 618.602, 5.347, 5.797, 5.452, 0., 0., 0.86, "", "", 
  "", "", "", "", "", "", "", "", "", "", "", "", "", "", "", "", "", "", "", 
  "", "", "", "", "", 55.56, 9.537642*^6, 64.281, 23.3, 3.466, 2.155, 
  2896.913, 4.8, 427.698, 7.11, "", "", 72.704, 4.8, 71.1, 0.668}, 
 {"TJK", "Asia", "Tajikistan", "2020-06-30", 5900., 0., 47.571, 52., 0., 0., 
  618.602, 0., 4.988, 5.452, 0., 0., 0.87, "", "", "", "", "", "", "", "", 
  "", "", "", "", "", "", "", "", "", "", "", "", "", "", "", "", "", "", 
  55.56, 9.537642*^6, 64.281, 23.3, 3.466, 2.155, 2896.913, 4.8, 427.698, 
  7.11, "", "", 72.704, 4.8, 71.1, 0.668}, {"TJK", "Asia", "Tajikistan", 
  "2020-07-01", 6005., 105., 53.571, 52., 0., 0., 629.611, 11.009, 5.617, 
  5.452, 0., 0., 0.98, "", "", "", "", "", "", "", "", "", "", "", "", "", 
  "", "", "", "", "", "", "", "", "", "", "", "", "", 52.78, 9.537642*^6, 
  64.281, 23.3, 3.466, 2.155, 2896.913, 4.8, 427.698, 7.11, "", "", 72.704, 
  4.8, 71.1, 0.668}, {"TJK", "Asia", "Tajikistan", "2020-07-02", 6058., 53., 
  52.429, 52., 0., 0., 635.167, 5.557, 5.497, 5.452, 0., 0., 0.96, "", "", 
  "", "", "", "", "", "", "", "", "", "", "", "", "", "", "", "", "", "", "", 
  "", "", "", "", "", 52.78, 9.537642*^6, 64.281, 23.3, 3.466, 2.155, 
  2896.913, 4.8, 427.698, 7.11, "", "", 72.704, 4.8, 71.1, 0.668}, 
 {"TJK", "Asia", "Tajikistan", "2020-07-03", 6058., 0., 44.429, 52., 0., 0., 
  635.167, 0., 4.658, 5.452, 0., 0., 0.95, "", "", "", "", "", "", "", "", 
  "", "", "", "", "", "", "", "", "", "", "", "", "", "", "", "", "", "", 
  52.78, 9.537642*^6, 64.281, 23.3, 3.466, 2.155, 2896.913, 4.8, 427.698, 
  7.11, "", "", 72.704, 4.8, 71.1, 0.668}, {"TJK", "Asia", "Tajikistan", 
  "2020-07-04", 6159., 101., 51.429, 52., 0., 0., 645.757, 10.59, 5.392, 
  5.452, 0., 0., 1.04, "", "", "", "", "", "", "", "", "", "", "", "", "", 
  "", "", "", "", "", "", "", "", "", "", "", "", "", 52.78, 9.537642*^6, 
  64.281, 23.3, 3.466, 2.155, 2896.913, 4.8, 427.698, 7.11, "", "", 72.704, 
  4.8, 71.1, 0.668}, {"TJK", "Asia", "Tajikistan", "2020-07-05", 6213., 54., 
  52., 53., 1., 0.143, 651.419, 5.662, 5.452, 5.557, 0.105, 0.015, 1.01, "", 
  "", "", "", "", "", "", "", "", "", "", "", "", "", "", "", "", "", "", "", 
  "", "", "", "", "", "", 52.78, 9.537642*^6, 64.281, 23.3, 3.466, 2.155, 
  2896.913, 4.8, 427.698, 7.11, "", "", 72.704, 4.8, 71.1, 0.668}, 
 {"TJK", "Asia", "Tajikistan", "2020-07-06", 6262., 49., 51.714, 53., 0., 
  0.143, 656.556, 5.138, 5.422, 5.557, 0., 0.015, 0.98, "", "", "", "", "", 
  "", "", "", "", "", "", "", "", "", "", "", "", "", "", "", "", "", "", "", 
  "", "", 52.78, 9.537642*^6, 64.281, 23.3, 3.466, 2.155, 2896.913, 4.8, 
  427.698, 7.11, "", "", 72.704, 4.8, 71.1, 0.668}, 
 {"TJK", "Asia", "Tajikistan", "2020-07-07", 6315., 53., 59.286, 53., 0., 
  0.143, 662.113, 5.557, 6.216, 5.557, 0., 0.015, 0.96, "", "", "", "", "", 
  "", "", "", "", "", "", "", "", "", "", "", "", "", "", "", "", "", "", "", 
  "", "", 52.78, 9.537642*^6, 64.281, 23.3, 3.466, 2.155, 2896.913, 4.8, 
  427.698, 7.11, "", "", 72.704, 4.8, 71.1, 0.668}, 
 {"TJK", "Asia", "Tajikistan", "2020-07-08", 6364., 49., 51.286, 54., 1., 
  0.286, 667.251, 5.138, 5.377, 5.662, 0.105, 0.03, 0.92, "", "", "", "", "", 
  "", "", "", "", "", "", "", "", "", "", "", "", "", "", "", "", "", "", "", 
  "", "", 52.78, 9.537642*^6, 64.281, 23.3, 3.466, 2.155, 2896.913, 4.8, 
  427.698, 7.11, "", "", 72.704, 4.8, 71.1, 0.668}, 
 {"TJK", "Asia", "Tajikistan", "2020-07-09", 6410., 46., 50.286, 54., 0., 
  0.286, 672.074, 4.823, 5.272, 5.662, 0., 0.03, 0.92, "", "", "", "", "", 
  "", "", "", "", "", "", "", "", "", "", "", "", "", "", "", "", "", "", "", 
  "", "", 52.78, 9.537642*^6, 64.281, 23.3, 3.466, 2.155, 2896.913, 4.8, 
  427.698, 7.11, "", "", 72.704, 4.8, 71.1, 0.668}, 
 {"TJK", "Asia", "Tajikistan", "2020-07-10", 6457., 47., 57., 55., 1., 0.429, 
  677.002, 4.928, 5.976, 5.767, 0.105, 0.045, 0.93, "", "", "", "", "", "", 
  "", "", "", "", "", "", "", "", "", "", "", "", "", "", "", "", "", "", "", 
  "", 52.78, 9.537642*^6, 64.281, 23.3, 3.466, 2.155, 2896.913, 4.8, 427.698, 
  7.11, "", "", 72.704, 4.8, 71.1, 0.668}, {"TJK", "Asia", "Tajikistan", 
  "2020-07-11", 6506., 49., 49.571, 55., 0., 0.429, 682.139, 5.138, 5.197, 
  5.767, 0., 0.045, 0.91, "", "", "", "", "", "", "", "", "", "", "", "", "", 
  "", "", "", "", "", "", "", "", "", "", "", "", "", 52.78, 9.537642*^6, 
  64.281, 23.3, 3.466, 2.155, 2896.913, 4.8, 427.698, 7.11, "", "", 72.704, 
  4.8, 71.1, 0.668}, {"TJK", "Asia", "Tajikistan", "2020-07-12", 6552., 46., 
  48.429, 55., 0., 0.286, 686.962, 4.823, 5.078, 5.767, 0., 0.03, 0.92, "", 
  "", "", "", "", "", "", "", "", "", "", "", "", "", "", "", "", "", "", "", 
  "", "", "", "", "", "", 52.78, 9.537642*^6, 64.281, 23.3, 3.466, 2.155, 
  2896.913, 4.8, 427.698, 7.11, "", "", 72.704, 4.8, 71.1, 0.668}, 
 {"TJK", "Asia", "Tajikistan", "2020-07-13", 6596., 44., 47.714, 55., 0., 
  0.286, 691.576, 4.613, 5.003, 5.767, 0., 0.03, 0.93, "", "", "", "", "", 
  "", "", "", "", "", "", "", "", "", "", "", "", "", "", "", "", "", "", "", 
  "", "", 52.78, 9.537642*^6, 64.281, 23.3, 3.466, 2.155, 2896.913, 4.8, 
  427.698, 7.11, "", "", 72.704, 4.8, 71.1, 0.668}, 
 {"TJK", "Asia", "Tajikistan", "2020-07-14", 6643., 47., 46.857, 56., 1., 
  0.429, 696.503, 4.928, 4.913, 5.871, 0.105, 0.045, 0.94, "", "", "", "", 
  "", "", "", "", "", "", "", "", "", "", "", "", "", "", "", "", "", "", "", 
  "", "", "", 52.78, 9.537642*^6, 64.281, 23.3, 3.466, 2.155, 2896.913, 4.8, 
  427.698, 7.11, "", "", 72.704, 4.8, 71.1, 0.668}, 
 {"TJK", "Asia", "Tajikistan", "2020-07-15", 6695., 52., 47.286, 56., 0., 
  0.286, 701.955, 5.452, 4.958, 5.871, 0., 0.03, 0.94, "", "", "", "", "", 
  "", "", "", "", "", "", "", "", "", "", "", "", "", "", "", "", "", "", "", 
  "", "", 52.78, 9.537642*^6, 64.281, 23.3, 3.466, 2.155, 2896.913, 4.8, 
  427.698, 7.11, "", "", 72.704, 4.8, 71.1, 0.668}, 
 {"TJK", "Asia", "Tajikistan", "2020-07-16", 6741., 46., 47.286, 56., 0., 
  0.286, 706.778, 4.823, 4.958, 5.871, 0., 0.03, 0.95, "", "", "", "", "", 
  "", "", "", "", "", "", "", "", "", "", "", "", "", "", "", "", "", "", "", 
  "", "", 47.22, 9.537642*^6, 64.281, 23.3, 3.466, 2.155, 2896.913, 4.8, 
  427.698, 7.11, "", "", 72.704, 4.8, 71.1, 0.668}, 
 {"TJK", "Asia", "Tajikistan", "2020-07-17", 6786., 45., 47., 56., 0., 0.143, 
  711.497, 4.718, 4.928, 5.871, 0., 0.015, 0.95, "", "", "", "", "", "", "", 
  "", "", "", "", "", "", "", "", "", "", "", "", "", "", "", "", "", "", "", 
  47.22, 9.537642*^6, 64.281, 23.3, 3.466, 2.155, 2896.913, 4.8, 427.698, 
  7.11, "", "", 72.704, 4.8, 71.1, 0.668}, {"TJK", "Asia", "Tajikistan", 
  "2020-07-18", 6834., 48., 46.857, 57., 1., 0.286, 716.529, 5.033, 4.913, 
  5.976, 0.105, 0.03, 0.95, "", "", "", "", "", "", "", "", "", "", "", "", 
  "", "", "", "", "", "", "", "", "", "", "", "", "", "", 47.22, 9.537642*^6, 
  64.281, 23.3, 3.466, 2.155, 2896.913, 4.8, 427.698, 7.11, "", "", 72.704, 
  4.8, 71.1, 0.668}, {"TJK", "Asia", "Tajikistan", "2020-07-19", 6878., 44., 
  46.571, 57., 0., 0.286, 721.143, 4.613, 4.883, 5.976, 0., 0.03, 0.94, "", 
  "", "", "", "", "", "", "", "", "", "", "", "", "", "", "", "", "", "", "", 
  "", "", "", "", "", "", 47.22, 9.537642*^6, 64.281, 23.3, 3.466, 2.155, 
  2896.913, 4.8, 427.698, 7.11, "", "", 72.704, 4.8, 71.1, 0.668}, 
 {"TJK", "Asia", "Tajikistan", "2020-07-20", 6921., 43., 46.429, 57., 0., 
  0.286, 725.651, 4.508, 4.868, 5.976, 0., 0.03, 0.94, "", "", "", "", "", 
  "", "", "", "", "", "", "", "", "", "", "", "", "", "", "", "", "", "", "", 
  "", "", 47.22, 9.537642*^6, 64.281, 23.3, 3.466, 2.155, 2896.913, 4.8, 
  427.698, 7.11, "", "", 72.704, 4.8, 71.1, 0.668}, 
 {"TJK", "Asia", "Tajikistan", "2020-07-21", 6967., 46., 46.286, 57., 0., 
  0.143, 730.474, 4.823, 4.853, 5.976, 0., 0.015, 0.95, "", "", "", "", "", 
  "", "", "", "", "", "", "", "", "", "", "", "", "", "", "", "", "", "", "", 
  "", "", 47.22, 9.537642*^6, 64.281, 23.3, 3.466, 2.155, 2896.913, 4.8, 
  427.698, 7.11, "", "", 72.704, 4.8, 71.1, 0.668}, 
 {"TJK", "Asia", "Tajikistan", "2020-07-22", 7015., 48., 45.714, 58., 1., 
  0.286, 735.507, 5.033, 4.793, 6.081, 0.105, 0.03, 0.95, "", "", "", "", "", 
  "", "", "", "", "", "", "", "", "", "", "", "", "", "", "", "", "", "", "", 
  "", "", 47.22, 9.537642*^6, 64.281, 23.3, 3.466, 2.155, 2896.913, 4.8, 
  427.698, 7.11, "", "", 72.704, 4.8, 71.1, 0.668}, 
 {"TJK", "Asia", "Tajikistan", "2020-07-23", 7060., 45., 45.571, 58., 0., 
  0.286, 740.225, 4.718, 4.778, 6.081, 0., 0.03, 0.96, "", "", "", "", "", 
  "", "", "", "", "", "", "", "", "", "", "", "", "", "", "", "", "", "", "", 
  "", "", 47.22, 9.537642*^6, 64.281, 23.3, 3.466, 2.155, 2896.913, 4.8, 
  427.698, 7.11, "", "", 72.704, 4.8, 71.1, 0.668}, 
 {"TJK", "Asia", "Tajikistan", "2020-07-24", 7104., 44., 45.429, 58., 0., 
  0.286, 744.838, 4.613, 4.763, 6.081, 0., 0.03, 0.96, "", "", "", "", "", 
  "", "", "", "", "", "", "", "", "", "", "", "", "", "", "", "", "", "", "", 
  "", "", 49.07, 9.537642*^6, 64.281, 23.3, 3.466, 2.155, 2896.913, 4.8, 
  427.698, 7.11, "", "", 72.704, 4.8, 71.1, 0.668}, 
 {"TJK", "Asia", "Tajikistan", "2020-07-25", 7150., 46., 45.143, 59., 1., 
  0.286, 749.661, 4.823, 4.733, 6.186, 0.105, 0.03, 0.96, "", "", "", "", "", 
  "", "", "", "", "", "", "", "", "", "", "", "", "", "", "", "", "", "", "", 
  "", "", 49.07, 9.537642*^6, 64.281, 23.3, 3.466, 2.155, 2896.913, 4.8, 
  427.698, 7.11, "", "", 72.704, 4.8, 71.1, 0.668}, 
 {"TJK", "Asia", "Tajikistan", "2020-07-26", 7192., 42., 44.857, 59., 0., 
  0.286, 754.065, 4.404, 4.703, 6.186, 0., 0.03, 0.95, "", "", "", "", "", 
  "", "", "", "", "", "", "", "", "", "", "", "", "", "", "", "", "", "", "", 
  "", "", 49.07, 9.537642*^6, 64.281, 23.3, 3.466, 2.155, 2896.913, 4.8, 
  427.698, 7.11, "", "", 72.704, 4.8, 71.1, 0.668}, 
 {"TJK", "Asia", "Tajikistan", "2020-07-27", 7235., 43., 44.857, 60., 1., 
  0.429, 758.573, 4.508, 4.703, 6.291, 0.105, 0.045, 0.94, "", "", "", "", 
  "", "", "", "", "", "", "", "", "", "", "", "", "", "", "", "", "", "", "", 
  "", "", "", 49.07, 9.537642*^6, 64.281, 23.3, 3.466, 2.155, 2896.913, 4.8, 
  427.698, 7.11, "", "", 72.704, 4.8, 71.1, 0.668}, 
 {"TJK", "Asia", "Tajikistan", "2020-07-28", 7276., 41., 44.143, 60., 0., 
  0.429, 762.872, 4.299, 4.628, 6.291, 0., 0.045, 0.95, "", "", "", "", "", 
  "", "", "", "", "", "", "", "", "", "", "", "", "", "", "", "", "", "", "", 
  "", "", 49.07, 9.537642*^6, 64.281, 23.3, 3.466, 2.155, 2896.913, 4.8, 
  427.698, 7.11, "", "", 72.704, 4.8, 71.1, 0.668}, 
 {"TJK", "Asia", "Tajikistan", "2020-07-29", 7320., 44., 43.571, 60., 0., 
  0.286, 767.485, 4.613, 4.568, 6.291, 0., 0.03, 0.96, "", "", "", "", "", 
  "", "", "", "", "", "", "", "", "", "", "", "", "", "", "", "", "", "", "", 
  "", "", 49.07, 9.537642*^6, 64.281, 23.3, 3.466, 2.155, 2896.913, 4.8, 
  427.698, 7.11, "", "", 72.704, 4.8, 71.1, 0.668}, 
 {"TJK", "Asia", "Tajikistan", "2020-07-30", 7366., 46., 43.714, 60., 0., 
  0.286, 772.308, 4.823, 4.583, 6.291, 0., 0.03, 0.97, "", "", "", "", "", 
  "", "", "", "", "", "", "", "", "", "", "", "", "", "", "", "", "", "", "", 
  "", "", 49.07, 9.537642*^6, 64.281, 23.3, 3.466, 2.155, 2896.913, 4.8, 
  427.698, 7.11, "", "", 72.704, 4.8, 71.1, 0.668}, 
 {"TJK", "Asia", "Tajikistan", "2020-07-31", 7409., 43., 43.571, 60., 0., 
  0.286, 776.817, 4.508, 4.568, 6.291, 0., 0.03, 0.97, "", "", "", "", "", 
  "", "", "", "", "", "", "", "", "", "", "", "", "", "", "", "", "", "", "", 
  "", "", 49.07, 9.537642*^6, 64.281, 23.3, 3.466, 2.155, 2896.913, 4.8, 
  427.698, 7.11, "", "", 72.704, 4.8, 71.1, 0.668}, 
 {"TJK", "Asia", "Tajikistan", "2020-08-01", 7451., 42., 43., 60., 0., 0.143, 
  781.22, 4.404, 4.508, 6.291, 0., 0.015, 0.98, "", "", "", "", "", "", "", 
  "", "", "", "", "", "", "", "", "", "", "", "", "", "", "", "", "", "", "", 
  49.07, 9.537642*^6, 64.281, 23.3, 3.466, 2.155, 2896.913, 4.8, 427.698, 
  7.11, "", "", 72.704, 4.8, 71.1, 0.668}, {"TJK", "Asia", "Tajikistan", 
  "2020-08-02", 7495., 44., 43.286, 61., 1., 0.286, 785.834, 4.613, 4.538, 
  6.396, 0.105, 0.03, 0.97, "", "", "", "", "", "", "", "", "", "", "", "", 
  "", "", "", "", "", "", "", "", "", "", "", "", "", "", 49.07, 9.537642*^6, 
  64.281, 23.3, 3.466, 2.155, 2896.913, 4.8, 427.698, 7.11, "", "", 72.704, 
  4.8, 71.1, 0.668}, {"TJK", "Asia", "Tajikistan", "2020-08-03", 7538., 43., 
  43.286, 61., 0., 0.143, 790.342, 4.508, 4.538, 6.396, 0., 0.015, 0.95, "", 
  "", "", "", "", "", "", "", "", "", "", "", "", "", "", "", "", "", "", "", 
  "", "", "", "", "", "", 49.07, 9.537642*^6, 64.281, 23.3, 3.466, 2.155, 
  2896.913, 4.8, 427.698, 7.11, "", "", 72.704, 4.8, 71.1, 0.668}, 
 {"TJK", "Asia", "Tajikistan", "2020-08-04", 7583., 45., 43.857, 61., 0., 
  0.143, 795.06, 4.718, 4.598, 6.396, 0., 0.015, 0.95, "", "", "", "", "", 
  "", "", "", "", "", "", "", "", "", "", "", "", "", "", "", "", "", "", "", 
  "", "", 49.07, 9.537642*^6, 64.281, 23.3, 3.466, 2.155, 2896.913, 4.8, 
  427.698, 7.11, "", "", 72.704, 4.8, 71.1, 0.668}, 
 {"TJK", "Asia", "Tajikistan", "2020-08-05", 7625., 42., 43.571, 61., 0., 
  0.143, 799.464, 4.404, 4.568, 6.396, 0., 0.015, 0.94, "", "", "", "", "", 
  "", "", "", "", "", "", "", "", "", "", "", "", "", "", "", "", "", "", "", 
  "", "", 49.07, 9.537642*^6, 64.281, 23.3, 3.466, 2.155, 2896.913, 4.8, 
  427.698, 7.11, "", "", 72.704, 4.8, 71.1, 0.668}, 
 {"TJK", "Asia", "Tajikistan", "2020-08-06", 7665., 40., 42.714, 62., 1., 
  0.286, 803.658, 4.194, 4.478, 6.501, 0.105, 0.03, 0.92, "", "", "", "", "", 
  "", "", "", "", "", "", "", "", "", "", "", "", "", "", "", "", "", "", "", 
  "", "", 49.07, 9.537642*^6, 64.281, 23.3, 3.466, 2.155, 2896.913, 4.8, 
  427.698, 7.11, "", "", 72.704, 4.8, 71.1, 0.668}, 
 {"TJK", "Asia", "Tajikistan", "2020-08-07", 7706., 41., 42.429, 62., 0., 
  0.286, 807.957, 4.299, 4.449, 6.501, 0., 0.03, 0.91, "", "", "", "", "", 
  "", "", "", "", "", "", "", "", "", "", "", "", "", "", "", "", "", "", "", 
  "", "", 47.22, 9.537642*^6, 64.281, 23.3, 3.466, 2.155, 2896.913, 4.8, 
  427.698, 7.11, "", "", 72.704, 4.8, 71.1, 0.668}, 
 {"TJK", "Asia", "Tajikistan", "2020-08-08", 7706., 0., 36.429, 62., 0., 
  0.286, 807.957, 0., 3.819, 6.501, 0., 0.03, 0.91, "", "", "", "", "", "", 
  "", "", "", "", "", "", "", "", "", "", "", "", "", "", "", "", "", "", "", 
  "", 47.22, 9.537642*^6, 64.281, 23.3, 3.466, 2.155, 2896.913, 4.8, 427.698, 
  7.11, "", "", 72.704, 4.8, 71.1, 0.668}, {"TJK", "Asia", "Tajikistan", 
  "2020-08-09", 7745., 39., 35.714, 62., 0., 0.143, 812.046, 4.089, 3.745, 
  6.501, 0., 0.015, 1.01, "", "", "", "", "", "", "", "", "", "", "", "", "", 
  "", "", "", "", "", "", "", "", "", "", "", "", "", 47.22, 9.537642*^6, 
  64.281, 23.3, 3.466, 2.155, 2896.913, 4.8, 427.698, 7.11, "", "", 72.704, 
  4.8, 71.1, 0.668}, {"TJK", "Asia", "Tajikistan", "2020-08-10", 7827., 82., 
  41.286, 62., 0., 0.143, 820.643, 8.598, 4.329, 6.501, 0., 0.015, 1.1, "", 
  "", "", "", "", "", "", "", "", "", "", "", "", "", "", "", "", "", "", "", 
  "", "", "", "", "", "", 47.22, 9.537642*^6, 64.281, 23.3, 3.466, 2.155, 
  2896.913, 4.8, 427.698, 7.11, "", "", 72.704, 4.8, 71.1, 0.668}, 
 {"TJK", "Asia", "Tajikistan", "2020-08-11", 7871., 44., 41.143, 63., 1., 
  0.286, 825.256, 4.613, 4.314, 6.605, 0.105, 0.03, 1.06, "", "", "", "", "", 
  "", "", "", "", "", "", "", "", "", "", "", "", "", "", "", "", "", "", "", 
  "", "", 47.22, 9.537642*^6, 64.281, 23.3, 3.466, 2.155, 2896.913, 4.8, 
  427.698, 7.11, "", "", 72.704, 4.8, 71.1, 0.668}, 
 {"TJK", "Asia", "Tajikistan", "2020-08-12", 7912., 41., 41., 63., 0., 0.286, 
  829.555, 4.299, 4.299, 6.605, 0., 0.03, 1.01, "", "", "", "", "", "", "", 
  "", "", "", "", "", "", "", "", "", "", "", "", "", "", "", "", "", "", "", 
  47.22, 9.537642*^6, 64.281, 23.3, 3.466, 2.155, 2896.913, 4.8, 427.698, 
  7.11, "", "", 72.704, 4.8, 71.1, 0.668}, {"TJK", "Asia", "Tajikistan", 
  "2020-08-13", 7950., 38., 40.714, 63., 0., 0.143, 833.539, 3.984, 4.269, 
  6.605, 0., 0.015, 0.98, "", "", "", "", "", "", "", "", "", "", "", "", "", 
  "", "", "", "", "", "", "", "", "", "", "", "", "", 47.22, 9.537642*^6, 
  64.281, 23.3, 3.466, 2.155, 2896.913, 4.8, 427.698, 7.11, "", "", 72.704, 
  4.8, 71.1, 0.668}, {"TJK", "Asia", "Tajikistan", "2020-08-14", 7989., 39., 
  40.429, 63., 0., 0.143, 837.628, 4.089, 4.239, 6.605, 0., 0.015, 0.96, "", 
  "", "", "", "", "", "", "", "", "", "", "", "", "", "", "", "", "", "", "", 
  "", "", "", "", "", "", 47.22, 9.537642*^6, 64.281, 23.3, 3.466, 2.155, 
  2896.913, 4.8, 427.698, 7.11, "", "", 72.704, 4.8, 71.1, 0.668}, 
 {"TJK", "Asia", "Tajikistan", "2020-08-15", 8029., 40., 46.143, 64., 1., 
  0.286, 841.822, 4.194, 4.838, 6.71, 0.105, 0.03, 0.95, "", "", "", "", "", 
  "", "", "", "", "", "", "", "", "", "", "", "", "", "", "", "", "", "", "", 
  "", "", 47.22, 9.537642*^6, 64.281, 23.3, 3.466, 2.155, 2896.913, 4.8, 
  427.698, 7.11, "", "", 72.704, 4.8, 71.1, 0.668}, 
 {"TJK", "Asia", "Tajikistan", "2020-08-16", 8065., 36., 45.714, 64., 0., 
  0.286, 845.597, 3.775, 4.793, 6.71, 0., 0.03, 0.92, "", "", "", "", "", "", 
  "", "", "", "", "", "", "", "", "", "", "", "", "", "", "", "", "", "", "", 
  "", 47.22, 9.537642*^6, 64.281, 23.3, 3.466, 2.155, 2896.913, 4.8, 427.698, 
  7.11, "", "", 72.704, 4.8, 71.1, 0.668}, {"TJK", "Asia", "Tajikistan", 
  "2020-08-17", 8099., 34., 38.857, 64., 0., 0.286, 849.162, 3.565, 4.074, 
  6.71, 0., 0.03, 0.88, "", "", "", "", "", "", "", "", "", "", "", "", "", 
  "", "", "", "", "", "", "", "", "", "", "", "", "", 50.93, 9.537642*^6, 
  64.281, 23.3, 3.466, 2.155, 2896.913, 4.8, 427.698, 7.11, "", "", 72.704, 
  4.8, 71.1, 0.668}, {"TJK", "Asia", "Tajikistan", "2020-08-18", 8131., 32., 
  37.143, 65., 1., 0.286, 852.517, 3.355, 3.894, 6.815, 0.105, 0.03, 0.89, 
  "", "", "", "", "", "", "", "", "", "", "", "", "", "", "", "", "", "", "", 
  "", "", "", "", "", "", "", 50.93, 9.537642*^6, 64.281, 23.3, 3.466, 2.155, 
  2896.913, 4.8, 427.698, 7.11, "", "", 72.704, 4.8, 71.1, 0.668}, 
 {"TJK", "Asia", "Tajikistan", "2020-08-19", 8166., 35., 36.286, 65., 0., 
  0.286, 856.186, 3.67, 3.804, 6.815, 0., 0.03, 0.91, "", "", "", "", "", "", 
  "", "", "", "", "", "", "", "", "", "", "", "", "", "", "", "", "", "", "", 
  "", 50.93, 9.537642*^6, 64.281, 23.3, 3.466, 2.155, 2896.913, 4.8, 427.698, 
  7.11, "", "", 72.704, 4.8, 71.1, 0.668}, {"TJK", "Asia", "Tajikistan", 
  "2020-08-20", 8203., 37., 36.143, 66., 1., 0.429, 860.066, 3.879, 3.789, 
  6.92, 0.105, 0.045, 0.93, "", "", "", "", "", "", "", "", "", "", "", "", 
  "", "", "", "", "", "", "", "", "", "", "", "", "", "", 50.93, 9.537642*^6, 
  64.281, 23.3, 3.466, 2.155, 2896.913, 4.8, 427.698, 7.11, "", "", 72.704, 
  4.8, 71.1, 0.668}, {"TJK", "Asia", "Tajikistan", "2020-08-21", 8241., 38., 
  36., 66., 0., 0.429, 864.05, 3.984, 3.775, 6.92, 0., 0.045, 0.94, "", "", 
  "", "", "", "", "", "", "", "", "", "", "", "", "", "", "", "", "", "", "", 
  "", "", "", "", "", 50.93, 9.537642*^6, 64.281, 23.3, 3.466, 2.155, 
  2896.913, 4.8, 427.698, 7.11, "", "", 72.704, 4.8, 71.1, 0.668}, 
 {"TJK", "Asia", "Tajikistan", "2020-08-22", 8277., 36., 35.429, 66., 0., 
  0.286, 867.825, 3.775, 3.715, 6.92, 0., 0.03, 0.95, "", "", "", "", "", "", 
  "", "", "", "", "", "", "", "", "", "", "", "", "", "", "", "", "", "", "", 
  "", 50.93, 9.537642*^6, 64.281, 23.3, 3.466, 2.155, 2896.913, 4.8, 427.698, 
  7.11, "", "", 72.704, 4.8, 71.1, 0.668}, {"TJK", "Asia", "Tajikistan", 
  "2020-08-23", 8311., 34., 35.143, 66., 0., 0.286, 871.389, 3.565, 3.685, 
  6.92, 0., 0.03, 0.94, "", "", "", "", "", "", "", "", "", "", "", "", "", 
  "", "", "", "", "", "", "", "", "", "", "", "", "", 50.93, 9.537642*^6, 
  64.281, 23.3, 3.466, 2.155, 2896.913, 4.8, 427.698, 7.11, "", "", 72.704, 
  4.8, 71.1, 0.668}, {"TJK", "Asia", "Tajikistan", "2020-08-24", 8346., 35., 
  35.286, 67., 1., 0.429, 875.059, 3.67, 3.7, 7.025, 0.105, 0.045, 0.91, "", 
  "", "", "", "", "", "", "", "", "", "", "", "", "", "", "", "", "", "", "", 
  "", "", "", "", "", "", 50.93, 9.537642*^6, 64.281, 23.3, 3.466, 2.155, 
  2896.913, 4.8, 427.698, 7.11, "", "", 72.704, 4.8, 71.1, 0.668}, 
 {"TJK", "Asia", "Tajikistan", "2020-08-25", 8379., 33., 35.429, 67., 0., 
  0.286, 878.519, 3.46, 3.715, 7.025, 0., 0.03, 0.92, "", "", "", "", "", "", 
  "", "", "", "", "", "", "", "", "", "", "", "", "", "", "", "", "", "", "", 
  "", 50.93, 9.537642*^6, 64.281, 23.3, 3.466, 2.155, 2896.913, 4.8, 427.698, 
  7.11, "", "", 72.704, 4.8, 71.1, 0.668}, {"TJK", "Asia", "Tajikistan", 
  "2020-08-26", 8413., 34., 35.286, 67., 0., 0.286, 882.084, 3.565, 3.7, 
  7.025, 0., 0.03, 0.93, "", "", "", "", "", "", "", "", "", "", "", "", "", 
  "", "", "", "", "", "", "", "", "", "", "", "", "", 50.93, 9.537642*^6, 
  64.281, 23.3, 3.466, 2.155, 2896.913, 4.8, 427.698, 7.11, "", "", 72.704, 
  4.8, 71.1, 0.668}, {"TJK", "Asia", "Tajikistan", "2020-08-27", 8449., 36., 
  35.143, 68., 1., 0.286, 885.858, 3.775, 3.685, 7.13, 0.105, 0.03, 0.94, "", 
  "", "", "", "", "", "", "", "", "", "", "", "", "", "", "", "", "", "", "", 
  "", "", "", "", "", "", 50.93, 9.537642*^6, 64.281, 23.3, 3.466, 2.155, 
  2896.913, 4.8, 427.698, 7.11, "", "", 72.704, 4.8, 71.1, 0.668}, 
 {"TJK", "Asia", "Tajikistan", "2020-08-28", 8481., 32., 34.286, 68., 0., 
  0.286, 889.213, 3.355, 3.595, 7.13, 0., 0.03, 0.95, "", "", "", "", "", "", 
  "", "", "", "", "", "", "", "", "", "", "", "", "", "", "", "", "", "", "", 
  "", 42.59, 9.537642*^6, 64.281, 23.3, 3.466, 2.155, 2896.913, 4.8, 427.698, 
  7.11, "", "", 72.704, 4.8, 71.1, 0.668}, {"TJK", "Asia", "Tajikistan", 
  "2020-08-29", 8516., 35., 34.143, 68., 0., 0.286, 892.883, 3.67, 3.58, 
  7.13, 0., 0.03, 0.95, "", "", "", "", "", "", "", "", "", "", "", "", "", 
  "", "", "", "", "", "", "", "", "", "", "", "", "", 42.59, 9.537642*^6, 
  64.281, 23.3, 3.466, 2.155, 2896.913, 4.8, 427.698, 7.11, "", "", 72.704, 
  4.8, 71.1, 0.668}, {"TJK", "Asia", "Tajikistan", "2020-08-30", 8516., 0., 
  29.286, 68., 0., 0.286, 892.883, 0., 3.071, 7.13, 0., 0.03, 0.96, "", "", 
  "", "", "", "", "", "", "", "", "", "", "", "", "", "", "", "", "", "", "", 
  "", "", "", "", "", 42.59, 9.537642*^6, 64.281, 23.3, 3.466, 2.155, 
  2896.913, 4.8, 427.698, 7.11, "", "", 72.704, 4.8, 71.1, 0.668}, 
 {"TJK", "Asia", "Tajikistan", "2020-08-31", 8583., 67., 33.857, 68., 0., 
  0.143, 899.908, 7.025, 3.55, 7.13, 0., 0.015, 1.07, "", "", "", "", "", "", 
  "", "", "", "", "", "", "", "", "", "", "", "", "", "", "", "", "", "", "", 
  "", 42.59, 9.537642*^6, 64.281, 23.3, 3.466, 2.155, 2896.913, 4.8, 427.698, 
  7.11, "", "", 72.704, 4.8, 71.1, 0.668}, {"TJK", "Asia", "Tajikistan", 
  "2020-09-01", 8619., 36., 34.286, 68., 0., 0.143, 903.682, 3.775, 3.595, 
  7.13, 0., 0.015, 1.05, "", "", "", "", "", "", "", "", "", "", "", "", "", 
  "", "", "", "", "", "", "", "", "", "", "", "", "", 42.59, 9.537642*^6, 
  64.281, 23.3, 3.466, 2.155, 2896.913, 4.8, 427.698, 7.11, "", "", 72.704, 
  4.8, 71.1, 0.668}, {"TJK", "Asia", "Tajikistan", "2020-09-02", 8654., 35., 
  34.429, 69., 1., 0.286, 907.352, 3.67, 3.61, 7.234, 0.105, 0.03, 1.03, "", 
  "", "", "", "", "", "", "", "", "", "", "", "", "", "", "", "", "", "", "", 
  "", "", "", "", "", "", 42.59, 9.537642*^6, 64.281, 23.3, 3.466, 2.155, 
  2896.913, 4.8, 427.698, 7.11, "", "", 72.704, 4.8, 71.1, 0.668}, 
 {"TJK", "Asia", "Tajikistan", "2020-09-03", 8690., 36., 34.429, 69., 0., 
  0.143, 911.127, 3.775, 3.61, 7.234, 0., 0.015, 1.02, "", "", "", "", "", 
  "", "", "", "", "", "", "", "", "", "", "", "", "", "", "", "", "", "", "", 
  "", "", 42.59, 9.537642*^6, 64.281, 23.3, 3.466, 2.155, 2896.913, 4.8, 
  427.698, 7.11, "", "", 72.704, 4.8, 71.1, 0.668}, 
 {"TJK", "Asia", "Tajikistan", "2020-09-04", 8724., 34., 34.714, 69., 0., 
  0.143, 914.691, 3.565, 3.64, 7.234, 0., 0.015, 1.01, "", "", "", "", "", 
  "", "", "", "", "", "", "", "", "", "", "", "", "", "", "", "", "", "", "", 
  "", "", 42.59, 9.537642*^6, 64.281, 23.3, 3.466, 2.155, 2896.913, 4.8, 
  427.698, 7.11, "", "", 72.704, 4.8, 71.1, 0.668}, 
 {"TJK", "Asia", "Tajikistan", "2020-09-05", 8757., 33., 34.429, 70., 1., 
  0.286, 918.151, 3.46, 3.61, 7.339, 0.105, 0.03, 1.01, "", "", "", "", "", 
  "", "", "", "", "", "", "", "", "", "", "", "", "", "", "", "", "", "", "", 
  "", "", 42.59, 9.537642*^6, 64.281, 23.3, 3.466, 2.155, 2896.913, 4.8, 
  427.698, 7.11, "", "", 72.704, 4.8, 71.1, 0.668}, 
 {"TJK", "Asia", "Tajikistan", "2020-09-06", 8792., 35., 39.429, 70., 0., 
  0.286, 921.821, 3.67, 4.134, 7.339, 0., 0.03, 1.02, "", "", "", "", "", "", 
  "", "", "", "", "", "", "", "", "", "", "", "", "", "", "", "", "", "", "", 
  "", 42.59, 9.537642*^6, 64.281, 23.3, 3.466, 2.155, 2896.913, 4.8, 427.698, 
  7.11, "", "", 72.704, 4.8, 71.1, 0.668}, {"TJK", "Asia", "Tajikistan", 
  "2020-09-07", 8824., 32., 34.429, 70., 0., 0.286, 925.176, 3.355, 3.61, 
  7.339, 0., 0.03, 1., "", "", "", "", "", "", "", "", "", "", "", "", "", 
  "", "", "", "", "", "", "", "", "", "", "", "", "", 42.59, 9.537642*^6, 
  64.281, 23.3, 3.466, 2.155, 2896.913, 4.8, 427.698, 7.11, "", "", 72.704, 
  4.8, 71.1, 0.668}, {"TJK", "Asia", "Tajikistan", "2020-09-08", 8860., 36., 
  34.429, 70., 0., 0.286, 928.951, 3.775, 3.61, 7.339, 0., 0.03, 1.02, "", 
  "", "", "", "", "", "", "", "", "", "", "", "", "", "", "", "", "", "", "", 
  "", "", "", "", "", "", 39.81, 9.537642*^6, 64.281, 23.3, 3.466, 2.155, 
  2896.913, 4.8, 427.698, 7.11, "", "", 72.704, 4.8, 71.1, 0.668}, 
 {"TJK", "Asia", "Tajikistan", "2020-09-09", 8899., 39., 35., 71., 1., 0.286, 
  933.04, 4.089, 3.67, 7.444, 0.105, 0.03, 1.05, "", "", "", "", "", "", "", 
  "", "", "", "", "", "", "", "", "", "", "", "", "", "", "", "", "", "", "", 
  39.81, 9.537642*^6, 64.281, 23.3, 3.466, 2.155, 2896.913, 4.8, 427.698, 
  7.11, "", "", 72.704, 4.8, 71.1, 0.668}, {"TJK", "Asia", "Tajikistan", 
  "2020-09-10", 8939., 40., 35.571, 72., 1., 0.429, 937.234, 4.194, 3.73, 
  7.549, 0.105, 0.045, 1.06, "", "", "", "", "", "", "", "", "", "", "", "", 
  "", "", "", "", "", "", "", "", "", "", "", "", "", "", 39.81, 9.537642*^6, 
  64.281, 23.3, 3.466, 2.155, 2896.913, 4.8, 427.698, 7.11, "", "", 72.704, 
  4.8, 71.1, 0.668}, {"TJK", "Asia", "Tajikistan", "2020-09-11", 8977., 38., 
  36.143, 72., 0., 0.429, 941.218, 3.984, 3.789, 7.549, 0., 0.045, 1.06, "", 
  "", "", "", "", "", "", "", "", "", "", "", "", "", "", "", "", "", "", "", 
  "", "", "", "", "", "", 39.81, 9.537642*^6, 64.281, 23.3, 3.466, 2.155, 
  2896.913, 4.8, 427.698, 7.11, "", "", 72.704, 4.8, 71.1, 0.668}, 
 {"TJK", "Asia", "Tajikistan", "2020-09-12", 9014., 37., 36.714, 72., 0., 
  0.286, 945.097, 3.879, 3.849, 7.549, 0., 0.03, 1.06, "", "", "", "", "", 
  "", "", "", "", "", "", "", "", "", "", "", "", "", "", "", "", "", "", "", 
  "", "", 39.81, 9.537642*^6, 64.281, 23.3, 3.466, 2.155, 2896.913, 4.8, 
  427.698, 7.11, "", "", 72.704, 4.8, 71.1, 0.668}, 
 {"TJK", "Asia", "Tajikistan", "2020-09-13", 9049., 35., 36.714, 72., 0., 
  0.286, 948.767, 3.67, 3.849, 7.549, 0., 0.03, 1.06, "", "", "", "", "", "", 
  "", "", "", "", "", "", "", "", "", "", "", "", "", "", "", "", "", "", "", 
  "", 39.81, 9.537642*^6, 64.281, 23.3, 3.466, 2.155, 2896.913, 4.8, 427.698, 
  7.11, "", "", 72.704, 4.8, 71.1, 0.668}, {"TJK", "Asia", "Tajikistan", 
  "2020-09-14", 9088., 39., 37.714, 72., 0., 0.286, 952.856, 4.089, 3.954, 
  7.549, 0., 0.03, 1.06, "", "", "", "", "", "", "", "", "", "", "", "", "", 
  "", "", "", "", "", "", "", "", "", "", "", "", "", 39.81, 9.537642*^6, 
  64.281, 23.3, 3.466, 2.155, 2896.913, 4.8, 427.698, 7.11, "", "", 72.704, 
  4.8, 71.1, 0.668}, {"TJK", "Asia", "Tajikistan", "2020-09-15", 9129., 41., 
  38.429, 73., 1., 0.429, 957.155, 4.299, 4.029, 7.654, 0.105, 0.045, 1.08, 
  "", "", "", "", "", "", "", "", "", "", "", "", "", "", "", "", "", "", "", 
  "", "", "", "", "", "", "", 39.81, 9.537642*^6, 64.281, 23.3, 3.466, 2.155, 
  2896.913, 4.8, 427.698, 7.11, "", "", 72.704, 4.8, 71.1, 0.668}, 
 {"TJK", "Asia", "Tajikistan", "2020-09-16", 9171., 42., 38.857, 73., 0., 
  0.286, 961.558, 4.404, 4.074, 7.654, 0., 0.03, 1.09, "", "", "", "", "", 
  "", "", "", "", "", "", "", "", "", "", "", "", "", "", "", "", "", "", "", 
  "", "", 39.81, 9.537642*^6, 64.281, 23.3, 3.466, 2.155, 2896.913, 4.8, 
  427.698, 7.11, "", "", 72.704, 4.8, 71.1, 0.668}, 
 {"TJK", "Asia", "Tajikistan", "2020-09-17", 9214., 43., 39.286, 73., 0., 
  0.143, 966.067, 4.508, 4.119, 7.654, 0., 0.015, 1.1, "", "", "", "", "", 
  "", "", "", "", "", "", "", "", "", "", "", "", "", "", "", "", "", "", "", 
  "", "", 39.81, 9.537642*^6, 64.281, 23.3, 3.466, 2.155, 2896.913, 4.8, 
  427.698, 7.11, "", "", 72.704, 4.8, 71.1, 0.668}, 
 {"TJK", "Asia", "Tajikistan", "2020-09-18", 9259., 45., 40.286, 73., 0., 
  0.143, 970.785, 4.718, 4.224, 7.654, 0., 0.015, 1.1, "", "", "", "", "", 
  "", "", "", "", "", "", "", "", "", "", "", "", "", "", "", "", "", "", "", 
  "", "", 39.81, 9.537642*^6, 64.281, 23.3, 3.466, 2.155, 2896.913, 4.8, 
  427.698, 7.11, "", "", 72.704, 4.8, 71.1, 0.668}, 
 {"TJK", "Asia", "Tajikistan", "2020-09-19", 9303., 44., 41.286, 73., 0., 
  0.143, 975.398, 4.613, 4.329, 7.654, 0., 0.015, 1.1, "", "", "", "", "", 
  "", "", "", "", "", "", "", "", "", "", "", "", "", "", "", "", "", "", "", 
  "", "", 39.81, 9.537642*^6, 64.281, 23.3, 3.466, 2.155, 2896.913, 4.8, 
  427.698, 7.11, "", "", 72.704, 4.8, 71.1, 0.668}, 
 {"TJK", "Asia", "Tajikistan", "2020-09-20", 9346., 43., 42.429, 73., 0., 
  0.143, 979.907, 4.508, 4.449, 7.654, 0., 0.015, 1.09, "", "", "", "", "", 
  "", "", "", "", "", "", "", "", "", "", "", "", "", "", "", "", "", "", "", 
  "", "", 39.81, 9.537642*^6, 64.281, 23.3, 3.466, 2.155, 2896.913, 4.8, 
  427.698, 7.11, "", "", 72.704, 4.8, 71.1, 0.668}, 
 {"TJK", "Asia", "Tajikistan", "2020-09-21", 9388., 42., 42.857, 73., 0., 
  0.143, 984.31, 4.404, 4.493, 7.654, 0., 0.015, 1.06, "", "", "", "", "", 
  "", "", "", "", "", "", "", "", "", "", "", "", "", "", "", "", "", "", "", 
  "", "", 39.81, 9.537642*^6, 64.281, 23.3, 3.466, 2.155, 2896.913, 4.8, 
  427.698, 7.11, "", "", 72.704, 4.8, 71.1, 0.668}, 
 {"TJK", "Asia", "Tajikistan", "2020-09-22", 9432., 44., 43.286, 73., 0., 0., 
  988.924, 4.613, 4.538, 7.654, 0., 0., 1.06, "", "", "", "", "", "", "", "", 
  "", "", "", "", "", "", "", "", "", "", "", "", "", "", "", "", "", "", 
  39.81, 9.537642*^6, 64.281, 23.3, 3.466, 2.155, 2896.913, 4.8, 427.698, 
  7.11, "", "", 72.704, 4.8, 71.1, 0.668}, {"TJK", "Asia", "Tajikistan", 
  "2020-09-23", 9475., 43., 43.429, 74., 1., 0.143, 993.432, 4.508, 4.553, 
  7.759, 0.105, 0.015, 1.05, "", "", "", "", "", "", "", "", "", "", "", "", 
  "", "", "", "", "", "", "", "", "", "", "", "", "", "", 39.81, 9.537642*^6, 
  64.281, 23.3, 3.466, 2.155, 2896.913, 4.8, 427.698, 7.11, "", "", 72.704, 
  4.8, 71.1, 0.668}, {"TJK", "Asia", "Tajikistan", "2020-09-24", 9520., 45., 
  43.714, 74., 0., 0.143, 998.15, 4.718, 4.583, 7.759, 0., 0.015, 1.04, "", 
  "", "", "", "", "", "", "", "", "", "", "", "", "", "", "", "", "", "", "", 
  "", "", "", "", "", "", 39.81, 9.537642*^6, 64.281, 23.3, 3.466, 2.155, 
  2896.913, 4.8, 427.698, 7.11, "", "", 72.704, 4.8, 71.1, 0.668}, 
 {"TJK", "Asia", "Tajikistan", "2020-09-25", 9562., 42., 43.286, 74., 0., 
  0.143, 1002.554, 4.404, 4.538, 7.759, 0., 0.015, 1.03, "", "", "", "", "", 
  "", "", "", "", "", "", "", "", "", "", "", "", "", "", "", "", "", "", "", 
  "", "", 39.81, 9.537642*^6, 64.281, 23.3, 3.466, 2.155, 2896.913, 4.8, 
  427.698, 7.11, "", "", 72.704, 4.8, 71.1, 0.668}, 
 {"TJK", "Asia", "Tajikistan", "2020-09-26", 9605., 43., 43.143, 75., 1., 
  0.286, 1007.062, 4.508, 4.523, 7.864, 0.105, 0.03, 1.02, "", "", "", "", 
  "", "", "", "", "", "", "", "", "", "", "", "", "", "", "", "", "", "", "", 
  "", "", "", 39.81, 9.537642*^6, 64.281, 23.3, 3.466, 2.155, 2896.913, 4.8, 
  427.698, 7.11, "", "", 72.704, 4.8, 71.1, 0.668}, 
 {"TJK", "Asia", "Tajikistan", "2020-09-27", 9646., 41., 42.857, 75., 0., 
  0.286, 1011.361, 4.299, 4.493, 7.864, 0., 0.03, 1.01, "", "", "", "", "", 
  "", "", "", "", "", "", "", "", "", "", "", "", "", "", "", "", "", "", "", 
  "", "", 39.81, 9.537642*^6, 64.281, 23.3, 3.466, 2.155, 2896.913, 4.8, 
  427.698, 7.11, "", "", 72.704, 4.8, 71.1, 0.668}, 
 {"TJK", "Asia", "Tajikistan", "2020-09-28", 9685., 39., 42.429, 75., 0., 
  0.286, 1015.45, 4.089, 4.449, 7.864, 0., 0.03, 0.99, "", "", "", "", "", 
  "", "", "", "", "", "", "", "", "", "", "", "", "", "", "", "", "", "", "", 
  "", "", 39.81, 9.537642*^6, 64.281, 23.3, 3.466, 2.155, 2896.913, 4.8, 
  427.698, 7.11, "", "", 72.704, 4.8, 71.1, 0.668}, 
 {"TJK", "Asia", "Tajikistan", "2020-09-29", 9726., 41., 42., 75., 0., 0.286, 
  1019.749, 4.299, 4.404, 7.864, 0., 0.03, 0.99, "", "", "", "", "", "", "", 
  "", "", "", "", "", "", "", "", "", "", "", "", "", "", "", "", "", "", "", 
  39.81, 9.537642*^6, 64.281, 23.3, 3.466, 2.155, 2896.913, 4.8, 427.698, 
  7.11, "", "", 72.704, 4.8, 71.1, 0.668}, {"TJK", "Asia", "Tajikistan", 
  "2020-09-30", 9769., 43., 42., 76., 1., 0.286, 1024.257, 4.508, 4.404, 
  7.968, 0.105, 0.03, 1., "", "", "", "", "", "", "", "", "", "", "", "", "", 
  "", "", "", "", "", "", "", "", "", "", "", "", "", 39.81, 9.537642*^6, 
  64.281, 23.3, 3.466, 2.155, 2896.913, 4.8, 427.698, 7.11, "", "", 72.704, 
  4.8, 71.1, 0.668}, {"TJK", "Asia", "Tajikistan", "2020-10-01", 9811., 42., 
  41.571, 77., 1., 0.429, 1028.661, 4.404, 4.359, 8.073, 0.105, 0.045, 1., 
  "", "", "", "", "", "", "", "", "", "", "", "", "", "", "", "", "", "", "", 
  "", "", "", "", "", "", "", 39.81, 9.537642*^6, 64.281, 23.3, 3.466, 2.155, 
  2896.913, 4.8, 427.698, 7.11, "", "", 72.704, 4.8, 71.1, 0.668}, 
 {"TJK", "Asia", "Tajikistan", "2020-10-02", 9852., 41., 41.429, 77., 0., 
  0.429, 1032.96, 4.299, 4.344, 8.073, 0., 0.045, 1., "", "", "", "", "", "", 
  "", "", "", "", "", "", "", "", "", "", "", "", "", "", "", "", "", "", "", 
  "", 39.81, 9.537642*^6, 64.281, 23.3, 3.466, 2.155, 2896.913, 4.8, 427.698, 
  7.11, "", "", 72.704, 4.8, 71.1, 0.668}, {"TJK", "Asia", "Tajikistan", 
  "2020-10-03", 9895., 43., 41.429, 77., 0., 0.286, 1037.468, 4.508, 4.344, 
  8.073, 0., 0.03, 0.99, "", "", "", "", "", "", "", "", "", "", "", "", "", 
  "", "", "", "", "", "", "", "", "", "", "", "", "", 39.81, 9.537642*^6, 
  64.281, 23.3, 3.466, 2.155, 2896.913, 4.8, 427.698, 7.11, "", "", 72.704, 
  4.8, 71.1, 0.668}, {"TJK", "Asia", "Tajikistan", "2020-10-04", 9935., 40., 
  41.286, 78., 1., 0.429, 1041.662, 4.194, 4.329, 8.178, 0.105, 0.045, 0.99, 
  "", "", "", "", "", "", "", "", "", "", "", "", "", "", "", "", "", "", "", 
  "", "", "", "", "", "", "", 39.81, 9.537642*^6, 64.281, 23.3, 3.466, 2.155, 
  2896.913, 4.8, 427.698, 7.11, "", "", 72.704, 4.8, 71.1, 0.668}, 
 {"TJK", "Asia", "Tajikistan", "2020-10-05", 9974., 39., 41.286, 78., 0., 
  0.429, 1045.751, 4.089, 4.329, 8.178, 0., 0.045, 0.98, "", "", "", "", "", 
  "", "", "", "", "", "", "", "", "", "", "", "", "", "", "", "", "", "", "", 
  "", "", 39.81, 9.537642*^6, 64.281, 23.3, 3.466, 2.155, 2896.913, 4.8, 
  427.698, 7.11, "", "", 72.704, 4.8, 71.1, 0.668}, 
 {"TJK", "Asia", "Tajikistan", "2020-10-06", 10014., 40., 41.143, 78., 0., 
  0.429, 1049.945, 4.194, 4.314, 8.178, 0., 0.045, 0.98, "", "", "", "", "", 
  "", "", "", "", "", "", "", "", "", "", "", "", "", "", "", "", "", "", "", 
  "", "", 39.81, 9.537642*^6, 64.281, 23.3, 3.466, 2.155, 2896.913, 4.8, 
  427.698, 7.11, "", "", 72.704, 4.8, 71.1, 0.668}, 
 {"TJK", "Asia", "Tajikistan", "2020-10-07", 10055., 41., 40.857, 78., 0., 
  0.286, 1054.244, 4.299, 4.284, 8.178, 0., 0.03, 0.99, "", "", "", "", "", 
  "", "", "", "", "", "", "", "", "", "", "", "", "", "", "", "", "", "", "", 
  "", "", 39.81, 9.537642*^6, 64.281, 23.3, 3.466, 2.155, 2896.913, 4.8, 
  427.698, 7.11, "", "", 72.704, 4.8, 71.1, 0.668}, 
 {"TJK", "Asia", "Tajikistan", "2020-10-08", 10097., 42., 40.857, 78., 0., 
  0.143, 1058.647, 4.404, 4.284, 8.178, 0., 0.015, 0.99, "", "", "", "", "", 
  "", "", "", "", "", "", "", "", "", "", "", "", "", "", "", "", "", "", "", 
  "", "", 39.81, 9.537642*^6, 64.281, 23.3, 3.466, 2.155, 2896.913, 4.8, 
  427.698, 7.11, "", "", 72.704, 4.8, 71.1, 0.668}, 
 {"TJK", "Asia", "Tajikistan", "2020-10-09", 10137., 40., 40.714, 79., 1., 
  0.286, 1062.841, 4.194, 4.269, 8.283, 0.105, 0.03, 0.99, "", "", "", "", 
  "", "", "", "", "", "", "", "", "", "", "", "", "", "", "", "", "", "", "", 
  "", "", "", 39.81, 9.537642*^6, 64.281, 23.3, 3.466, 2.155, 2896.913, 4.8, 
  427.698, 7.11, "", "", 72.704, 4.8, 71.1, 0.668}, 
 {"TJK", "Asia", "Tajikistan", "2020-10-10", 10180., 43., 40.714, 79., 0., 
  0.286, 1067.35, 4.508, 4.269, 8.283, 0., 0.03, 0.99, "", "", "", "", "", 
  "", "", "", "", "", "", "", "", "", "", "", "", "", "", "", "", "", "", "", 
  "", "", 39.81, 9.537642*^6, 64.281, 23.3, 3.466, 2.155, 2896.913, 4.8, 
  427.698, 7.11, "", "", 72.704, 4.8, 71.1, 0.668}, 
 {"TJK", "Asia", "Tajikistan", "2020-10-11", 10222., 42., 41., 79., 0., 
  0.143, 1071.753, 4.404, 4.299, 8.283, 0., 0.015, 0.99, "", "", "", "", "", 
  "", "", "", "", "", "", "", "", "", "", "", "", "", "", "", "", "", "", "", 
  "", "", 39.81, 9.537642*^6, 64.281, 23.3, 3.466, 2.155, 2896.913, 4.8, 
  427.698, 7.11, "", "", 72.704, 4.8, 71.1, 0.668}, 
 {"TJK", "Asia", "Tajikistan", "2020-10-12", 10260., 38., 40.857, 79., 0., 
  0.143, 1075.738, 3.984, 4.284, 8.283, 0., 0.015, 0.97, "", "", "", "", "", 
  "", "", "", "", "", "", "", "", "", "", "", "", "", "", "", "", "", "", "", 
  "", "", 39.81, 9.537642*^6, 64.281, 23.3, 3.466, 2.155, 2896.913, 4.8, 
  427.698, 7.11, "", "", 72.704, 4.8, 71.1, 0.668}, 
 {"TJK", "Asia", "Tajikistan", "2020-10-13", 10297., 37., 40.429, 79., 0., 
  0.143, 1079.617, 3.879, 4.239, 8.283, 0., 0.015, 0.96, "", "", "", "", "", 
  "", "", "", "", "", "", "", "", "", "", "", "", "", "", "", "", "", "", "", 
  "", "", 39.81, 9.537642*^6, 64.281, 23.3, 3.466, 2.155, 2896.913, 4.8, 
  427.698, 7.11, "", "", 72.704, 4.8, 71.1, 0.668}, 
 {"TJK", "Asia", "Tajikistan", "2020-10-14", 10336., 39., 40.143, 79., 0., 
  0.143, 1083.706, 4.089, 4.209, 8.283, 0., 0.015, 0.97, "", "", "", "", "", 
  "", "", "", "", "", "", "", "", "", "", "", "", "", "", "", "", "", "", "", 
  "", "", 39.81, 9.537642*^6, 64.281, 23.3, 3.466, 2.155, 2896.913, 4.8, 
  427.698, 7.11, "", "", 72.704, 4.8, 71.1, 0.668}, 
 {"TJK", "Asia", "Tajikistan", "2020-10-15", 10374., 38., 39.571, 80., 1., 
  0.286, 1087.69, 3.984, 4.149, 8.388, 0.105, 0.03, 0.98, "", "", "", "", "", 
  "", "", "", "", "", "", "", "", "", "", "", "", "", "", "", "", "", "", "", 
  "", "", 39.81, 9.537642*^6, 64.281, 23.3, 3.466, 2.155, 2896.913, 4.8, 
  427.698, 7.11, "", "", 72.704, 4.8, 71.1, 0.668}, 
 {"TJK", "Asia", "Tajikistan", "2020-10-16", 10414., 40., 39.571, 80., 0., 
  0.143, 1091.884, 4.194, 4.149, 8.388, 0., 0.015, 0.99, "", "", "", "", "", 
  "", "", "", "", "", "", "", "", "", "", "", "", "", "", "", "", "", "", "", 
  "", "", 39.81, 9.537642*^6, 64.281, 23.3, 3.466, 2.155, 2896.913, 4.8, 
  427.698, 7.11, "", "", 72.704, 4.8, 71.1, 0.668}, 
 {"TJK", "Asia", "Tajikistan", "2020-10-17", 10455., 41., 39.286, 80., 0., 
  0.143, 1096.183, 4.299, 4.119, 8.388, 0., 0.015, 0.99, "", "", "", "", "", 
  "", "", "", "", "", "", "", "", "", "", "", "", "", "", "", "", "", "", "", 
  "", "", 39.81, 9.537642*^6, 64.281, 23.3, 3.466, 2.155, 2896.913, 4.8, 
  427.698, 7.11, "", "", 72.704, 4.8, 71.1, 0.668}, 
 {"TJK", "Asia", "Tajikistan", "2020-10-18", 10493., 38., 38.714, 80., 0., 
  0.143, 1100.167, 3.984, 4.059, 8.388, 0., 0.015, 0.99, "", "", "", "", "", 
  "", "", "", "", "", "", "", "", "", "", "", "", "", "", "", "", "", "", "", 
  "", "", 39.81, 9.537642*^6, 64.281, 23.3, 3.466, 2.155, 2896.913, 4.8, 
  427.698, 7.11, "", "", 72.704, 4.8, 71.1, 0.668}, 
 {"TJK", "Asia", "Tajikistan", "2020-10-19", 10533., 40., 39., 80., 0., 
  0.143, 1104.361, 4.194, 4.089, 8.388, 0., 0.015, 1., "", "", "", "", "", 
  "", "", "", "", "", "", "", "", "", "", "", "", "", "", "", "", "", "", "", 
  "", "", 39.81, 9.537642*^6, 64.281, 23.3, 3.466, 2.155, 2896.913, 4.8, 
  427.698, 7.11, "", "", 72.704, 4.8, 71.1, 0.668}, 
 {"TJK", "Asia", "Tajikistan", "2020-10-20", 10574., 41., 39.571, 80., 0., 
  0.143, 1108.66, 4.299, 4.149, 8.388, 0., 0.015, 1., "", "", "", "", "", "", 
  "", "", "", "", "", "", "", "", "", "", "", "", "", "", "", "", "", "", "", 
  "", 39.81, 9.537642*^6, 64.281, 23.3, 3.466, 2.155, 2896.913, 4.8, 427.698, 
  7.11, "", "", 72.704, 4.8, 71.1, 0.668}, {"TJK", "Asia", "Tajikistan", 
  "2020-10-21", 10613., 39., 39.571, 80., 0., 0.143, 1112.749, 4.089, 4.149, 
  8.388, 0., 0.015, 1., "", "", "", "", "", "", "", "", "", "", "", "", "", 
  "", "", "", "", "", "", "", "", "", "", "", "", "", 39.81, 9.537642*^6, 
  64.281, 23.3, 3.466, 2.155, 2896.913, 4.8, 427.698, 7.11, "", "", 72.704, 
  4.8, 71.1, 0.668}, {"TJK", "Asia", "Tajikistan", "2020-10-22", 10653., 40., 
  39.857, 81., 1., 0.143, 1116.943, 4.194, 4.179, 8.493, 0.105, 0.015, 1.01, 
  "", "", "", "", "", "", "", "", "", "", "", "", "", "", "", "", "", "", "", 
  "", "", "", "", "", "", "", 39.81, 9.537642*^6, 64.281, 23.3, 3.466, 2.155, 
  2896.913, 4.8, 427.698, 7.11, "", "", 72.704, 4.8, 71.1, 0.668}, 
 {"TJK", "Asia", "Tajikistan", "2020-10-23", 10695., 42., 40.143, 81., 0., 
  0.143, 1121.346, 4.404, 4.209, 8.493, 0., 0.015, 1.02, "", "", "", "", "", 
  "", "", "", "", "", "", "", "", "", "", "", "", "", "", "", "", "", "", "", 
  "", "", 39.81, 9.537642*^6, 64.281, 23.3, 3.466, 2.155, 2896.913, 4.8, 
  427.698, 7.11, "", "", 72.704, 4.8, 71.1, 0.668}, 
 {"TJK", "Asia", "Tajikistan", "2020-10-24", 10736., 41., 40.143, 81., 0., 
  0.143, 1125.645, 4.299, 4.209, 8.493, 0., 0.015, 1.01, "", "", "", "", "", 
  "", "", "", "", "", "", "", "", "", "", "", "", "", "", "", "", "", "", "", 
  "", "", 39.81, 9.537642*^6, 64.281, 23.3, 3.466, 2.155, 2896.913, 4.8, 
  427.698, 7.11, "", "", 72.704, 4.8, 71.1, 0.668}, 
 {"TJK", "Asia", "Tajikistan", "2020-10-25", 10776., 40., 40.429, 81., 0., 
  0.143, 1129.839, 4.194, 4.239, 8.493, 0., 0.015, 1.01, "", "", "", "", "", 
  "", "", "", "", "", "", "", "", "", "", "", "", "", "", "", "", "", "", "", 
  "", "", 39.81, 9.537642*^6, 64.281, 23.3, 3.466, 2.155, 2896.913, 4.8, 
  427.698, 7.11, "", "", 72.704, 4.8, 71.1, 0.668}, 
 {"TJK", "Asia", "Tajikistan", "2020-10-26", 10819., 43., 40.857, 81., 0., 
  0.143, 1134.347, 4.508, 4.284, 8.493, 0., 0.015, 1.01, "", "", "", "", "", 
  "", "", "", "", "", "", "", "", "", "", "", "", "", "", "", "", "", "", "", 
  "", "", 39.81, 9.537642*^6, 64.281, 23.3, 3.466, 2.155, 2896.913, 4.8, 
  427.698, 7.11, "", "", 72.704, 4.8, 71.1, 0.668}, 
 {"TJK", "Asia", "Tajikistan", "2020-10-27", 10860., 41., 40.857, 81., 0., 
  0.143, 1138.646, 4.299, 4.284, 8.493, 0., 0.015, 1., "", "", "", "", "", 
  "", "", "", "", "", "", "", "", "", "", "", "", "", "", "", "", "", "", "", 
  "", "", 39.81, 9.537642*^6, 64.281, 23.3, 3.466, 2.155, 2896.913, 4.8, 
  427.698, 7.11, "", "", 72.704, 4.8, 71.1, 0.668}, 
 {"TJK", "Asia", "Tajikistan", "2020-10-28", 10900., 40., 41., 82., 1., 
  0.286, 1142.84, 4.194, 4.299, 8.598, 0.105, 0.03, 0.99, "", "", "", "", "", 
  "", "", "", "", "", "", "", "", "", "", "", "", "", "", "", "", "", "", "", 
  "", "", 39.81, 9.537642*^6, 64.281, 23.3, 3.466, 2.155, 2896.913, 4.8, 
  427.698, 7.11, "", "", 72.704, 4.8, 71.1, 0.668}, 
 {"TJK", "Asia", "Tajikistan", "2020-10-29", 10939., 39., 40.857, 82., 0., 
  0.143, 1146.929, 4.089, 4.284, 8.598, 0., 0.015, 0.99, "", "", "", "", "", 
  "", "", "", "", "", "", "", "", "", "", "", "", "", "", "", "", "", "", "", 
  "", "", 39.81, 9.537642*^6, 64.281, 23.3, 3.466, 2.155, 2896.913, 4.8, 
  427.698, 7.11, "", "", 72.704, 4.8, 71.1, 0.668}, 
 {"TJK", "Asia", "Tajikistan", "2020-10-30", 10977., 38., 40.286, 82., 0., 
  0.143, 1150.913, 3.984, 4.224, 8.598, 0., 0.015, 0.99, "", "", "", "", "", 
  "", "", "", "", "", "", "", "", "", "", "", "", "", "", "", "", "", "", "", 
  "", "", 39.81, 9.537642*^6, 64.281, 23.3, 3.466, 2.155, 2896.913, 4.8, 
  427.698, 7.11, "", "", 72.704, 4.8, 71.1, 0.668}, 
 {"TJK", "Asia", "Tajikistan", "2020-10-31", 11017., 40., 40.143, 82., 0., 
  0.143, 1155.107, 4.194, 4.209, 8.598, 0., 0.015, 0.99, "", "", "", "", "", 
  "", "", "", "", "", "", "", "", "", "", "", "", "", "", "", "", "", "", "", 
  "", "", 39.81, 9.537642*^6, 64.281, 23.3, 3.466, 2.155, 2896.913, 4.8, 
  427.698, 7.11, "", "", 72.704, 4.8, 71.1, 0.668}, 
 {"TJK", "Asia", "Tajikistan", "2020-11-01", 11054., 37., 39.714, 82., 0., 
  0.143, 1158.987, 3.879, 4.164, 8.598, 0., 0.015, 0.99, "", "", "", "", "", 
  "", "", "", "", "", "", "", "", "", "", "", "", "", "", "", "", "", "", "", 
  "", "", 39.81, 9.537642*^6, 64.281, 23.3, 3.466, 2.155, 2896.913, 4.8, 
  427.698, 7.11, "", "", 72.704, 4.8, 71.1, 0.668}, 
 {"TJK", "Asia", "Tajikistan", "2020-11-02", 11096., 42., 39.571, 82., 0., 
  0.143, 1163.39, 4.404, 4.149, 8.598, 0., 0.015, 1., "", "", "", "", "", "", 
  "", "", "", "", "", "", "", "", "", "", "", "", "", "", "", "", "", "", "", 
  "", 39.81, 9.537642*^6, 64.281, 23.3, 3.466, 2.155, 2896.913, 4.8, 427.698, 
  7.11, "", "", 72.704, 4.8, 71.1, 0.668}, {"TJK", "Asia", "Tajikistan", 
  "2020-11-03", 11139., 43., 39.857, 83., 1., 0.286, 1167.899, 4.508, 4.179, 
  8.702, 0.105, 0.03, 1., "", "", "", "", "", "", "", "", "", "", "", "", "", 
  "", "", "", "", "", "", "", "", "", "", "", "", "", 39.81, 9.537642*^6, 
  64.281, 23.3, 3.466, 2.155, 2896.913, 4.8, 427.698, 7.11, "", "", 72.704, 
  4.8, 71.1, 0.668}, {"TJK", "Asia", "Tajikistan", "2020-11-04", 11180., 41., 
  40., 83., 0., 0.143, 1172.197, 4.299, 4.194, 8.702, 0., 0.015, 1., "", "", 
  "", "", "", "", "", "", "", "", "", "", "", "", "", "", "", "", "", "", "", 
  "", "", "", "", "", 39.81, 9.537642*^6, 64.281, 23.3, 3.466, 2.155, 
  2896.913, 4.8, 427.698, 7.11, "", "", 72.704, 4.8, 71.1, 0.668}, 
 {"TJK", "Asia", "Tajikistan", "2020-11-05", 11219., 39., 40., 83., 0., 
  0.143, 1176.287, 4.089, 4.194, 8.702, 0., 0.015, 0.99, "", "", "", "", "", 
  "", "", "", "", "", "", "", "", "", "", "", "", "", "", "", "", "", "", "", 
  "", "", 39.81, 9.537642*^6, 64.281, 23.3, 3.466, 2.155, 2896.913, 4.8, 
  427.698, 7.11, "", "", 72.704, 4.8, 71.1, 0.668}, 
 {"TJK", "Asia", "Tajikistan", "2020-11-06", 11256., 37., 39.857, 83., 0., 
  0.143, 1180.166, 3.879, 4.179, 8.702, 0., 0.015, 0.99, "", "", "", "", "", 
  "", "", "", "", "", "", "", "", "", "", "", "", "", "", "", "", "", "", "", 
  "", "", 39.81, 9.537642*^6, 64.281, 23.3, 3.466, 2.155, 2896.913, 4.8, 
  427.698, 7.11, "", "", 72.704, 4.8, 71.1, 0.668}, 
 {"TJK", "Asia", "Tajikistan", "2020-11-07", 11294., 38., 39.571, 83., 0., 
  0.143, 1184.15, 3.984, 4.149, 8.702, 0., 0.015, 0.99, "", "", "", "", "", 
  "", "", "", "", "", "", "", "", "", "", "", "", "", "", "", "", "", "", "", 
  "", "", 39.81, 9.537642*^6, 64.281, 23.3, 3.466, 2.155, 2896.913, 4.8, 
  427.698, 7.11, "", "", 72.704, 4.8, 71.1, 0.668}, 
 {"TJK", "Asia", "Tajikistan", "2020-11-08", 11336., 42., 40.286, 83., 0., 
  0.143, 1188.554, 4.404, 4.224, 8.702, 0., 0.015, 1., "", "", "", "", "", 
  "", "", "", "", "", "", "", "", "", "", "", "", "", "", "", "", "", "", "", 
  "", "", 39.81, 9.537642*^6, 64.281, 23.3, 3.466, 2.155, 2896.913, 4.8, 
  427.698, 7.11, "", "", 72.704, 4.8, 71.1, 0.668}, 
 {"TJK", "Asia", "Tajikistan", "2020-11-09", 11376., 40., 40., 83., 0., 
  0.143, 1192.748, 4.194, 4.194, 8.702, 0., 0.015, 1., "", "", "", "", "", 
  "", "", "", "", "", "", "", "", "", "", "", "", "", "", "", "", "", "", "", 
  "", "", 39.81, 9.537642*^6, 64.281, 23.3, 3.466, 2.155, 2896.913, 4.8, 
  427.698, 7.11, "", "", 72.704, 4.8, 71.1, 0.668}, 
 {"TJK", "Asia", "Tajikistan", "2020-11-10", 11417., 41., 39.714, 84., 1., 
  0.143, 1197.046, 4.299, 4.164, 8.807, 0.105, 0.015, 0.99, "", "", "", "", 
  "", "", "", "", "", "", "", "", "", "", "", "", "", "", "", "", "", "", "", 
  "", "", "", 39.81, 9.537642*^6, 64.281, 23.3, 3.466, 2.155, 2896.913, 4.8, 
  427.698, 7.11, "", "", 72.704, 4.8, 71.1, 0.668}, 
 {"TJK", "Asia", "Tajikistan", "2020-11-11", 11456., 39., 39.429, 84., 0., 
  0.143, 1201.135, 4.089, 4.134, 8.807, 0., 0.015, 0.99, "", "", "", "", "", 
  "", "", "", "", "", "", "", "", "", "", "", "", "", "", "", "", "", "", "", 
  "", "", 39.81, 9.537642*^6, 64.281, 23.3, 3.466, 2.155, 2896.913, 4.8, 
  427.698, 7.11, "", "", 72.704, 4.8, 71.1, 0.668}, 
 {"TJK", "Asia", "Tajikistan", "2020-11-12", 11496., 40., 39.571, 84., 0., 
  0.143, 1205.329, 4.194, 4.149, 8.807, 0., 0.015, 1., "", "", "", "", "", 
  "", "", "", "", "", "", "", "", "", "", "", "", "", "", "", "", "", "", "", 
  "", "", 39.81, 9.537642*^6, 64.281, 23.3, 3.466, 2.155, 2896.913, 4.8, 
  427.698, 7.11, "", "", 72.704, 4.8, 71.1, 0.668}, 
 {"TJK", "Asia", "Tajikistan", "2020-11-13", 11534., 38., 39.714, 85., 1., 
  0.286, 1209.314, 3.984, 4.164, 8.912, 0.105, 0.03, 0.99, "", "", "", "", 
  "", "", "", "", "", "", "", "", "", "", "", "", "", "", "", "", "", "", "", 
  "", "", "", 39.81, 9.537642*^6, 64.281, 23.3, 3.466, 2.155, 2896.913, 4.8, 
  427.698, 7.11, "", "", 72.704, 4.8, 71.1, 0.668}, 
 {"TJK", "Asia", "Tajikistan", "2020-11-14", 11573., 39., 39.857, 85., 0., 
  0.286, 1213.403, 4.089, 4.179, 8.912, 0., 0.03, 0.99, "", "", "", "", "", 
  "", "", "", "", "", "", "", "", "", "", "", "", "", "", "", "", "", "", "", 
  "", "", 39.81, 9.537642*^6, 64.281, 23.3, 3.466, 2.155, 2896.913, 4.8, 
  427.698, 7.11, "", "", 72.704, 4.8, 71.1, 0.668}, 
 {"TJK", "Asia", "Tajikistan", "2020-11-15", 11610., 37., 39.143, 85., 0., 
  0.286, 1217.282, 3.879, 4.104, 8.912, 0., 0.03, 0.98, "", "", "", "", "", 
  "", "", "", "", "", "", "", "", "", "", "", "", "", "", "", "", "", "", "", 
  "", "", 39.81, 9.537642*^6, 64.281, 23.3, 3.466, 2.155, 2896.913, 4.8, 
  427.698, 7.11, "", "", 72.704, 4.8, 71.1, 0.668}, 
 {"TJK", "Asia", "Tajikistan", "2020-11-16", 11649., 39., 39., 85., 0., 
  0.286, 1221.371, 4.089, 4.089, 8.912, 0., 0.03, 0.99, "", "", "", "", "", 
  "", "", "", "", "", "", "", "", "", "", "", "", "", "", "", "", "", "", "", 
  "", "", 39.81, 9.537642*^6, 64.281, 23.3, 3.466, 2.155, 2896.913, 4.8, 
  427.698, 7.11, "", "", 72.704, 4.8, 71.1, 0.668}, 
 {"TJK", "Asia", "Tajikistan", "2020-11-17", 11689., 40., 38.857, 85., 0., 
  0.143, 1225.565, 4.194, 4.074, 8.912, 0., 0.015, 1., "", "", "", "", "", 
  "", "", "", "", "", "", "", "", "", "", "", "", "", "", "", "", "", "", "", 
  "", "", 39.81, 9.537642*^6, 64.281, 23.3, 3.466, 2.155, 2896.913, 4.8, 
  427.698, 7.11, "", "", 72.704, 4.8, 71.1, 0.668}, 
 {"TJK", "Asia", "Tajikistan", "2020-11-18", 11731., 42., 39.286, 86., 1., 
  0.286, 1229.969, 4.404, 4.119, 9.017, 0.105, 0.03, 1.02, "", "", "", "", 
  "", "", "", "", "", "", "", "", "", "", "", "", "", "", "", "", "", "", "", 
  "", "", "", 39.81, 9.537642*^6, 64.281, 23.3, 3.466, 2.155, 2896.913, 4.8, 
  427.698, 7.11, "", "", 72.704, 4.8, 71.1, 0.668}, 
 {"TJK", "Asia", "Tajikistan", "2020-11-19", 11772., 41., 39.429, 86., 0., 
  0.286, 1234.267, 4.299, 4.134, 9.017, 0., 0.03, 1.02, "", "", "", "", "", 
  "", "", "", "", "", "", "", "", "", "", "", "", "", "", "", "", "", "", "", 
  "", "", 39.81, 9.537642*^6, 64.281, 23.3, 3.466, 2.155, 2896.913, 4.8, 
  427.698, 7.11, "", "", 72.704, 4.8, 71.1, 0.668}, 
 {"TJK", "Asia", "Tajikistan", "2020-11-20", 11815., 43., 40.143, 86., 0., 
  0.143, 1238.776, 4.508, 4.209, 9.017, 0., 0.015, 1.02, "", "", "", "", "", 
  "", "", "", "", "", "", "", "", "", "", "", "", "", "", "", "", "", "", "", 
  "", "", 39.81, 9.537642*^6, 64.281, 23.3, 3.466, 2.155, 2896.913, 4.8, 
  427.698, 7.11, "", "", 72.704, 4.8, 71.1, 0.668}, 
 {"TJK", "Asia", "Tajikistan", "2020-11-21", 11854., 39., 40.143, 86., 0., 
  0.143, 1242.865, 4.089, 4.209, 9.017, 0., 0.015, 1., "", "", "", "", "", 
  "", "", "", "", "", "", "", "", "", "", "", "", "", "", "", "", "", "", "", 
  "", "", 39.81, 9.537642*^6, 64.281, 23.3, 3.466, 2.155, 2896.913, 4.8, 
  427.698, 7.11, "", "", 72.704, 4.8, 71.1, 0.668}, 
 {"TJK", "Asia", "Tajikistan", "2020-11-22", 11894., 40., 40.571, 86., 0., 
  0.143, 1247.059, 4.194, 4.254, 9.017, 0., 0.015, 0.98, "", "", "", "", "", 
  "", "", "", "", "", "", "", "", "", "", "", "", "", "", "", "", "", "", "", 
  "", "", 39.81, 9.537642*^6, 64.281, 23.3, 3.466, 2.155, 2896.913, 4.8, 
  427.698, 7.11, "", "", 72.704, 4.8, 71.1, 0.668}, 
 {"TJK", "Asia", "Tajikistan", "2020-11-23", 11932., 38., 40.429, 86., 0., 
  0.143, 1251.043, 3.984, 4.239, 9.017, 0., 0.015, 0.97, "", "", "", "", "", 
  "", "", "", "", "", "", "", "", "", "", "", "", "", "", "", "", "", "", "", 
  "", "", 39.81, 9.537642*^6, 64.281, 23.3, 3.466, 2.155, 2896.913, 4.8, 
  427.698, 7.11, "", "", 72.704, 4.8, 71.1, 0.668}, 
 {"TJK", "Asia", "Tajikistan", "2020-11-24", 11971., 39., 40.286, 86., 0., 
  0.143, 1255.132, 4.089, 4.224, 9.017, 0., 0.015, 0.97, "", "", "", "", "", 
  "", "", "", "", "", "", "", "", "", "", "", "", "", "", "", "", "", "", "", 
  "", "", 39.81, 9.537642*^6, 64.281, 23.3, 3.466, 2.155, 2896.913, 4.8, 
  427.698, 7.11, "", "", 72.704, 4.8, 71.1, 0.668}, 
 {"TJK", "Asia", "Tajikistan", "2020-11-25", 12008., 37., 39.571, 86., 0., 
  0., 1259.011, 3.879, 4.149, 9.017, 0., 0., 0.96, "", "", "", "", "", "", 
  "", "", "", "", "", "", "", "", "", "", "", "", "", "", "", "", "", "", "", 
  "", 39.81, 9.537642*^6, 64.281, 23.3, 3.466, 2.155, 2896.913, 4.8, 427.698, 
  7.11, "", "", 72.704, 4.8, 71.1, 0.668}, {"TJK", "Asia", "Tajikistan", 
  "2020-11-26", 12044., 36., 38.857, 86., 0., 0., 1262.786, 3.775, 4.074, 
  9.017, 0., 0., 0.97, "", "", "", "", "", "", "", "", "", "", "", "", "", 
  "", "", "", "", "", "", "", "", "", "", "", "", "", 39.81, 9.537642*^6, 
  64.281, 23.3, 3.466, 2.155, 2896.913, 4.8, 427.698, 7.11, "", "", 72.704, 
  4.8, 71.1, 0.668}, {"TJK", "Asia", "Tajikistan", "2020-11-27", 12082., 38., 
  38.143, 86., 0., 0., 1266.77, 3.984, 3.999, 9.017, 0., 0., 0.98, "", "", 
  "", "", "", "", "", "", "", "", "", "", "", "", "", "", "", "", "", "", "", 
  "", "", "", "", "", 39.81, 9.537642*^6, 64.281, 23.3, 3.466, 2.155, 
  2896.913, 4.8, 427.698, 7.11, "", "", 72.704, 4.8, 71.1, 0.668}, 
 {"TJK", "Asia", "Tajikistan", "2020-11-28", 12118., 36., 37.714, 86., 0., 
  0., 1270.545, 3.775, 3.954, 9.017, 0., 0., 0.97, "", "", "", "", "", "", 
  "", "", "", "", "", "", "", "", "", "", "", "", "", "", "", "", "", "", "", 
  "", 39.81, 9.537642*^6, 64.281, 23.3, 3.466, 2.155, 2896.913, 4.8, 427.698, 
  7.11, "", "", 72.704, 4.8, 71.1, 0.668}, {"TJK", "Asia", "Tajikistan", 
  "2020-11-29", 12155., 37., 37.286, 86., 0., 0., 1274.424, 3.879, 3.909, 
  9.017, 0., 0., 0.96, "", "", "", "", "", "", "", "", "", "", "", "", "", 
  "", "", "", "", "", "", "", "", "", "", "", "", "", 39.81, 9.537642*^6, 
  64.281, 23.3, 3.466, 2.155, 2896.913, 4.8, 427.698, 7.11, "", "", 72.704, 
  4.8, 71.1, 0.668}, {"TJK", "Asia", "Tajikistan", "2020-11-30", 12194., 39., 
  37.429, 86., 0., 0., 1278.513, 4.089, 3.924, 9.017, 0., 0., 0.98, "", "", 
  "", "", "", "", "", "", "", "", "", "", "", "", "", "", "", "", "", "", "", 
  "", "", "", "", "", 39.81, 9.537642*^6, 64.281, 23.3, 3.466, 2.155, 
  2896.913, 4.8, 427.698, 7.11, "", "", 72.704, 4.8, 71.1, 0.668}, 
 {"TJK", "Asia", "Tajikistan", "2020-12-01", 12231., 37., 37.143, 86., 0., 
  0., 1282.392, 3.879, 3.894, 9.017, 0., 0., 0.99, "", "", "", "", "", "", 
  "", "", "", "", "", "", "", "", "", "", "", "", "", "", "", "", "", "", "", 
  "", 39.81, 9.537642*^6, 64.281, 23.3, 3.466, 2.155, 2896.913, 4.8, 427.698, 
  7.11, "", "", 72.704, 4.8, 71.1, 0.668}, {"TJK", "Asia", "Tajikistan", 
  "2020-12-02", 12269., 38., 37.286, 87., 1., 0.143, 1286.377, 3.984, 3.909, 
  9.122, 0.105, 0.015, 1., "", "", "", "", "", "", "", "", "", "", "", "", 
  "", "", "", "", "", "", "", "", "", "", "", "", "", "", 39.81, 9.537642*^6, 
  64.281, 23.3, 3.466, 2.155, 2896.913, 4.8, 427.698, 7.11, "", "", 72.704, 
  4.8, 71.1, 0.668}, {"TJK", "Asia", "Tajikistan", "2020-12-03", 12308., 39., 
  37.714, 87., 0., 0.143, 1290.466, 4.089, 3.954, 9.122, 0., 0.015, 1.02, "", 
  "", "", "", "", "", "", "", "", "", "", "", "", "", "", "", "", "", "", "", 
  "", "", "", "", "", "", 39.81, 9.537642*^6, 64.281, 23.3, 3.466, 2.155, 
  2896.913, 4.8, 427.698, 7.11, "", "", 72.704, 4.8, 71.1, 0.668}, 
 {"TJK", "Asia", "Tajikistan", "2020-12-04", 12349., 41., 38.143, 87., 0., 
  0.143, 1294.764, 4.299, 3.999, 9.122, 0., 0.015, 1.04, "", "", "", "", "", 
  "", "", "", "", "", "", "", "", "", "", "", "", "", "", "", "", "", "", "", 
  "", "", 39.81, 9.537642*^6, 64.281, 23.3, 3.466, 2.155, 2896.913, 4.8, 
  427.698, 7.11, "", "", 72.704, 4.8, 71.1, 0.668}, 
 {"TJK", "Asia", "Tajikistan", "2020-12-05", 12389., 40., 38.714, 87., 0., 
  0.143, 1298.958, 4.194, 4.059, 9.122, 0., 0.015, 1.02, "", "", "", "", "", 
  "", "", "", "", "", "", "", "", "", "", "", "", "", "", "", "", "", "", "", 
  "", "", 39.81, 9.537642*^6, 64.281, 23.3, 3.466, 2.155, 2896.913, 4.8, 
  427.698, 7.11, "", "", 72.704, 4.8, 71.1, 0.668}, 
 {"TJK", "Asia", "Tajikistan", "2020-12-06", 12428., 39., 39., 87., 0., 
  0.143, 1303.047, 4.089, 4.089, 9.122, 0., 0.015, 0.99, "", "", "", "", "", 
  "", "", "", "", "", "", "", "", "", "", "", "", "", "", "", "", "", "", "", 
  "", "", 39.81, 9.537642*^6, 64.281, 23.3, 3.466, 2.155, 2896.913, 4.8, 
  427.698, 7.11, "", "", 72.704, 4.8, 71.1, 0.668}, 
 {"TJK", "Asia", "Tajikistan", "2020-12-07", 12469., 41., 39.286, 87., 0., 
  0.143, 1307.346, 4.299, 4.119, 9.122, 0., 0.015, 1., "", "", "", "", "", 
  "", "", "", "", "", "", "", "", "", "", "", "", "", "", "", "", "", "", "", 
  "", "", 39.81, 9.537642*^6, 64.281, 23.3, 3.466, 2.155, 2896.913, 4.8, 
  427.698, 7.11, "", "", 72.704, 4.8, 71.1, 0.668}, 
 {"TJK", "Asia", "Tajikistan", "2020-12-08", 12511., 42., 40., 88., 1., 
  0.286, 1311.75, 4.404, 4.194, 9.227, 0.105, 0.03, 0.99, "", "", "", "", "", 
  "", "", "", "", "", "", "", "", "", "", "", "", "", "", "", "", "", "", "", 
  "", "", 39.81, 9.537642*^6, 64.281, 23.3, 3.466, 2.155, 2896.913, 4.8, 
  427.698, 7.11, "", "", 72.704, 4.8, 71.1, 0.668}, 
 {"TJK", "Asia", "Tajikistan", "2020-12-09", 12551., 40., 40.286, 88., 0., 
  0.143, 1315.944, 4.194, 4.224, 9.227, 0., 0.015, 0.98, "", "", "", "", "", 
  "", "", "", "", "", "", "", "", "", "", "", "", "", "", "", "", "", "", "", 
  "", "", 39.81, 9.537642*^6, 64.281, 23.3, 3.466, 2.155, 2896.913, 4.8, 
  427.698, 7.11, "", "", 72.704, 4.8, 71.1, 0.668}, 
 {"TJK", "Asia", "Tajikistan", "2020-12-10", 12588., 37., 40., 88., 0., 
  0.143, 1319.823, 3.879, 4.194, 9.227, 0., 0.015, 0.96, "", "", "", "", "", 
  "", "", "", "", "", "", "", "", "", "", "", "", "", "", "", "", "", "", "", 
  "", "", 39.81, 9.537642*^6, 64.281, 23.3, 3.466, 2.155, 2896.913, 4.8, 
  427.698, 7.11, "", "", 72.704, 4.8, 71.1, 0.668}, 
 {"TJK", "Asia", "Tajikistan", "2020-12-11", 12588., 0., 34.143, 88., 0., 
  0.143, 1319.823, 0., 3.58, 9.227, 0., 0.015, 0.94, "", "", "", "", "", "", 
  "", "", "", "", "", "", "", "", "", "", "", "", "", "", "", "", "", "", "", 
  "", 39.81, 9.537642*^6, 64.281, 23.3, 3.466, 2.155, 2896.913, 4.8, 427.698, 
  7.11, "", "", 72.704, 4.8, 71.1, 0.668}, {"TJK", "Asia", "Tajikistan", 
  "2020-12-12", 12624., 36., 33.571, 89., 1., 0.286, 1323.598, 3.775, 3.52, 
  9.331, 0.105, 0.03, 1.04, "", "", "", "", "", "", "", "", "", "", "", "", 
  "", "", "", "", "", "", "", "", "", "", "", "", "", "", 39.81, 9.537642*^6, 
  64.281, 23.3, 3.466, 2.155, 2896.913, 4.8, 427.698, 7.11, "", "", 72.704, 
  4.8, 71.1, 0.668}, {"TJK", "Asia", "Tajikistan", "2020-12-13", 12704., 80., 
  39.429, 88., -1., 0.143, 1331.985, 8.388, 4.134, 9.227, -0.105, 0.015, 
  1.13, "", "", "", "", "", "", "", "", "", "", "", "", "", "", "", "", "", 
  "", "", "", "", "", "", "", "", "", 39.81, 9.537642*^6, 64.281, 23.3, 
  3.466, 2.155, 2896.913, 4.8, 427.698, 7.11, "", "", 72.704, 4.8, 71.1, 
  0.668}, {"TJK", "Asia", "Tajikistan", "2020-12-14", 12741., 37., 38.857, 
  88., 0., 0.143, 1335.865, 3.879, 4.074, 9.227, 0., 0.015, 1.07, "", "", "", 
  "", "", "", "", "", "", "", "", "", "", "", "", "", "", "", "", "", "", "", 
  "", "", "", "", 39.81, 9.537642*^6, 64.281, 23.3, 3.466, 2.155, 2896.913, 
  4.8, 427.698, 7.11, "", "", 72.704, 4.8, 71.1, 0.668}, 
 {"TJK", "Asia", "Tajikistan", "2020-12-15", 12777., 36., 38., 88., 0., 0., 
  1339.639, 3.775, 3.984, 9.227, 0., 0., 1.03, "", "", "", "", "", "", "", 
  "", "", "", "", "", "", "", "", "", "", "", "", "", "", "", "", "", "", "", 
  39.81, 9.537642*^6, 64.281, 23.3, 3.466, 2.155, 2896.913, 4.8, 427.698, 
  7.11, "", "", 72.704, 4.8, 71.1, 0.668}, {"TJK", "Asia", "Tajikistan", 
  "2020-12-16", 12815., 38., 37.714, 89., 1., 0.143, 1343.624, 3.984, 3.954, 
  9.331, 0.105, 0.015, 1., "", "", "", "", "", "", "", "", "", "", "", "", 
  "", "", "", "", "", "", "", "", "", "", "", "", "", "", 39.81, 9.537642*^6, 
  64.281, 23.3, 3.466, 2.155, 2896.913, 4.8, 427.698, 7.11, "", "", 72.704, 
  4.8, 71.1, 0.668}, {"TJK", "Asia", "Tajikistan", "2020-12-17", 12852., 37., 
  37.714, 89., 0., 0.143, 1347.503, 3.879, 3.954, 9.331, 0., 0.015, 0.99, "", 
  "", "", "", "", "", "", "", "", "", "", "", "", "", "", "", "", "", "", "", 
  "", "", "", "", "", "", 39.81, 9.537642*^6, 64.281, 23.3, 3.466, 2.155, 
  2896.913, 4.8, 427.698, 7.11, "", "", 72.704, 4.8, 71.1, 0.668}, 
 {"TJK", "Asia", "Tajikistan", "2020-12-18", 12888., 36., 42.857, 89., 0., 
  0.143, 1351.277, 3.775, 4.493, 9.331, 0., 0.015, 0.99, "", "", "", "", "", 
  "", "", "", "", "", "", "", "", "", "", "", "", "", "", "", "", "", "", "", 
  "", "", 39.81, 9.537642*^6, 64.281, 23.3, 3.466, 2.155, 2896.913, 4.8, 
  427.698, 7.11, "", "", 72.704, 4.8, 71.1, 0.668}, 
 {"TJK", "Asia", "Tajikistan", "2020-12-19", 12923., 35., 42.714, 89., 0., 
  0., 1354.947, 3.67, 4.478, 9.331, 0., 0., 0.96, "", "", "", "", "", "", "", 
  "", "", "", "", "", "", "", "", "", "", "", "", "", "", "", "", "", "", "", 
  42.59, 9.537642*^6, 64.281, 23.3, 3.466, 2.155, 2896.913, 4.8, 427.698, 
  7.11, "", "", 72.704, 4.8, 71.1, 0.668}, {"TJK", "Asia", "Tajikistan", 
  "2020-12-20", 12960., 37., 36.571, 89., 0., 0.143, 1358.826, 3.879, 3.834, 
  9.331, 0., 0.015, 0.93, "", "", "", "", "", "", "", "", "", "", "", "", "", 
  "", "", "", "", "", "", "", "", "", "", "", "", "", 42.59, 9.537642*^6, 
  64.281, 23.3, 3.466, 2.155, 2896.913, 4.8, 427.698, 7.11, "", "", 72.704, 
  4.8, 71.1, 0.668}, {"TJK", "Asia", "Tajikistan", "2020-12-21", 12998., 38., 
  36.714, 89., 0., 0.143, 1362.811, 3.984, 3.849, 9.331, 0., 0.015, 0.94, "", 
  "", "", "", "", "", "", "", "", "", "", "", "", "", "", "", "", "", "", "", 
  "", "", "", "", "", "", 42.59, 9.537642*^6, 64.281, 23.3, 3.466, 2.155, 
  2896.913, 4.8, 427.698, 7.11, "", "", 72.704, 4.8, 71.1, 0.668}, 
 {"TJK", "Asia", "Tajikistan", "2020-12-22", 13034., 36., 36.714, 89., 0., 
  0.143, 1366.585, 3.775, 3.849, 9.331, 0., 0.015, 0.93, "", "", "", "", "", 
  "", "", "", "", "", "", "", "", "", "", "", "", "", "", "", "", "", "", "", 
  "", "", 42.59, 9.537642*^6, 64.281, 23.3, 3.466, 2.155, 2896.913, 4.8, 
  427.698, 7.11, "", "", 72.704, 4.8, 71.1, 0.668}, 
 {"TJK", "Asia", "Tajikistan", "2020-12-23", 13071., 37., 36.571, 89., 0., 
  0., 1370.465, 3.879, 3.834, 9.331, 0., 0., 0.92, "", "", "", "", "", "", 
  "", "", "", "", "", "", "", "", "", "", "", "", "", "", "", "", "", "", "", 
  "", 42.59, 9.537642*^6, 64.281, 23.3, 3.466, 2.155, 2896.913, 4.8, 427.698, 
  7.11, "", "", 72.704, 4.8, 71.1, 0.668}, {"TJK", "Asia", "Tajikistan", 
  "2020-12-24", 13106., 35., 36.286, 89., 0., 0., 1374.134, 3.67, 3.804, 
  9.331, 0., 0., 0.91, "", "", "", "", "", "", "", "", "", "", "", "", "", 
  "", "", "", "", "", "", "", "", "", "", "", "", "", 42.59, 9.537642*^6, 
  64.281, 23.3, 3.466, 2.155, 2896.913, 4.8, 427.698, 7.11, "", "", 72.704, 
  4.8, 71.1, 0.668}, {"TJK", "Asia", "Tajikistan", "2020-12-25", 13138., 32., 
  35.714, 89., 0., 0., 1377.489, 3.355, 3.745, 9.331, 0., 0., 0.89, "", "", 
  "", "", "", "", "", "", "", "", "", "", "", "", "", "", "", "", "", "", "", 
  "", "", "", "", "", 42.59, 9.537642*^6, 64.281, 23.3, 3.466, 2.155, 
  2896.913, 4.8, 427.698, 7.11, "", "", 72.704, 4.8, 71.1, 0.668}, 
 {"TJK", "Asia", "Tajikistan", "2020-12-26", 13172., 34., 35.571, 90., 1., 
  0.143, 1381.054, 3.565, 3.73, 9.436, 0.105, 0.015, 0.84, "", "", "", "", 
  "", "", "", "", "", "", "", "", "", "", "", "", "", "", "", "", "", "", "", 
  "", "", "", 42.59, 9.537642*^6, 64.281, 23.3, 3.466, 2.155, 2896.913, 4.8, 
  427.698, 7.11, "", "", 72.704, 4.8, 71.1, 0.668}, 
 {"TJK", "Asia", "Tajikistan", "2020-12-27", 13205., 33., 35., 90., 0., 
  0.143, 1384.514, 3.46, 3.67, 9.436, 0., 0.015, 0.79, "", "", "", "", "", 
  "", "", "", "", "", "", "", "", "", "", "", "", "", "", "", "", "", "", "", 
  "", "", 42.59, 9.537642*^6, 64.281, 23.3, 3.466, 2.155, 2896.913, 4.8, 
  427.698, 7.11, "", "", 72.704, 4.8, 71.1, 0.668}, 
 {"TJK", "Asia", "Tajikistan", "2020-12-28", 13237., 32., 34.143, 90., 0., 
  0.143, 1387.869, 3.355, 3.58, 9.436, 0., 0.015, 0.73, "", "", "", "", "", 
  "", "", "", "", "", "", "", "", "", "", "", "", "", "", "", "", "", "", "", 
  "", "", 42.59, 9.537642*^6, 64.281, 23.3, 3.466, 2.155, 2896.913, 4.8, 
  427.698, 7.11, "", "", 72.704, 4.8, 71.1, 0.668}, 
 {"TJK", "Asia", "Tajikistan", "2020-12-29", 13265., 28., 33., 90., 0., 
  0.143, 1390.805, 2.936, 3.46, 9.436, 0., 0.015, 0.65, "", "", "", "", "", 
  "", "", "", "", "", "", "", "", "", "", "", "", "", "", "", "", "", "", "", 
  "", "", 42.59, 9.537642*^6, 64.281, 23.3, 3.466, 2.155, 2896.913, 4.8, 
  427.698, 7.11, "", "", 72.704, 4.8, 71.1, 0.668}, 
 {"TJK", "Asia", "Tajikistan", "2020-12-30", 13296., 31., 32.143, 90., 0., 
  0.143, 1394.055, 3.25, 3.37, 9.436, 0., 0.015, 0.54, "", "", "", "", "", 
  "", "", "", "", "", "", "", "", "", "", "", "", "", "", "", "", "", "", "", 
  "", "", 42.59, 9.537642*^6, 64.281, 23.3, 3.466, 2.155, 2896.913, 4.8, 
  427.698, 7.11, "", "", 72.704, 4.8, 71.1, 0.668}, 
 {"TJK", "Asia", "Tajikistan", "2020-12-31", 13296., 0., 27.143, 90., 0., 
  0.143, 1394.055, 0., 2.846, 9.436, 0., 0.015, 0.4, "", "", "", "", "", "", 
  "", "", "", "", "", "", "", "", "", "", "", "", "", "", "", "", "", "", "", 
  "", 42.59, 9.537642*^6, 64.281, 23.3, 3.466, 2.155, 2896.913, 4.8, 427.698, 
  7.11, "", "", 72.704, 4.8, 71.1, 0.668}, {"TJK", "Asia", "Tajikistan", 
  "2021-01-01", 13296., 0., 22.571, 90., 0., 0.143, 1394.055, 0., 2.367, 
  9.436, 0., 0.015, 0.29, "", "", "", "", "", "", "", "", "", "", "", "", "", 
  "", "", "", "", "", "", "", "", "", "", "", "", "", 42.59, 9.537642*^6, 
  64.281, 23.3, 3.466, 2.155, 2896.913, 4.8, 427.698, 7.11, "", "", 72.704, 
  4.8, 71.1, 0.668}, {"TJK", "Asia", "Tajikistan", "2021-01-02", 13300., 4., 
  18.286, 90., 0., 0., 1394.475, 0.419, 1.917, 9.436, 0., 0., 0.22, "", "", 
  "", "", "", "", "", "", "", "", "", "", "", "", "", "", "", "", "", "", "", 
  "", "", "", "", "", 42.59, 9.537642*^6, 64.281, 23.3, 3.466, 2.155, 
  2896.913, 4.8, 427.698, 7.11, "", "", 72.704, 4.8, 71.1, 0.668}, 
 {"TJK", "Asia", "Tajikistan", "2021-01-03", 13300., 0., 13.571, 90., 0., 0., 
  1394.475, 0., 1.423, 9.436, 0., 0., 0.15, "", "", "", "", "", "", "", "", 
  "", "", "", "", "", "", "", "", "", "", "", "", "", "", "", "", "", "", 
  42.59, 9.537642*^6, 64.281, 23.3, 3.466, 2.155, 2896.913, 4.8, 427.698, 
  7.11, "", "", 72.704, 4.8, 71.1, 0.668}, {"TJK", "Asia", "Tajikistan", 
  "2021-01-04", 13300., 0., 9., 90., 0., 0., 1394.475, 0., 0.944, 9.436, 0., 
  0., 0.13, "", "", "", "", "", "", "", "", "", "", "", "", "", "", "", "", 
  "", "", "", "", "", "", "", "", "", "", 42.59, 9.537642*^6, 64.281, 23.3, 
  3.466, 2.155, 2896.913, 4.8, 427.698, 7.11, "", "", 72.704, 4.8, 71.1, 
  0.668}, {"TJK", "Asia", "Tajikistan", "2021-01-05", 13305., 5., 5.714, 90., 
  0., 0., 1394.999, 0.524, 0.599, 9.436, 0., 0., 0.12, "", "", "", "", "", 
  "", "", "", "", "", "", "", "", "", "", "", "", "", "", "", "", "", "", "", 
  "", "", 42.59, 9.537642*^6, 64.281, 23.3, 3.466, 2.155, 2896.913, 4.8, 
  427.698, 7.11, "", "", 72.704, 4.8, 71.1, 0.668}, 
 {"TJK", "Asia", "Tajikistan", "2021-01-06", 13305., 0., 1.286, 90., 0., 0., 
  1394.999, 0., 0.135, 9.436, 0., 0., 0.1, "", "", "", "", "", "", "", "", 
  "", "", "", "", "", "", "", "", "", "", "", "", "", "", "", "", "", "", 
  42.59, 9.537642*^6, 64.281, 23.3, 3.466, 2.155, 2896.913, 4.8, 427.698, 
  7.11, "", "", 72.704, 4.8, 71.1, 0.668}, {"TJK", "Asia", "Tajikistan", 
  "2021-01-07", 13305., 0., 1.286, 90., 0., 0., 1394.999, 0., 0.135, 9.436, 
  0., 0., 0.09, "", "", "", "", "", "", "", "", "", "", "", "", "", "", "", 
  "", "", "", "", "", "", "", "", "", "", "", 42.59, 9.537642*^6, 64.281, 
  23.3, 3.466, 2.155, 2896.913, 4.8, 427.698, 7.11, "", "", 72.704, 4.8, 
  71.1, 0.668}, {"TJK", "Asia", "Tajikistan", "2021-01-08", 13305., 0., 
  1.286, 90., 0., 0., 1394.999, 0., 0.135, 9.436, 0., 0., 0.08, "", "", "", 
  "", "", "", "", "", "", "", "", "", "", "", "", "", "", "", "", "", "", "", 
  "", "", "", "", 42.59, 9.537642*^6, 64.281, 23.3, 3.466, 2.155, 2896.913, 
  4.8, 427.698, 7.11, "", "", 72.704, 4.8, 71.1, 0.668}, 
 {"TJK", "Asia", "Tajikistan", "2021-01-09", 13305., 0., 0.714, 90., 0., 0., 
  1394.999, 0., 0.075, 9.436, 0., 0., 0.08, "", "", "", "", "", "", "", "", 
  "", "", "", "", "", "", "", "", "", "", "", "", "", "", "", "", "", "", 
  42.59, 9.537642*^6, 64.281, 23.3, 3.466, 2.155, 2896.913, 4.8, 427.698, 
  7.11, "", "", 72.704, 4.8, 71.1, 0.668}, {"TJK", "Asia", "Tajikistan", 
  "2021-01-10", 13308., 3., 1.143, 90., 0., 0., 1395.313, 0.315, 0.12, 9.436, 
  0., 0., 0.08, "", "", "", "", "", "", "", "", "", "", "", "", "", "", "", 
  "", "", "", "", "", "", "", "", "", "", "", 42.59, 9.537642*^6, 64.281, 
  23.3, 3.466, 2.155, 2896.913, 4.8, 427.698, 7.11, "", "", 72.704, 4.8, 
  71.1, 0.668}, {"TJK", "Asia", "Tajikistan", "2021-01-11", 13308., 0., 
  1.143, 90., 0., 0., 1395.313, 0., 0.12, 9.436, 0., 0., 0.06, "", "", "", 
  "", "", "", "", "", "", "", "", "", "", "", "", "", "", "", "", "", "", "", 
  "", "", "", "", 42.59, 9.537642*^6, 64.281, 23.3, 3.466, 2.155, 2896.913, 
  4.8, 427.698, 7.11, "", "", 72.704, 4.8, 71.1, 0.668}, 
 {"TJK", "Asia", "Tajikistan", "2021-01-12", 13308., 0., 0.429, 90., 0., 0., 
  1395.313, 0., 0.045, 9.436, 0., 0., 0.04, "", "", "", "", "", "", "", "", 
  "", "", "", "", "", "", "", "", "", "", "", "", "", "", "", "", "", "", 
  42.59, 9.537642*^6, 64.281, 23.3, 3.466, 2.155, 2896.913, 4.8, 427.698, 
  7.11, "", "", 72.704, 4.8, 71.1, 0.668}, {"TJK", "Asia", "Tajikistan", 
  "2021-01-13", 13308., 0., 0.429, 90., 0., 0., 1395.313, 0., 0.045, 9.436, 
  0., 0., 0.03, "", "", "", "", "", "", "", "", "", "", "", "", "", "", "", 
  "", "", "", "", "", "", "", "", "", "", "", 42.59, 9.537642*^6, 64.281, 
  23.3, 3.466, 2.155, 2896.913, 4.8, 427.698, 7.11, "", "", 72.704, 4.8, 
  71.1, 0.668}, {"TJK", "Asia", "Tajikistan", "2021-01-14", 13308., 0., 
  0.429, 90., 0., 0., 1395.313, 0., 0.045, 9.436, 0., 0., 0.03, "", "", "", 
  "", "", "", "", "", "", "", "", "", "", "", "", "", "", "", "", "", "", "", 
  "", "", "", "", 42.59, 9.537642*^6, 64.281, 23.3, 3.466, 2.155, 2896.913, 
  4.8, 427.698, 7.11, "", "", 72.704, 4.8, 71.1, 0.668}, 
 {"TJK", "Asia", "Tajikistan", "2021-01-15", 13308., 0., 0.429, 90., 0., 0., 
  1395.313, 0., 0.045, 9.436, 0., 0., 0.02, "", "", "", "", "", "", "", "", 
  "", "", "", "", "", "", "", "", "", "", "", "", "", "", "", "", "", "", 
  42.59, 9.537642*^6, 64.281, 23.3, 3.466, 2.155, 2896.913, 4.8, 427.698, 
  7.11, "", "", 72.704, 4.8, 71.1, 0.668}, {"TJK", "Asia", "Tajikistan", 
  "2021-01-16", 13308., 0., 0.429, 90., 0., 0., 1395.313, 0., 0.045, 9.436, 
  0., 0., 0.01, "", "", "", "", "", "", "", "", "", "", "", "", "", "", "", 
  "", "", "", "", "", "", "", "", "", "", "", 42.59, 9.537642*^6, 64.281, 
  23.3, 3.466, 2.155, 2896.913, 4.8, 427.698, 7.11, "", "", 72.704, 4.8, 
  71.1, 0.668}, {"TJK", "Asia", "Tajikistan", "2021-01-17", 13308., 0., 0., 
  90., 0., 0., 1395.313, 0., 0., 9.436, 0., 0., 0., "", "", "", "", "", "", 
  "", "", "", "", "", "", "", "", "", "", "", "", "", "", "", "", "", "", "", 
  "", 42.59, 9.537642*^6, 64.281, 23.3, 3.466, 2.155, 2896.913, 4.8, 427.698, 
  7.11, "", "", 72.704, 4.8, 71.1, 0.668}, {"TJK", "Asia", "Tajikistan", 
  "2021-01-18", 13308., 0., 0., 90., 0., 0., 1395.313, 0., 0., 9.436, 0., 0., 
  0., "", "", "", "", "", "", "", "", "", "", "", "", "", "", "", "", "", "", 
  "", "", "", "", "", "", "", "", 42.59, 9.537642*^6, 64.281, 23.3, 3.466, 
  2.155, 2896.913, 4.8, 427.698, 7.11, "", "", 72.704, 4.8, 71.1, 0.668}, 
 {"TJK", "Asia", "Tajikistan", "2021-01-19", 13308., 0., 0., 90., 0., 0., 
  1395.313, 0., 0., 9.436, 0., 0., 0., "", "", "", "", "", "", "", "", "", 
  "", "", "", "", "", "", "", "", "", "", "", "", "", "", "", "", "", 48.15, 
  9.537642*^6, 64.281, 23.3, 3.466, 2.155, 2896.913, 4.8, 427.698, 7.11, "", 
  "", 72.704, 4.8, 71.1, 0.668}, {"TJK", "Asia", "Tajikistan", "2021-01-20", 
  13308., 0., 0., 90., 0., 0., 1395.313, 0., 0., 9.436, 0., 0., 0., "", "", 
  "", "", "", "", "", "", "", "", "", "", "", "", "", "", "", "", "", "", "", 
  "", "", "", "", "", 48.15, 9.537642*^6, 64.281, 23.3, 3.466, 2.155, 
  2896.913, 4.8, 427.698, 7.11, "", "", 72.704, 4.8, 71.1, 0.668}, 
 {"TJK", "Asia", "Tajikistan", "2021-01-21", 13308., 0., 0., 90., 0., 0., 
  1395.313, 0., 0., 9.436, 0., 0., 0.01, "", "", "", "", "", "", "", "", "", 
  "", "", "", "", "", "", "", "", "", "", "", "", "", "", "", "", "", 48.15, 
  9.537642*^6, 64.281, 23.3, 3.466, 2.155, 2896.913, 4.8, 427.698, 7.11, "", 
  "", 72.704, 4.8, 71.1, 0.668}, {"TJK", "Asia", "Tajikistan", "2021-01-22", 
  13308., 0., 0., 90., 0., 0., 1395.313, 0., 0., 9.436, 0., 0., 0.01, "", "", 
  "", "", "", "", "", "", "", "", "", "", "", "", "", "", "", "", "", "", "", 
  "", "", "", "", "", 48.15, 9.537642*^6, 64.281, 23.3, 3.466, 2.155, 
  2896.913, 4.8, 427.698, 7.11, "", "", 72.704, 4.8, 71.1, 0.668}, 
 {"TJK", "Asia", "Tajikistan", "2021-01-23", 13308., 0., 0., 90., 0., 0., 
  1395.313, 0., 0., 9.436, 0., 0., 0., "", "", "", "", "", "", "", "", "", 
  "", "", "", "", "", "", "", "", "", "", "", "", "", "", "", "", "", 37.04, 
  9.537642*^6, 64.281, 23.3, 3.466, 2.155, 2896.913, 4.8, 427.698, 7.11, "", 
  "", 72.704, 4.8, 71.1, 0.668}, {"TJK", "Asia", "Tajikistan", "2021-01-24", 
  13308., 0., 0., 90., 0., 0., 1395.313, 0., 0., 9.436, 0., 0., 0., "", "", 
  "", "", "", "", "", "", "", "", "", "", "", "", "", "", "", "", "", "", "", 
  "", "", "", "", "", 37.04, 9.537642*^6, 64.281, 23.3, 3.466, 2.155, 
  2896.913, 4.8, 427.698, 7.11, "", "", 72.704, 4.8, 71.1, 0.668}, 
 {"TJK", "Asia", "Tajikistan", "2021-01-25", 13308., 0., 0., 90., 0., 0., 
  1395.313, 0., 0., 9.436, 0., 0., 0., "", "", "", "", "", "", "", "", "", 
  "", "", "", "", "", "", "", "", "", "", "", "", "", "", "", "", "", 37.04, 
  9.537642*^6, 64.281, 23.3, 3.466, 2.155, 2896.913, 4.8, 427.698, 7.11, "", 
  "", 72.704, 4.8, 71.1, 0.668}, {"TJK", "Asia", "Tajikistan", "2021-01-26", 
  13308., 0., 0., 90., 0., 0., 1395.313, 0., 0., 9.436, 0., 0., 0., "", "", 
  "", "", "", "", "", "", "", "", "", "", "", "", "", "", "", "", "", "", "", 
  "", "", "", "", "", 37.04, 9.537642*^6, 64.281, 23.3, 3.466, 2.155, 
  2896.913, 4.8, 427.698, 7.11, "", "", 72.704, 4.8, 71.1, 0.668}, 
 {"TJK", "Asia", "Tajikistan", "2021-01-27", 13308., 0., 0., 90., 0., 0., 
  1395.313, 0., 0., 9.436, 0., 0., 0., "", "", "", "", "", "", "", "", "", 
  "", "", "", "", "", "", "", "", "", "", "", "", "", "", "", "", "", 37.04, 
  9.537642*^6, 64.281, 23.3, 3.466, 2.155, 2896.913, 4.8, 427.698, 7.11, "", 
  "", 72.704, 4.8, 71.1, 0.668}, {"TJK", "Asia", "Tajikistan", "2021-01-28", 
  13308., 0., 0., 90., 0., 0., 1395.313, 0., 0., 9.436, 0., 0., 0.01, "", "", 
  "", "", "", "", "", "", "", "", "", "", "", "", "", "", "", "", "", "", "", 
  "", "", "", "", "", 37.04, 9.537642*^6, 64.281, 23.3, 3.466, 2.155, 
  2896.913, 4.8, 427.698, 7.11, "", "", 72.704, 4.8, 71.1, 0.668}, 
 {"TJK", "Asia", "Tajikistan", "2021-01-29", 13308., 0., 0., 90., 0., 0., 
  1395.313, 0., 0., 9.436, 0., 0., 0., "", "", "", "", "", "", "", "", "", 
  "", "", "", "", "", "", "", "", "", "", "", "", "", "", "", "", "", 37.04, 
  9.537642*^6, 64.281, 23.3, 3.466, 2.155, 2896.913, 4.8, 427.698, 7.11, "", 
  "", 72.704, 4.8, 71.1, 0.668}, {"TJK", "Asia", "Tajikistan", "2021-01-30", 
  13308., 0., 0., 90., 0., 0., 1395.313, 0., 0., 9.436, 0., 0., 0., "", "", 
  "", "", "", "", "", "", "", "", "", "", "", "", "", "", "", "", "", "", "", 
  "", "", "", "", "", 37.04, 9.537642*^6, 64.281, 23.3, 3.466, 2.155, 
  2896.913, 4.8, 427.698, 7.11, "", "", 72.704, 4.8, 71.1, 0.668}, 
 {"TJK", "Asia", "Tajikistan", "2021-01-31", 13308., 0., 0., 90., 0., 0., 
  1395.313, 0., 0., 9.436, 0., 0., 0., "", "", "", "", "", "", "", "", "", 
  "", "", "", "", "", "", "", "", "", "", "", "", "", "", "", "", "", 25.93, 
  9.537642*^6, 64.281, 23.3, 3.466, 2.155, 2896.913, 4.8, 427.698, 7.11, "", 
  "", 72.704, 4.8, 71.1, 0.668}, {"TJK", "Asia", "Tajikistan", "2021-02-01", 
  13308., 0., 0., 90., 0., 0., 1395.313, 0., 0., 9.436, 0., 0., 0., "", "", 
  "", "", "", "", "", "", "", "", "", "", "", "", "", "", "", "", "", "", "", 
  "", "", "", "", "", 31.48, 9.537642*^6, 64.281, 23.3, 3.466, 2.155, 
  2896.913, 4.8, 427.698, 7.11, "", "", 72.704, 4.8, 71.1, 0.668}, 
 {"TJK", "Asia", "Tajikistan", "2021-02-02", 13308., 0., 0., 90., 0., 0., 
  1395.313, 0., 0., 9.436, 0., 0., 0., "", "", "", "", "", "", "", "", "", 
  "", "", "", "", "", "", "", "", "", "", "", "", "", "", "", "", "", 31.48, 
  9.537642*^6, 64.281, 23.3, 3.466, 2.155, 2896.913, 4.8, 427.698, 7.11, "", 
  "", 72.704, 4.8, 71.1, 0.668}, {"TJK", "Asia", "Tajikistan", "2021-02-03", 
  13308., 0., 0., 90., 0., 0., 1395.313, 0., 0., 9.436, 0., 0., 0., "", "", 
  "", "", "", "", "", "", "", "", "", "", "", "", "", "", "", "", "", "", "", 
  "", "", "", "", "", 31.48, 9.537642*^6, 64.281, 23.3, 3.466, 2.155, 
  2896.913, 4.8, 427.698, 7.11, "", "", 72.704, 4.8, 71.1, 0.668}, 
 {"TJK", "Asia", "Tajikistan", "2021-02-04", 13308., 0., 0., 90., 0., 0., 
  1395.313, 0., 0., 9.436, 0., 0., 0., "", "", "", "", "", "", "", "", "", 
  "", "", "", "", "", "", "", "", "", "", "", "", "", "", "", "", "", 31.48, 
  9.537642*^6, 64.281, 23.3, 3.466, 2.155, 2896.913, 4.8, 427.698, 7.11, "", 
  "", 72.704, 4.8, 71.1, 0.668}, {"TJK", "Asia", "Tajikistan", "2021-02-05", 
  13308., 0., 0., 90., 0., 0., 1395.313, 0., 0., 9.436, 0., 0., 0., "", "", 
  "", "", "", "", "", "", "", "", "", "", "", "", "", "", "", "", "", "", "", 
  "", "", "", "", "", 31.48, 9.537642*^6, 64.281, 23.3, 3.466, 2.155, 
  2896.913, 4.8, 427.698, 7.11, "", "", 72.704, 4.8, 71.1, 0.668}, 
 {"TJK", "Asia", "Tajikistan", "2021-02-06", 13308., 0., 0., 90., 0., 0., 
  1395.313, 0., 0., 9.436, 0., 0., 0., "", "", "", "", "", "", "", "", "", 
  "", "", "", "", "", "", "", "", "", "", "", "", "", "", "", "", "", 31.48, 
  9.537642*^6, 64.281, 23.3, 3.466, 2.155, 2896.913, 4.8, 427.698, 7.11, "", 
  "", 72.704, 4.8, 71.1, 0.668}, {"TJK", "Asia", "Tajikistan", "2021-02-07", 
  13308., 0., 0., 90., 0., 0., 1395.313, 0., 0., 9.436, 0., 0., 0., "", "", 
  "", "", "", "", "", "", "", "", "", "", "", "", "", "", "", "", "", "", "", 
  "", "", "", "", "", 31.48, 9.537642*^6, 64.281, 23.3, 3.466, 2.155, 
  2896.913, 4.8, 427.698, 7.11, "", "", 72.704, 4.8, 71.1, 0.668}, 
 {"TJK", "Asia", "Tajikistan", "2021-02-08", 13308., 0., 0., 90., 0., 0., 
  1395.313, 0., 0., 9.436, 0., 0., 0., "", "", "", "", "", "", "", "", "", 
  "", "", "", "", "", "", "", "", "", "", "", "", "", "", "", "", "", 31.48, 
  9.537642*^6, 64.281, 23.3, 3.466, 2.155, 2896.913, 4.8, 427.698, 7.11, "", 
  "", 72.704, 4.8, 71.1, 0.668}, {"TJK", "Asia", "Tajikistan", "2021-02-09", 
  13308., 0., 0., 90., 0., 0., 1395.313, 0., 0., 9.436, 0., 0., 0., "", "", 
  "", "", "", "", "", "", "", "", "", "", "", "", "", "", "", "", "", "", "", 
  "", "", "", "", "", 31.48, 9.537642*^6, 64.281, 23.3, 3.466, 2.155, 
  2896.913, 4.8, 427.698, 7.11, "", "", 72.704, 4.8, 71.1, 0.668}, 
 {"TJK", "Asia", "Tajikistan", "2021-02-10", 13308., 0., 0., 90., 0., 0., 
  1395.313, 0., 0., 9.436, 0., 0., 0., "", "", "", "", "", "", "", "", "", 
  "", "", "", "", "", "", "", "", "", "", "", "", "", "", "", "", "", 31.48, 
  9.537642*^6, 64.281, 23.3, 3.466, 2.155, 2896.913, 4.8, 427.698, 7.11, "", 
  "", 72.704, 4.8, 71.1, 0.668}, {"TJK", "Asia", "Tajikistan", "2021-02-11", 
  13308., 0., 0., 90., 0., 0., 1395.313, 0., 0., 9.436, 0., 0., 0., "", "", 
  "", "", "", "", "", "", "", "", "", "", "", "", "", "", "", "", "", "", "", 
  "", "", "", "", "", 31.48, 9.537642*^6, 64.281, 23.3, 3.466, 2.155, 
  2896.913, 4.8, 427.698, 7.11, "", "", 72.704, 4.8, 71.1, 0.668}, 
 {"TJK", "Asia", "Tajikistan", "2021-02-12", 13308., 0., 0., 90., 0., 0., 
  1395.313, 0., 0., 9.436, 0., 0., 0., "", "", "", "", "", "", "", "", "", 
  "", "", "", "", "", "", "", "", "", "", "", "", "", "", "", "", "", 31.48, 
  9.537642*^6, 64.281, 23.3, 3.466, 2.155, 2896.913, 4.8, 427.698, 7.11, "", 
  "", 72.704, 4.8, 71.1, 0.668}, {"TJK", "Asia", "Tajikistan", "2021-02-13", 
  13308., 0., 0., 90., 0., 0., 1395.313, 0., 0., 9.436, 0., 0., 0., "", "", 
  "", "", "", "", "", "", "", "", "", "", "", "", "", "", "", "", "", "", "", 
  "", "", "", "", "", 31.48, 9.537642*^6, 64.281, 23.3, 3.466, 2.155, 
  2896.913, 4.8, 427.698, 7.11, "", "", 72.704, 4.8, 71.1, 0.668}, 
 {"TJK", "Asia", "Tajikistan", "2021-02-14", 13308., 0., 0., 90., 0., 0., 
  1395.313, 0., 0., 9.436, 0., 0., 0., "", "", "", "", "", "", "", "", "", 
  "", "", "", "", "", "", "", "", "", "", "", "", "", "", "", "", "", 31.48, 
  9.537642*^6, 64.281, 23.3, 3.466, 2.155, 2896.913, 4.8, 427.698, 7.11, "", 
  "", 72.704, 4.8, 71.1, 0.668}, {"TJK", "Asia", "Tajikistan", "2021-02-15", 
  13308., 0., 0., 90., 0., 0., 1395.313, 0., 0., 9.436, 0., 0., 0., "", "", 
  "", "", "", "", "", "", "", "", "", "", "", "", "", "", "", "", "", "", "", 
  "", "", "", "", "", 31.48, 9.537642*^6, 64.281, 23.3, 3.466, 2.155, 
  2896.913, 4.8, 427.698, 7.11, "", "", 72.704, 4.8, 71.1, 0.668}, 
 {"TJK", "Asia", "Tajikistan", "2021-02-16", 13308., 0., 0., 90., 0., 0., 
  1395.313, 0., 0., 9.436, 0., 0., 0., "", "", "", "", "", "", "", "", "", 
  "", "", "", "", "", "", "", "", "", "", "", "", "", "", "", "", "", 31.48, 
  9.537642*^6, 64.281, 23.3, 3.466, 2.155, 2896.913, 4.8, 427.698, 7.11, "", 
  "", 72.704, 4.8, 71.1, 0.668}, {"TJK", "Asia", "Tajikistan", "2021-02-17", 
  13308., 0., 0., 90., 0., 0., 1395.313, 0., 0., 9.436, 0., 0., 0., "", "", 
  "", "", "", "", "", "", "", "", "", "", "", "", "", "", "", "", "", "", "", 
  "", "", "", "", "", 31.48, 9.537642*^6, 64.281, 23.3, 3.466, 2.155, 
  2896.913, 4.8, 427.698, 7.11, "", "", 72.704, 4.8, 71.1, 0.668}, 
 {"TJK", "Asia", "Tajikistan", "2021-02-18", 13308., 0., 0., 90., 0., 0., 
  1395.313, 0., 0., 9.436, 0., 0., 0., "", "", "", "", "", "", "", "", "", 
  "", "", "", "", "", "", "", "", "", "", "", "", "", "", "", "", "", 31.48, 
  9.537642*^6, 64.281, 23.3, 3.466, 2.155, 2896.913, 4.8, 427.698, 7.11, "", 
  "", 72.704, 4.8, 71.1, 0.668}, {"TJK", "Asia", "Tajikistan", "2021-02-19", 
  13308., 0., 0., 90., 0., 0., 1395.313, 0., 0., 9.436, 0., 0., 0., "", "", 
  "", "", "", "", "", "", "", "", "", "", "", "", "", "", "", "", "", "", "", 
  "", "", "", "", "", 31.48, 9.537642*^6, 64.281, 23.3, 3.466, 2.155, 
  2896.913, 4.8, 427.698, 7.11, "", "", 72.704, 4.8, 71.1, 0.668}, 
 {"TJK", "Asia", "Tajikistan", "2021-02-20", 13308., 0., 0., 90., 0., 0., 
  1395.313, 0., 0., 9.436, 0., 0., 0., "", "", "", "", "", "", "", "", "", 
  "", "", "", "", "", "", "", "", "", "", "", "", "", "", "", "", "", 31.48, 
  9.537642*^6, 64.281, 23.3, 3.466, 2.155, 2896.913, 4.8, 427.698, 7.11, "", 
  "", 72.704, 4.8, 71.1, 0.668}, {"TJK", "Asia", "Tajikistan", "2021-02-21", 
  13308., 0., 0., 90., 0., 0., 1395.313, 0., 0., 9.436, 0., 0., 0., "", "", 
  "", "", "", "", "", "", "", "", "", "", "", "", "", "", "", "", "", "", "", 
  "", "", "", "", "", 31.48, 9.537642*^6, 64.281, 23.3, 3.466, 2.155, 
  2896.913, 4.8, 427.698, 7.11, "", "", 72.704, 4.8, 71.1, 0.668}, 
 {"TJK", "Asia", "Tajikistan", "2021-02-22", 13308., 0., 0., 90., 0., 0., 
  1395.313, 0., 0., 9.436, 0., 0., 0., "", "", "", "", "", "", "", "", "", 
  "", "", "", "", "", "", "", "", "", "", "", "", "", "", "", "", "", 31.48, 
  9.537642*^6, 64.281, 23.3, 3.466, 2.155, 2896.913, 4.8, 427.698, 7.11, "", 
  "", 72.704, 4.8, 71.1, 0.668}, {"TJK", "Asia", "Tajikistan", "2021-02-23", 
  13308., 0., 0., 90., 0., 0., 1395.313, 0., 0., 9.436, 0., 0., 0., "", "", 
  "", "", "", "", "", "", "", "", "", "", "", "", "", "", "", "", "", "", "", 
  "", "", "", "", "", 31.48, 9.537642*^6, 64.281, 23.3, 3.466, 2.155, 
  2896.913, 4.8, 427.698, 7.11, "", "", 72.704, 4.8, 71.1, 0.668}, 
 {"TJK", "Asia", "Tajikistan", "2021-02-24", 13308., 0., 0., 90., 0., 0., 
  1395.313, 0., 0., 9.436, 0., 0., 0., "", "", "", "", "", "", "", "", "", 
  "", "", "", "", "", "", "", "", "", "", "", "", "", "", "", "", "", 31.48, 
  9.537642*^6, 64.281, 23.3, 3.466, 2.155, 2896.913, 4.8, 427.698, 7.11, "", 
  "", 72.704, 4.8, 71.1, 0.668}, {"TJK", "Asia", "Tajikistan", "2021-02-25", 
  13308., 0., 0., 90., 0., 0., 1395.313, 0., 0., 9.436, 0., 0., 0., "", "", 
  "", "", "", "", "", "", "", "", "", "", "", "", "", "", "", "", "", "", "", 
  "", "", "", "", "", 31.48, 9.537642*^6, 64.281, 23.3, 3.466, 2.155, 
  2896.913, 4.8, 427.698, 7.11, "", "", 72.704, 4.8, 71.1, 0.668}, 
 {"TJK", "Asia", "Tajikistan", "2021-02-26", 13308., 0., 0., 90., 0., 0., 
  1395.313, 0., 0., 9.436, 0., 0., 0., "", "", "", "", "", "", "", "", "", 
  "", "", "", "", "", "", "", "", "", "", "", "", "", "", "", "", "", 31.48, 
  9.537642*^6, 64.281, 23.3, 3.466, 2.155, 2896.913, 4.8, 427.698, 7.11, "", 
  "", 72.704, 4.8, 71.1, 0.668}, {"TJK", "Asia", "Tajikistan", "2021-02-27", 
  13308., 0., 0., 90., 0., 0., 1395.313, 0., 0., 9.436, 0., 0., 0., "", "", 
  "", "", "", "", "", "", "", "", "", "", "", "", "", "", "", "", "", "", "", 
  "", "", "", "", "", 31.48, 9.537642*^6, 64.281, 23.3, 3.466, 2.155, 
  2896.913, 4.8, 427.698, 7.11, "", "", 72.704, 4.8, 71.1, 0.668}, 
 {"TJK", "Asia", "Tajikistan", "2021-02-28", 13308., 0., 0., 90., 0., 0., 
  1395.313, 0., 0., 9.436, 0., 0., 0., "", "", "", "", "", "", "", "", "", 
  "", "", "", "", "", "", "", "", "", "", "", "", "", "", "", "", "", 31.48, 
  9.537642*^6, 64.281, 23.3, 3.466, 2.155, 2896.913, 4.8, 427.698, 7.11, "", 
  "", 72.704, 4.8, 71.1, 0.668}, {"TJK", "Asia", "Tajikistan", "2021-03-01", 
  13308., 0., 0., 90., 0., 0., 1395.313, 0., 0., 9.436, 0., 0., 0., "", "", 
  "", "", "", "", "", "", "", "", "", "", "", "", "", "", "", "", "", "", "", 
  "", "", "", "", "", 31.48, 9.537642*^6, 64.281, 23.3, 3.466, 2.155, 
  2896.913, 4.8, 427.698, 7.11, "", "", 72.704, 4.8, 71.1, 0.668}, 
 {"TJK", "Asia", "Tajikistan", "2021-03-02", 13308., 0., 0., 90., 0., 0., 
  1395.313, 0., 0., 9.436, 0., 0., 0., "", "", "", "", "", "", "", "", "", 
  "", "", "", "", "", "", "", "", "", "", "", "", "", "", "", "", "", 31.48, 
  9.537642*^6, 64.281, 23.3, 3.466, 2.155, 2896.913, 4.8, 427.698, 7.11, "", 
  "", 72.704, 4.8, 71.1, 0.668}, {"TJK", "Asia", "Tajikistan", "2021-03-03", 
  13308., 0., 0., 90., 0., 0., 1395.313, 0., 0., 9.436, 0., 0., 0., "", "", 
  "", "", "", "", "", "", "", "", "", "", "", "", "", "", "", "", "", "", "", 
  "", "", "", "", "", 31.48, 9.537642*^6, 64.281, 23.3, 3.466, 2.155, 
  2896.913, 4.8, 427.698, 7.11, "", "", 72.704, 4.8, 71.1, 0.668}, 
 {"TJK", "Asia", "Tajikistan", "2021-03-04", 13308., 0., 0., 90., 0., 0., 
  1395.313, 0., 0., 9.436, 0., 0., 0., "", "", "", "", "", "", "", "", "", 
  "", "", "", "", "", "", "", "", "", "", "", "", "", "", "", "", "", 31.48, 
  9.537642*^6, 64.281, 23.3, 3.466, 2.155, 2896.913, 4.8, 427.698, 7.11, "", 
  "", 72.704, 4.8, 71.1, 0.668}, {"TJK", "Asia", "Tajikistan", "2021-03-05", 
  13308., 0., 0., 90., 0., 0., 1395.313, 0., 0., 9.436, 0., 0., 0., "", "", 
  "", "", "", "", "", "", "", "", "", "", "", "", "", "", "", "", "", "", "", 
  "", "", "", "", "", 31.48, 9.537642*^6, 64.281, 23.3, 3.466, 2.155, 
  2896.913, 4.8, 427.698, 7.11, "", "", 72.704, 4.8, 71.1, 0.668}, 
 {"TJK", "Asia", "Tajikistan", "2021-03-06", 13308., 0., 0., 90., 0., 0., 
  1395.313, 0., 0., 9.436, 0., 0., 0., "", "", "", "", "", "", "", "", "", 
  "", "", "", "", "", "", "", "", "", "", "", "", "", "", "", "", "", 31.48, 
  9.537642*^6, 64.281, 23.3, 3.466, 2.155, 2896.913, 4.8, 427.698, 7.11, "", 
  "", 72.704, 4.8, 71.1, 0.668}, {"TJK", "Asia", "Tajikistan", "2021-03-07", 
  13308., 0., 0., 90., 0., 0., 1395.313, 0., 0., 9.436, 0., 0., 0., "", "", 
  "", "", "", "", "", "", "", "", "", "", "", "", "", "", "", "", "", "", "", 
  "", "", "", "", "", 31.48, 9.537642*^6, 64.281, 23.3, 3.466, 2.155, 
  2896.913, 4.8, 427.698, 7.11, "", "", 72.704, 4.8, 71.1, 0.668}, 
 {"TJK", "Asia", "Tajikistan", "2021-03-08", 13308., 0., 0., 90., 0., 0., 
  1395.313, 0., 0., 9.436, 0., 0., 0., "", "", "", "", "", "", "", "", "", 
  "", "", "", "", "", "", "", "", "", "", "", "", "", "", "", "", "", 31.48, 
  9.537642*^6, 64.281, 23.3, 3.466, 2.155, 2896.913, 4.8, 427.698, 7.11, "", 
  "", 72.704, 4.8, 71.1, 0.668}, {"TJK", "Asia", "Tajikistan", "2021-03-09", 
  13308., 0., 0., 90., 0., 0., 1395.313, 0., 0., 9.436, 0., 0., 0., "", "", 
  "", "", "", "", "", "", "", "", "", "", "", "", "", "", "", "", "", "", "", 
  "", "", "", "", "", 31.48, 9.537642*^6, 64.281, 23.3, 3.466, 2.155, 
  2896.913, 4.8, 427.698, 7.11, "", "", 72.704, 4.8, 71.1, 0.668}, 
 {"TJK", "Asia", "Tajikistan", "2021-03-10", 13308., 0., 0., 90., 0., 0., 
  1395.313, 0., 0., 9.436, 0., 0., 0., "", "", "", "", "", "", "", "", "", 
  "", "", "", "", "", "", "", "", "", "", "", "", "", "", "", "", "", 31.48, 
  9.537642*^6, 64.281, 23.3, 3.466, 2.155, 2896.913, 4.8, 427.698, 7.11, "", 
  "", 72.704, 4.8, 71.1, 0.668}, {"TJK", "Asia", "Tajikistan", "2021-03-11", 
  13308., 0., 0., 90., 0., 0., 1395.313, 0., 0., 9.436, 0., 0., 0., "", "", 
  "", "", "", "", "", "", "", "", "", "", "", "", "", "", "", "", "", "", "", 
  "", "", "", "", "", 31.48, 9.537642*^6, 64.281, 23.3, 3.466, 2.155, 
  2896.913, 4.8, 427.698, 7.11, "", "", 72.704, 4.8, 71.1, 0.668}, 
 {"TJK", "Asia", "Tajikistan", "2021-03-12", 13308., 0., 0., 90., 0., 0., 
  1395.313, 0., 0., 9.436, 0., 0., 0., "", "", "", "", "", "", "", "", "", 
  "", "", "", "", "", "", "", "", "", "", "", "", "", "", "", "", "", 31.48, 
  9.537642*^6, 64.281, 23.3, 3.466, 2.155, 2896.913, 4.8, 427.698, 7.11, "", 
  "", 72.704, 4.8, 71.1, 0.668}, {"TJK", "Asia", "Tajikistan", "2021-03-13", 
  13308., 0., 0., 90., 0., 0., 1395.313, 0., 0., 9.436, 0., 0., 0., "", "", 
  "", "", "", "", "", "", "", "", "", "", "", "", "", "", "", "", "", "", "", 
  "", "", "", "", "", 31.48, 9.537642*^6, 64.281, 23.3, 3.466, 2.155, 
  2896.913, 4.8, 427.698, 7.11, "", "", 72.704, 4.8, 71.1, 0.668}, 
 {"TJK", "Asia", "Tajikistan", "2021-03-14", 13308., 0., 0., 90., 0., 0., 
  1395.313, 0., 0., 9.436, 0., 0., 0., "", "", "", "", "", "", "", "", "", 
  "", "", "", "", "", "", "", "", "", "", "", "", "", "", "", "", "", 31.48, 
  9.537642*^6, 64.281, 23.3, 3.466, 2.155, 2896.913, 4.8, 427.698, 7.11, "", 
  "", 72.704, 4.8, 71.1, 0.668}, {"TJK", "Asia", "Tajikistan", "2021-03-15", 
  13308., 0., 0., 90., 0., 0., 1395.313, 0., 0., 9.436, 0., 0., 0., "", "", 
  "", "", "", "", "", "", "", "", "", "", "", "", "", "", "", "", "", "", "", 
  "", "", "", "", "", 31.48, 9.537642*^6, 64.281, 23.3, 3.466, 2.155, 
  2896.913, 4.8, 427.698, 7.11, "", "", 72.704, 4.8, 71.1, 0.668}, 
 {"TJK", "Asia", "Tajikistan", "2021-03-16", 13308., 0., 0., 90., 0., 0., 
  1395.313, 0., 0., 9.436, 0., 0., 0., "", "", "", "", "", "", "", "", "", 
  "", "", "", "", "", "", "", "", "", "", "", "", "", "", "", "", "", 31.48, 
  9.537642*^6, 64.281, 23.3, 3.466, 2.155, 2896.913, 4.8, 427.698, 7.11, "", 
  "", 72.704, 4.8, 71.1, 0.668}, {"TJK", "Asia", "Tajikistan", "2021-03-17", 
  13308., 0., 0., 90., 0., 0., 1395.313, 0., 0., 9.436, 0., 0., 0., "", "", 
  "", "", "", "", "", "", "", "", "", "", "", "", "", "", "", "", "", "", "", 
  "", "", "", "", "", 31.48, 9.537642*^6, 64.281, 23.3, 3.466, 2.155, 
  2896.913, 4.8, 427.698, 7.11, "", "", 72.704, 4.8, 71.1, 0.668}, 
 {"TJK", "Asia", "Tajikistan", "2021-03-18", 13308., 0., 0., 90., 0., 0., 
  1395.313, 0., 0., 9.436, 0., 0., 0., "", "", "", "", "", "", "", "", "", 
  "", "", "", "", "", "", "", "", "", "", "", "", "", "", "", "", "", 31.48, 
  9.537642*^6, 64.281, 23.3, 3.466, 2.155, 2896.913, 4.8, 427.698, 7.11, "", 
  "", 72.704, 4.8, 71.1, 0.668}, {"TJK", "Asia", "Tajikistan", "2021-03-19", 
  13308., 0., 0., 90., 0., 0., 1395.313, 0., 0., 9.436, 0., 0., 0., "", "", 
  "", "", "", "", "", "", "", "", "", "", "", "", "", "", "", "", "", "", "", 
  "", "", "", "", "", 31.48, 9.537642*^6, 64.281, 23.3, 3.466, 2.155, 
  2896.913, 4.8, 427.698, 7.11, "", "", 72.704, 4.8, 71.1, 0.668}, 
 {"TJK", "Asia", "Tajikistan", "2021-03-20", 13308., 0., 0., 90., 0., 0., 
  1395.313, 0., 0., 9.436, 0., 0., 0., "", "", "", "", "", "", "", "", "", 
  "", "", "", "", "", "", "", "", "", "", "", "", "", "", "", "", "", 31.48, 
  9.537642*^6, 64.281, 23.3, 3.466, 2.155, 2896.913, 4.8, 427.698, 7.11, "", 
  "", 72.704, 4.8, 71.1, 0.668}, {"TJK", "Asia", "Tajikistan", "2021-03-21", 
  13308., 0., 0., 90., 0., 0., 1395.313, 0., 0., 9.436, 0., 0., 0., "", "", 
  "", "", "", "", "", "", "", "", "", "", "", "", "", "", "", "", "", "", "", 
  "", "", "", "", "", 31.48, 9.537642*^6, 64.281, 23.3, 3.466, 2.155, 
  2896.913, 4.8, 427.698, 7.11, "", "", 72.704, 4.8, 71.1, 0.668}, 
 {"TJK", "Asia", "Tajikistan", "2021-03-22", 13308., 0., 0., 90., 0., 0., 
  1395.313, 0., 0., 9.436, 0., 0., 0., "", "", "", "", "", "", "", "", "", 
  "", "", "", "", "", "", "", "", "", "", "", "", "", "", "", "", "", 31.48, 
  9.537642*^6, 64.281, 23.3, 3.466, 2.155, 2896.913, 4.8, 427.698, 7.11, "", 
  "", 72.704, 4.8, 71.1, 0.668}, {"TJK", "Asia", "Tajikistan", "2021-03-23", 
  13308., 0., 0., 90., 0., 0., 1395.313, 0., 0., 9.436, 0., 0., 0., "", "", 
  "", "", "", "", "", "", "", "", "", "", "", "", "", "", "", "", "", "", "", 
  "", "", "", "", "", 31.48, 9.537642*^6, 64.281, 23.3, 3.466, 2.155, 
  2896.913, 4.8, 427.698, 7.11, "", "", 72.704, 4.8, 71.1, 0.668}, 
 {"TJK", "Asia", "Tajikistan", "2021-03-24", 13308., 0., 0., 90., 0., 0., 
  1395.313, 0., 0., 9.436, 0., 0., 0., "", "", "", "", "", "", "", "", "", 
  "", "", "", "", "", "", "", "", "", "", "", "", "", "", "", "", "", 31.48, 
  9.537642*^6, 64.281, 23.3, 3.466, 2.155, 2896.913, 4.8, 427.698, 7.11, "", 
  "", 72.704, 4.8, 71.1, 0.668}, {"TJK", "Asia", "Tajikistan", "2021-03-25", 
  13308., 0., 0., 90., 0., 0., 1395.313, 0., 0., 9.436, 0., 0., 0., "", "", 
  "", "", "", "", "", "", "", "", "", "", "", "", "", "", "", "", "", "", "", 
  "", "", "", "", "", 31.48, 9.537642*^6, 64.281, 23.3, 3.466, 2.155, 
  2896.913, 4.8, 427.698, 7.11, "", "", 72.704, 4.8, 71.1, 0.668}, 
 {"TJK", "Asia", "Tajikistan", "2021-03-26", 13308., 0., 0., 90., 0., 0., 
  1395.313, 0., 0., 9.436, 0., 0., 0., "", "", "", "", "", "", "", "", "", 
  "", "", "", "", "", "", "", "", "", "", "", "", "", "", "", "", "", 31.48, 
  9.537642*^6, 64.281, 23.3, 3.466, 2.155, 2896.913, 4.8, 427.698, 7.11, "", 
  "", 72.704, 4.8, 71.1, 0.668}, {"TJK", "Asia", "Tajikistan", "2021-03-27", 
  13308., 0., 0., 90., 0., 0., 1395.313, 0., 0., 9.436, 0., 0., 0., "", "", 
  "", "", "", "", "", "", "", "", "", "", "", "", "", "", "", "", "", "", "", 
  "", "", "", "", "", 31.48, 9.537642*^6, 64.281, 23.3, 3.466, 2.155, 
  2896.913, 4.8, 427.698, 7.11, "", "", 72.704, 4.8, 71.1, 0.668}, 
 {"TJK", "Asia", "Tajikistan", "2021-03-28", 13308., 0., 0., 90., 0., 0., 
  1395.313, 0., 0., 9.436, 0., 0., 0., "", "", "", "", "", "", "", "", "", 
  "", "", "", "", "", "", "", "", "", "", "", "", "", "", "", "", "", 31.48, 
  9.537642*^6, 64.281, 23.3, 3.466, 2.155, 2896.913, 4.8, 427.698, 7.11, "", 
  "", 72.704, 4.8, 71.1, 0.668}, {"TJK", "Asia", "Tajikistan", "2021-03-29", 
  13308., 0., 0., 90., 0., 0., 1395.313, 0., 0., 9.436, 0., 0., 0., "", "", 
  "", "", "", "", "", "", "", "", "", "", "", "", "", "", "", "", "", "", "", 
  "", "", "", "", "", 31.48, 9.537642*^6, 64.281, 23.3, 3.466, 2.155, 
  2896.913, 4.8, 427.698, 7.11, "", "", 72.704, 4.8, 71.1, 0.668}, 
 {"TJK", "Asia", "Tajikistan", "2021-03-30", 13308., 0., 0., 90., 0., 0., 
  1395.313, 0., 0., 9.436, 0., 0., 0., "", "", "", "", "", "", "", "", "", 
  "", "", "", "", "", "", "", "", "", "", "", "", "", "", "", "", "", 31.48, 
  9.537642*^6, 64.281, 23.3, 3.466, 2.155, 2896.913, 4.8, 427.698, 7.11, "", 
  "", 72.704, 4.8, 71.1, 0.668}, {"TJK", "Asia", "Tajikistan", "2021-03-31", 
  13308., 0., 0., 90., 0., 0., 1395.313, 0., 0., 9.436, 0., 0., 0., "", "", 
  "", "", "", "", "", "", "", "", "", "", "", "", "", "", "", "", "", "", "", 
  "", "", "", "", "", 31.48, 9.537642*^6, 64.281, 23.3, 3.466, 2.155, 
  2896.913, 4.8, 427.698, 7.11, "", "", 72.704, 4.8, 71.1, 0.668}, 
 {"TJK", "Asia", "Tajikistan", "2021-04-01", 13308., 0., 0., 90., 0., 0., 
  1395.313, 0., 0., 9.436, 0., 0., 0., "", "", "", "", "", "", "", "", "", 
  "", "", "", "", "", "", "", "", "", "", "", "", "", "", "", "", "", 31.48, 
  9.537642*^6, 64.281, 23.3, 3.466, 2.155, 2896.913, 4.8, 427.698, 7.11, "", 
  "", 72.704, 4.8, 71.1, 0.668}, {"TJK", "Asia", "Tajikistan", "2021-04-02", 
  13308., 0., 0., 90., 0., 0., 1395.313, 0., 0., 9.436, 0., 0., 0., "", "", 
  "", "", "", "", "", "", "", "", "", "", "", "", "", "", "", "", "", "", "", 
  "", "", "", "", "", 31.48, 9.537642*^6, 64.281, 23.3, 3.466, 2.155, 
  2896.913, 4.8, 427.698, 7.11, "", "", 72.704, 4.8, 71.1, 0.668}, 
 {"TJK", "Asia", "Tajikistan", "2021-04-03", 13308., 0., 0., 90., 0., 0., 
  1395.313, 0., 0., 9.436, 0., 0., 0., "", "", "", "", "", "", "", "", "", 
  "", "", "", "", "", "", "", "", "", "", "", "", "", "", "", "", "", 31.48, 
  9.537642*^6, 64.281, 23.3, 3.466, 2.155, 2896.913, 4.8, 427.698, 7.11, "", 
  "", 72.704, 4.8, 71.1, 0.668}, {"TJK", "Asia", "Tajikistan", "2021-04-04", 
  13308., 0., 0., 90., 0., 0., 1395.313, 0., 0., 9.436, 0., 0., 0., "", "", 
  "", "", "", "", "", "", "", "", "", "", "", "", "", "", "", "", "", "", "", 
  "", "", "", "", "", 31.48, 9.537642*^6, 64.281, 23.3, 3.466, 2.155, 
  2896.913, 4.8, 427.698, 7.11, "", "", 72.704, 4.8, 71.1, 0.668}, 
 {"TJK", "Asia", "Tajikistan", "2021-04-05", 13308., 0., 0., 90., 0., 0., 
  1395.313, 0., 0., 9.436, 0., 0., 0., "", "", "", "", "", "", "", "", "", 
  "", "", "", "", "", "", "", "", "", "", "", "", "", "", "", "", "", 31.48, 
  9.537642*^6, 64.281, 23.3, 3.466, 2.155, 2896.913, 4.8, 427.698, 7.11, "", 
  "", 72.704, 4.8, 71.1, 0.668}, {"TJK", "Asia", "Tajikistan", "2021-04-06", 
  13308., 0., 0., 90., 0., 0., 1395.313, 0., 0., 9.436, 0., 0., 0., "", "", 
  "", "", "", "", "", "", "", "", "", "", "", "", "", "", "", "", "", "", "", 
  "", "", "", "", "", 31.48, 9.537642*^6, 64.281, 23.3, 3.466, 2.155, 
  2896.913, 4.8, 427.698, 7.11, "", "", 72.704, 4.8, 71.1, 0.668}, 
 {"TJK", "Asia", "Tajikistan", "2021-04-07", 13308., 0., 0., 90., 0., 0., 
  1395.313, 0., 0., 9.436, 0., 0., 0., "", "", "", "", "", "", "", "", "", 
  "", "", "", "", "", "", "", "", "", "", "", "", "", "", "", "", "", 31.48, 
  9.537642*^6, 64.281, 23.3, 3.466, 2.155, 2896.913, 4.8, 427.698, 7.11, "", 
  "", 72.704, 4.8, 71.1, 0.668}, {"TJK", "Asia", "Tajikistan", "2021-04-08", 
  13308., 0., 0., 90., 0., 0., 1395.313, 0., 0., 9.436, 0., 0., 0., "", "", 
  "", "", "", "", "", "", "", "", "", "", "", "", "", "", "", "", "", "", "", 
  "", "", "", "", "", 31.48, 9.537642*^6, 64.281, 23.3, 3.466, 2.155, 
  2896.913, 4.8, 427.698, 7.11, "", "", 72.704, 4.8, 71.1, 0.668}, 
 {"TJK", "Asia", "Tajikistan", "2021-04-09", 13308., 0., 0., 90., 0., 0., 
  1395.313, 0., 0., 9.436, 0., 0., 0., "", "", "", "", "", "", "", "", "", 
  "", "", "", "", "", "", "", "", "", "", "", "", "", "", "", "", "", 31.48, 
  9.537642*^6, 64.281, 23.3, 3.466, 2.155, 2896.913, 4.8, 427.698, 7.11, "", 
  "", 72.704, 4.8, 71.1, 0.668}, {"TJK", "Asia", "Tajikistan", "2021-04-10", 
  13308., 0., 0., 90., 0., 0., 1395.313, 0., 0., 9.436, 0., 0., 0., "", "", 
  "", "", "", "", "", "", "", "", "", "", "", "", "", "", "", "", "", "", "", 
  "", "", "", "", "", 31.48, 9.537642*^6, 64.281, 23.3, 3.466, 2.155, 
  2896.913, 4.8, 427.698, 7.11, "", "", 72.704, 4.8, 71.1, 0.668}, 
 {"TJK", "Asia", "Tajikistan", "2021-04-11", 13308., 0., 0., 90., 0., 0., 
  1395.313, 0., 0., 9.436, 0., 0., 0., "", "", "", "", "", "", "", "", "", 
  "", "", "", "", "", "", "", "", "", "", "", "", "", "", "", "", "", 31.48, 
  9.537642*^6, 64.281, 23.3, 3.466, 2.155, 2896.913, 4.8, 427.698, 7.11, "", 
  "", 72.704, 4.8, 71.1, 0.668}, {"TJK", "Asia", "Tajikistan", "2021-04-12", 
  13308., 0., 0., 90., 0., 0., 1395.313, 0., 0., 9.436, 0., 0., 0., "", "", 
  "", "", "", "", "", "", "", "", "", "", "", "", "", "", "", "", "", "", "", 
  "", "", "", "", "", 31.48, 9.537642*^6, 64.281, 23.3, 3.466, 2.155, 
  2896.913, 4.8, 427.698, 7.11, "", "", 72.704, 4.8, 71.1, 0.668}, 
 {"TJK", "Asia", "Tajikistan", "2021-04-13", 13308., 0., 0., 90., 0., 0., 
  1395.313, 0., 0., 9.436, 0., 0., 0., "", "", "", "", "", "", "", "", "", 
  "", "", "", "", "", "", "", "", "", "", "", "", "", "", "", "", "", 35.19, 
  9.537642*^6, 64.281, 23.3, 3.466, 2.155, 2896.913, 4.8, 427.698, 7.11, "", 
  "", 72.704, 4.8, 71.1, 0.668}, {"TJK", "Asia", "Tajikistan", "2021-04-14", 
  13308., 0., 0., 90., 0., 0., 1395.313, 0., 0., 9.436, 0., 0., 0., "", "", 
  "", "", "", "", "", "", "", "", "", "", "", "", "", "", "", "", "", "", "", 
  "", "", "", "", "", 35.19, 9.537642*^6, 64.281, 23.3, 3.466, 2.155, 
  2896.913, 4.8, 427.698, 7.11, "", "", 72.704, 4.8, 71.1, 0.668}, 
 {"TJK", "Asia", "Tajikistan", "2021-04-15", 13308., 0., 0., 90., 0., 0., 
  1395.313, 0., 0., 9.436, 0., 0., 0., "", "", "", "", "", "", "", "", "", 
  "", "", "", "", "", "", "", "", "", "", "", "", "", "", "", "", "", 35.19, 
  9.537642*^6, 64.281, 23.3, 3.466, 2.155, 2896.913, 4.8, 427.698, 7.11, "", 
  "", 72.704, 4.8, 71.1, 0.668}, {"TJK", "Asia", "Tajikistan", "2021-04-16", 
  13308., 0., 0., 90., 0., 0., 1395.313, 0., 0., 9.436, 0., 0., 0., "", "", 
  "", "", "", "", "", "", "", "", "", "", "", "", "", "", "", "", "", "", "", 
  "", "", "", "", "", 35.19, 9.537642*^6, 64.281, 23.3, 3.466, 2.155, 
  2896.913, 4.8, 427.698, 7.11, "", "", 72.704, 4.8, 71.1, 0.668}, 
 {"TJK", "Asia", "Tajikistan", "2021-04-17", 13308., 0., 0., 90., 0., 0., 
  1395.313, 0., 0., 9.436, 0., 0., 0., "", "", "", "", "", "", "", "", "", 
  "", "", "", "", "", "", "", "", "", "", "", "", "", "", "", "", "", 35.19, 
  9.537642*^6, 64.281, 23.3, 3.466, 2.155, 2896.913, 4.8, 427.698, 7.11, "", 
  "", 72.704, 4.8, 71.1, 0.668}, {"TJK", "Asia", "Tajikistan", "2021-04-18", 
  13308., 0., 0., 90., 0., 0., 1395.313, 0., 0., 9.436, 0., 0., 0., "", "", 
  "", "", "", "", "", "", "", "", "", "", "", "", "", "", "", "", "", "", "", 
  "", "", "", "", "", 35.19, 9.537642*^6, 64.281, 23.3, 3.466, 2.155, 
  2896.913, 4.8, 427.698, 7.11, "", "", 72.704, 4.8, 71.1, 0.668}, 
 {"TJK", "Asia", "Tajikistan", "2021-04-19", 13308., 0., 0., 90., 0., 0., 
  1395.313, 0., 0., 9.436, 0., 0., 0., "", "", "", "", "", "", "", "", "", 
  "", "", "", "", "", "", "", "", "", "", "", "", "", "", "", "", "", 35.19, 
  9.537642*^6, 64.281, 23.3, 3.466, 2.155, 2896.913, 4.8, 427.698, 7.11, "", 
  "", 72.704, 4.8, 71.1, 0.668}, {"TJK", "Asia", "Tajikistan", "2021-04-20", 
  13308., 0., 0., 90., 0., 0., 1395.313, 0., 0., 9.436, 0., 0., 0., "", "", 
  "", "", "", "", "", "", "", "", "", "", "", "", "", "", "", "", "", "", "", 
  "", "", "", "", "", 35.19, 9.537642*^6, 64.281, 23.3, 3.466, 2.155, 
  2896.913, 4.8, 427.698, 7.11, "", "", 72.704, 4.8, 71.1, 0.668}, 
 {"TJK", "Asia", "Tajikistan", "2021-04-21", 13308., 0., 0., 90., 0., 0., 
  1395.313, 0., 0., 9.436, 0., 0., 0., "", "", "", "", "", "", "", "", "", 
  "", "", "", "", "", "", "", "", "", "", "", "", "", "", "", "", "", 35.19, 
  9.537642*^6, 64.281, 23.3, 3.466, 2.155, 2896.913, 4.8, 427.698, 7.11, "", 
  "", 72.704, 4.8, 71.1, 0.668}, {"TJK", "Asia", "Tajikistan", "2021-04-22", 
  13308., 0., 0., 90., 0., 0., 1395.313, 0., 0., 9.436, 0., 0., 0., "", "", 
  "", "", "", "", "", "", "", "", "", "", "", "", "", "", "", "", "", "", "", 
  "", "", "", "", "", 35.19, 9.537642*^6, 64.281, 23.3, 3.466, 2.155, 
  2896.913, 4.8, 427.698, 7.11, "", "", 72.704, 4.8, 71.1, 0.668}, 
 {"TJK", "Asia", "Tajikistan", "2021-04-23", 13308., 0., 0., 90., 0., 0., 
  1395.313, 0., 0., 9.436, 0., 0., 0., "", "", "", "", "", "", "", "", "", 
  "", "", "", "", "", "", "", "", "", "", "", "", "", "", "", "", "", 35.19, 
  9.537642*^6, 64.281, 23.3, 3.466, 2.155, 2896.913, 4.8, 427.698, 7.11, "", 
  "", 72.704, 4.8, 71.1, 0.668}, {"TJK", "Asia", "Tajikistan", "2021-04-24", 
  13308., 0., 0., 90., 0., 0., 1395.313, 0., 0., 9.436, 0., 0., 0., "", "", 
  "", "", "", "", "", "", "", "", "", "", "", "", "", "", "", "", "", "", "", 
  "", "", "", "", "", 35.19, 9.537642*^6, 64.281, 23.3, 3.466, 2.155, 
  2896.913, 4.8, 427.698, 7.11, "", "", 72.704, 4.8, 71.1, 0.668}, 
 {"TJK", "Asia", "Tajikistan", "2021-04-25", 13308., 0., 0., 90., 0., 0., 
  1395.313, 0., 0., 9.436, 0., 0., 0., "", "", "", "", "", "", "", "", "", 
  "", "", "", "", "", "", "", "", "", "", "", "", "", "", "", "", "", 35.19, 
  9.537642*^6, 64.281, 23.3, 3.466, 2.155, 2896.913, 4.8, 427.698, 7.11, "", 
  "", 72.704, 4.8, 71.1, 0.668}, {"TJK", "Asia", "Tajikistan", "2021-04-26", 
  13308., 0., 0., 90., 0., 0., 1395.313, 0., 0., 9.436, 0., 0., 0., "", "", 
  "", "", "", "", "", "", "", "", "", "", "", "", "", "", "", "", "", "", "", 
  "", "", "", "", "", 35.19, 9.537642*^6, 64.281, 23.3, 3.466, 2.155, 
  2896.913, 4.8, 427.698, 7.11, "", "", 72.704, 4.8, 71.1, 0.668}, 
 {"TJK", "Asia", "Tajikistan", "2021-04-27", 13308., 0., 0., 90., 0., 0., 
  1395.313, 0., 0., 9.436, 0., 0., 0., "", "", "", "", "", "", "", "", "", 
  "", "", "", "", "", "", "", "", "", "", "", "", "", "", "", "", "", 35.19, 
  9.537642*^6, 64.281, 23.3, 3.466, 2.155, 2896.913, 4.8, 427.698, 7.11, "", 
  "", 72.704, 4.8, 71.1, 0.668}, {"TJK", "Asia", "Tajikistan", "2021-04-28", 
  13308., 0., 0., 90., 0., 0., 1395.313, 0., 0., 9.436, 0., 0., 0., "", "", 
  "", "", "", "", "", "", "", "", "", "", "", "", "", "", "", "", "", "", "", 
  "", "", "", "", "", 35.19, 9.537642*^6, 64.281, 23.3, 3.466, 2.155, 
  2896.913, 4.8, 427.698, 7.11, "", "", 72.704, 4.8, 71.1, 0.668}, 
 {"TJK", "Asia", "Tajikistan", "2021-04-29", 13308., 0., 0., 90., 0., 0., 
  1395.313, 0., 0., 9.436, 0., 0., 0., "", "", "", "", "", "", "", "", "", 
  "", "", "", "", "", "", "", "", "", "", "", "", "", "", "", "", "", 35.19, 
  9.537642*^6, 64.281, 23.3, 3.466, 2.155, 2896.913, 4.8, 427.698, 7.11, "", 
  "", 72.704, 4.8, 71.1, 0.668}, {"TJK", "Asia", "Tajikistan", "2021-04-30", 
  13308., 0., 0., 90., 0., 0., 1395.313, 0., 0., 9.436, 0., 0., 0., "", "", 
  "", "", "", "", "", "", "", "", "", "", "", "", "", "", "", "", "", "", "", 
  "", "", "", "", "", 35.19, 9.537642*^6, 64.281, 23.3, 3.466, 2.155, 
  2896.913, 4.8, 427.698, 7.11, "", "", 72.704, 4.8, 71.1, 0.668}, 
 {"TJK", "Asia", "Tajikistan", "2021-05-01", 13308., 0., 0., 90., 0., 0., 
  1395.313, 0., 0., 9.436, 0., 0., 0., "", "", "", "", "", "", "", "", "", 
  "", "", "", "", "", "", "", "", "", "", "", "", "", "", "", "", "", 35.19, 
  9.537642*^6, 64.281, 23.3, 3.466, 2.155, 2896.913, 4.8, 427.698, 7.11, "", 
  "", 72.704, 4.8, 71.1, 0.668}, {"TJK", "Asia", "Tajikistan", "2021-05-02", 
  13308., 0., 0., 90., 0., 0., 1395.313, 0., 0., 9.436, 0., 0., 0., "", "", 
  "", "", "", "", "", "", "", "", "", "", "", "", "", "", "", "", "", "", "", 
  "", "", "", "", "", 35.19, 9.537642*^6, 64.281, 23.3, 3.466, 2.155, 
  2896.913, 4.8, 427.698, 7.11, "", "", 72.704, 4.8, 71.1, 0.668}, 
 {"TJK", "Asia", "Tajikistan", "2021-05-03", 13308., 0., 0., 90., 0., 0., 
  1395.313, 0., 0., 9.436, 0., 0., 0., "", "", "", "", "", "", "", "", "", 
  "", "", "", "", "", "", "", "", "", "", "", "", "", "", "", "", "", 35.19, 
  9.537642*^6, 64.281, 23.3, 3.466, 2.155, 2896.913, 4.8, 427.698, 7.11, "", 
  "", 72.704, 4.8, 71.1, 0.668}, {"TJK", "Asia", "Tajikistan", "2021-05-04", 
  13308., 0., 0., 90., 0., 0., 1395.313, 0., 0., 9.436, 0., 0., 0., "", "", 
  "", "", "", "", "", "", "", "", "", "", "", "", "", "", "", "", "", "", "", 
  "", "", "", "", "", 35.19, 9.537642*^6, 64.281, 23.3, 3.466, 2.155, 
  2896.913, 4.8, 427.698, 7.11, "", "", 72.704, 4.8, 71.1, 0.668}, 
 {"TJK", "Asia", "Tajikistan", "2021-05-05", 13308., 0., 0., 90., 0., 0., 
  1395.313, 0., 0., 9.436, 0., 0., 0., "", "", "", "", "", "", "", "", "", 
  "", "", "", "", "", "", "", "", "", "", "", "", "", "", "", "", "", 35.19, 
  9.537642*^6, 64.281, 23.3, 3.466, 2.155, 2896.913, 4.8, 427.698, 7.11, "", 
  "", 72.704, 4.8, 71.1, 0.668}, {"TJK", "Asia", "Tajikistan", "2021-05-06", 
  13308., 0., 0., 90., 0., 0., 1395.313, 0., 0., 9.436, 0., 0., 0., "", "", 
  "", "", "", "", "", "", "", "", "", "", "", "", "", "", "", "", "", "", "", 
  "", "", "", "", "", 35.19, 9.537642*^6, 64.281, 23.3, 3.466, 2.155, 
  2896.913, 4.8, 427.698, 7.11, "", "", 72.704, 4.8, 71.1, 0.668}, 
 {"TJK", "Asia", "Tajikistan", "2021-05-07", 13308., 0., 0., 90., 0., 0., 
  1395.313, 0., 0., 9.436, 0., 0., 0., "", "", "", "", "", "", "", "", "", 
  "", "", "", "", "", "", "", "", "", "", "", "", "", "", "", "", "", 35.19, 
  9.537642*^6, 64.281, 23.3, 3.466, 2.155, 2896.913, 4.8, 427.698, 7.11, "", 
  "", 72.704, 4.8, 71.1, 0.668}, {"TJK", "Asia", "Tajikistan", "2021-05-08", 
  13308., 0., 0., 90., 0., 0., 1395.313, 0., 0., 9.436, 0., 0., 0., "", "", 
  "", "", "", "", "", "", "", "", "", "", "", "", "", "", "", "", "", "", "", 
  "", "", "", "", "", 35.19, 9.537642*^6, 64.281, 23.3, 3.466, 2.155, 
  2896.913, 4.8, 427.698, 7.11, "", "", 72.704, 4.8, 71.1, 0.668}, 
 {"TJK", "Asia", "Tajikistan", "2021-05-09", 13308., 0., 0., 90., 0., 0., 
  1395.313, 0., 0., 9.436, 0., 0., 0., "", "", "", "", "", "", "", "", "", 
  "", "", "", "", "", "", "", "", 70517., 70517., "", "", "", 0.74, 0.74, "", 
  "", 35.19, 9.537642*^6, 64.281, 23.3, 3.466, 2.155, 2896.913, 4.8, 427.698, 
  7.11, "", "", 72.704, 4.8, 71.1, 0.668}, {"TJK", "Asia", "Tajikistan", 
  "2021-05-10", 13308., 0., 0., 90., 0., 0., 1395.313, 0., 0., 9.436, 0., 0., 
  0., "", "", "", "", "", "", "", "", "", "", "", "", "", "", "", "", "", "", 
  "", "", "", 261., "", "", "", 27., 35.19, 9.537642*^6, 64.281, 23.3, 3.466, 
  2.155, 2896.913, 4.8, 427.698, 7.11, "", "", 72.704, 4.8, 71.1, 0.668}, 
 {"TJK", "Asia", "Tajikistan", "2021-05-11", 13308., 0., 0., 90., 0., 0., 
  1395.313, 0., 0., 9.436, 0., 0., 0., "", "", "", "", "", "", "", "", "", 
  "", "", "", "", "", "", "", "", "", "", "", "", 261., "", "", "", 27., 
  35.19, 9.537642*^6, 64.281, 23.3, 3.466, 2.155, 2896.913, 4.8, 427.698, 
  7.11, "", "", 72.704, 4.8, 71.1, 0.668}, {"TJK", "Asia", "Tajikistan", 
  "2021-05-12", 13308., 0., 0., 90., 0., 0., 1395.313, 0., 0., 9.436, 0., 0., 
  0., "", "", "", "", "", "", "", "", "", "", "", "", "", "", "", "", "", "", 
  "", "", "", 261., "", "", "", 27., 35.19, 9.537642*^6, 64.281, 23.3, 3.466, 
  2.155, 2896.913, 4.8, 427.698, 7.11, "", "", 72.704, 4.8, 71.1, 0.668}, 
 {"TJK", "Asia", "Tajikistan", "2021-05-13", 13308., 0., 0., 90., 0., 0., 
  1395.313, 0., 0., 9.436, 0., 0., 0., "", "", "", "", "", "", "", "", "", 
  "", "", "", "", "", "", "", "", "", "", "", "", 261., "", "", "", 27., 
  35.19, 9.537642*^6, 64.281, 23.3, 3.466, 2.155, 2896.913, 4.8, 427.698, 
  7.11, "", "", 72.704, 4.8, 71.1, 0.668}, {"TJK", "Asia", "Tajikistan", 
  "2021-05-14", 13308., 0., 0., 90., 0., 0., 1395.313, 0., 0., 9.436, 0., 0., 
  0., "", "", "", "", "", "", "", "", "", "", "", "", "", "", "", "", "", "", 
  "", "", "", 261., "", "", "", 27., 35.19, 9.537642*^6, 64.281, 23.3, 3.466, 
  2.155, 2896.913, 4.8, 427.698, 7.11, "", "", 72.704, 4.8, 71.1, 0.668}, 
 {"TJK", "Asia", "Tajikistan", "2021-05-15", 13308., 0., 0., 90., 0., 0., 
  1395.313, 0., 0., 9.436, 0., 0., 0., "", "", "", "", "", "", "", "", "", 
  "", "", "", "", "", "", "", "", "", "", "", "", 261., "", "", "", 27., 
  35.19, 9.537642*^6, 64.281, 23.3, 3.466, 2.155, 2896.913, 4.8, 427.698, 
  7.11, "", "", 72.704, 4.8, 71.1, 0.668}, {"TJK", "Asia", "Tajikistan", 
  "2021-05-16", 13308., 0., 0., 90., 0., 0., 1395.313, 0., 0., 9.436, 0., 0., 
  0., "", "", "", "", "", "", "", "", "", "", "", "", "", "", "", "", "", 
  72347., 72347., "", "", 261., 0.76, 0.76, "", 27., 35.19, 9.537642*^6, 
  64.281, 23.3, 3.466, 2.155, 2896.913, 4.8, 427.698, 7.11, "", "", 72.704, 
  4.8, 71.1, 0.668}, {"TJK", "Asia", "Tajikistan", "2021-05-17", 13308., 0., 
  0., 90., 0., 0., 1395.313, 0., 0., 9.436, 0., 0., 0., "", "", "", "", "", 
  "", "", "", "", "", "", "", "", "", "", "", "", "", "", "", "", 266., "", 
  "", "", 28., 35.19, 9.537642*^6, 64.281, 23.3, 3.466, 2.155, 2896.913, 4.8, 
  427.698, 7.11, "", "", 72.704, 4.8, 71.1, 0.668}, 
 {"TJK", "Asia", "Tajikistan", "2021-05-18", 13308., 0., 0., 90., 0., 0., 
  1395.313, 0., 0., 9.436, 0., 0., 0., "", "", "", "", "", "", "", "", "", 
  "", "", "", "", "", "", "", "", "", "", "", "", 271., "", "", "", 28., 
  37.96, 9.537642*^6, 64.281, 23.3, 3.466, 2.155, 2896.913, 4.8, 427.698, 
  7.11, "", "", 72.704, 4.8, 71.1, 0.668}, {"TJK", "Asia", "Tajikistan", 
  "2021-05-19", 13308., 0., 0., 90., 0., 0., 1395.313, 0., 0., 9.436, 0., 0., 
  0., "", "", "", "", "", "", "", "", "", "", "", "", "", "", "", "", "", "", 
  "", "", "", 275., "", "", "", 29., 37.96, 9.537642*^6, 64.281, 23.3, 3.466, 
  2.155, 2896.913, 4.8, 427.698, 7.11, "", "", 72.704, 4.8, 71.1, 0.668}, 
 {"TJK", "Asia", "Tajikistan", "2021-05-20", 13308., 0., 0., 90., 0., 0., 
  1395.313, 0., 0., 9.436, 0., 0., 0., "", "", "", "", "", "", "", "", "", 
  "", "", "", "", "", "", "", "", "", "", "", "", 280., "", "", "", 29., 
  37.96, 9.537642*^6, 64.281, 23.3, 3.466, 2.155, 2896.913, 4.8, 427.698, 
  7.11, "", "", 72.704, 4.8, 71.1, 0.668}, {"TJK", "Asia", "Tajikistan", 
  "2021-05-21", 13308., 0., 0., 90., 0., 0., 1395.313, 0., 0., 9.436, 0., 0., 
  0., "", "", "", "", "", "", "", "", "", "", "", "", "", "", "", "", "", "", 
  "", "", "", 284., "", "", "", 30., 37.96, 9.537642*^6, 64.281, 23.3, 3.466, 
  2.155, 2896.913, 4.8, 427.698, 7.11, "", "", 72.704, 4.8, 71.1, 0.668}, 
 {"TJK", "Asia", "Tajikistan", "2021-05-22", 13308., 0., 0., 90., 0., 0., 
  1395.313, 0., 0., 9.436, 0., 0., 0., "", "", "", "", "", "", "", "", "", 
  "", "", "", "", "", "", "", "", "", "", "", "", 289., "", "", "", 30., 
  37.96, 9.537642*^6, 64.281, 23.3, 3.466, 2.155, 2896.913, 4.8, 427.698, 
  7.11, "", "", 72.704, 4.8, 71.1, 0.668}, {"TJK", "Asia", "Tajikistan", 
  "2021-05-23", 13308., 0., 0., 90., 0., 0., 1395.313, 0., 0., 9.436, 0., 0., 
  0., "", "", "", "", "", "", "", "", "", "", "", "", "", "", "", "", "", 
  74403., 74403., "", "", 294., 0.78, 0.78, "", 31., 37.96, 9.537642*^6, 
  64.281, 23.3, 3.466, 2.155, 2896.913, 4.8, 427.698, 7.11, "", "", 72.704, 
  4.8, 71.1, 0.668}, {"TJK", "Asia", "Tajikistan", "2021-05-24", 13308., 0., 
  0., 90., 0., 0., 1395.313, 0., 0., 9.436, 0., 0., 0., "", "", "", "", "", 
  "", "", "", "", "", "", "", "", "", "", "", "", "", "", "", "", 606., "", 
  "", "", 64., 37.96, 9.537642*^6, 64.281, 23.3, 3.466, 2.155, 2896.913, 4.8, 
  427.698, 7.11, "", "", 72.704, 4.8, 71.1, 0.668}, 
 {"TJK", "Asia", "Tajikistan", "2021-05-25", 13308., 0., 0., 90., 0., 0., 
  1395.313, 0., 0., 9.436, 0., 0., 0., "", "", "", "", "", "", "", "", "", 
  "", "", "", "", "", "", "", "", "", "", "", "", 919., "", "", "", 96., 
  37.96, 9.537642*^6, 64.281, 23.3, 3.466, 2.155, 2896.913, 4.8, 427.698, 
  7.11, "", "", 72.704, 4.8, 71.1, 0.668}, {"TJK", "Asia", "Tajikistan", 
  "2021-05-26", 13308., 0., 0., 90., 0., 0., 1395.313, 0., 0., 9.436, 0., 0., 
  0., "", "", "", "", "", "", "", "", "", "", "", "", "", "", "", "", "", "", 
  "", "", "", 1231., "", "", "", 129., 37.96, 9.537642*^6, 64.281, 23.3, 
  3.466, 2.155, 2896.913, 4.8, 427.698, 7.11, "", "", 72.704, 4.8, 71.1, 
  0.668}, {"TJK", "Asia", "Tajikistan", "2021-05-27", 13308., 0., 0., 90., 
  0., 0., 1395.313, 0., 0., 9.436, 0., 0., 0., "", "", "", "", "", "", "", 
  "", "", "", "", "", "", "", "", "", "", "", "", "", "", 1544., "", "", "", 
  162., 37.96, 9.537642*^6, 64.281, 23.3, 3.466, 2.155, 2896.913, 4.8, 
  427.698, 7.11, "", "", 72.704, 4.8, 71.1, 0.668}, 
 {"TJK", "Asia", "Tajikistan", "2021-05-28", 13308., 0., 0., 90., 0., 0., 
  1395.313, 0., 0., 9.436, 0., 0., 0., "", "", "", "", "", "", "", "", "", 
  "", "", "", "", "", "", "", "", "", "", "", "", 1857., "", "", "", 195., 
  37.96, 9.537642*^6, 64.281, 23.3, 3.466, 2.155, 2896.913, 4.8, 427.698, 
  7.11, "", "", 72.704, 4.8, 71.1, 0.668}, {"TJK", "Asia", "Tajikistan", 
  "2021-05-29", 13308., 0., 0., 90., 0., 0., 1395.313, 0., 0., 9.436, 0., 0., 
  0., "", "", "", "", "", "", "", "", "", "", "", "", "", "", "", "", "", "", 
  "", "", "", 2169., "", "", "", 227., 37.96, 9.537642*^6, 64.281, 23.3, 
  3.466, 2.155, 2896.913, 4.8, 427.698, 7.11, "", "", 72.704, 4.8, 71.1, 
  0.668}, {"TJK", "Asia", "Tajikistan", "2021-05-30", 13308., 0., 0., 90., 
  0., 0., 1395.313, 0., 0., 9.436, 0., 0., 0., "", "", "", "", "", "", "", 
  "", "", "", "", "", "", "", "", "", "", 91775., 79376., 12399., "", 2482., 
  0.96, 0.83, 0.13, 260., 37.96, 9.537642*^6, 64.281, 23.3, 3.466, 2.155, 
  2896.913, 4.8, 427.698, 7.11, "", "", 72.704, 4.8, 71.1, 0.668}, 
 {"TJK", "Asia", "Tajikistan", "2021-05-31", 13308., 0., 0., 90., 0., 0., 
  1395.313, 0., 0., 9.436, 0., 0., 0., "", "", "", "", "", "", "", "", "", 
  "", "", "", "", "", "", "", "", "", "", "", "", "", "", "", "", "", "", 
  9.537642*^6, 64.281, 23.3, 3.466, 2.155, 2896.913, 4.8, 427.698, 7.11, "", 
  "", 72.704, 4.8, 71.1, 0.668}, {"TJK", "Asia", "Tajikistan", "2021-06-01", 
  13308., 0., 0., 90., 0., 0., 1395.313, 0., 0., 9.436, 0., 0., 0., "", "", 
  "", "", "", "", "", "", "", "", "", "", "", "", "", "", "", "", "", "", "", 
  "", "", "", "", "", "", 9.537642*^6, 64.281, 23.3, 3.466, 2.155, 2896.913, 
  4.8, 427.698, 7.11, "", "", 72.704, 4.8, 71.1, 0.668}, 
 {"TJK", "Asia", "Tajikistan", "2021-06-02", 13308., 0., 0., 90., 0., 0., 
  1395.313, 0., 0., 9.436, 0., 0., 0., "", "", "", "", "", "", "", "", "", 
  "", "", "", "", "", "", "", "", "", "", "", "", "", "", "", "", "", "", 
  9.537642*^6, 64.281, 23.3, 3.466, 2.155, 2896.913, 4.8, 427.698, 7.11, "", 
  "", 72.704, 4.8, 71.1, 0.668}, {"TJK", "Asia", "Tajikistan", "2021-06-03", 
  13308., 0., 0., 90., 0., 0., 1395.313, 0., 0., 9.436, 0., 0., 0., "", "", 
  "", "", "", "", "", "", "", "", "", "", "", "", "", "", "", "", "", "", "", 
  "", "", "", "", "", "", 9.537642*^6, 64.281, 23.3, 3.466, 2.155, 2896.913, 
  4.8, 427.698, 7.11, "", "", 72.704, 4.8, 71.1, 0.668}, 
 {"TJK", "Asia", "Tajikistan", "2021-06-04", 13308., 0., 0., 90., 0., 0., 
  1395.313, 0., 0., 9.436, 0., 0., 0., "", "", "", "", "", "", "", "", "", 
  "", "", "", "", "", "", "", "", "", "", "", "", "", "", "", "", "", "", 
  9.537642*^6, 64.281, 23.3, 3.466, 2.155, 2896.913, 4.8, 427.698, 7.11, "", 
  "", 72.704, 4.8, 71.1, 0.668}, {"TJK", "Asia", "Tajikistan", "2021-06-05", 
  13308., 0., 0., 90., 0., 0., 1395.313, 0., 0., 9.436, 0., 0., 0., "", "", 
  "", "", "", "", "", "", "", "", "", "", "", "", "", "", "", "", "", "", "", 
  "", "", "", "", "", "", 9.537642*^6, 64.281, 23.3, 3.466, 2.155, 2896.913, 
  4.8, 427.698, 7.11, "", "", 72.704, 4.8, 71.1, 0.668}, 
 {"TJK", "Asia", "Tajikistan", "2021-06-06", 13308., 0., 0., 90., 0., 0., 
  1395.313, 0., 0., 9.436, 0., 0., 0., "", "", "", "", "", "", "", "", "", 
  "", "", "", "", "", "", "", "", "", "", "", "", "", "", "", "", "", "", 
  9.537642*^6, 64.281, 23.3, 3.466, 2.155, 2896.913, 4.8, 427.698, 7.11, "", 
  "", 72.704, 4.8, 71.1, 0.668}, {"TJK", "Asia", "Tajikistan", "2021-06-07", 
  13308., 0., 0., 90., 0., 0., 1395.313, 0., 0., 9.436, 0., 0., "", "", "", 
  "", "", "", "", "", "", "", "", "", "", "", "", "", "", "", "", "", "", "", 
  "", "", "", "", "", "", 9.537642*^6, 64.281, 23.3, 3.466, 2.155, 2896.913, 
  4.8, 427.698, 7.11, "", "", 72.704, 4.8, 71.1, 0.668}, 
 {"TZA", "Africa", "Tanzania", "2020-03-16", 1., 1., "", "", "", "", 0.017, 
  0.017, "", "", "", "", "", "", "", "", "", "", "", "", "", "", "", "", "", 
  "", "", "", "", "", "", "", "", "", "", "", "", "", "", 8.33, 5.9734213*^7, 
  64.699, 17.7, 3.108, 1.874, 2683.304, 49.1, 217.288, 5.75, 3.3, 26.7, 
  47.953, 0.7, 65.46, 0.529}, {"TZA", "Africa", "Tanzania", "2020-03-17", 1., 
  0., "", "", "", "", 0.017, 0., "", "", "", "", "", "", "", "", "", "", "", 
  "", "", "", "", "", "", "", "", "", "", "", "", "", "", "", "", "", "", "", 
  "", 32.41, 5.9734213*^7, 64.699, 17.7, 3.108, 1.874, 2683.304, 49.1, 
  217.288, 5.75, 3.3, 26.7, 47.953, 0.7, 65.46, 0.529}, 
 {"TZA", "Africa", "Tanzania", "2020-03-18", 3., 2., "", "", "", "", 0.05, 
  0.033, "", "", "", "", "", "", "", "", "", "", "", "", "", "", "", "", "", 
  "", "", "", "", "", "", "", "", "", "", "", "", "", "", 36.11, 
  5.9734213*^7, 64.699, 17.7, 3.108, 1.874, 2683.304, 49.1, 217.288, 5.75, 
  3.3, 26.7, 47.953, 0.7, 65.46, 0.529}, {"TZA", "Africa", "Tanzania", 
  "2020-03-19", 6., 3., "", "", "", "", 0.1, 0.05, "", "", "", "", "", "", 
  "", "", "", "", "", "", "", "", "", "", "", "", "", "", "", "", "", "", "", 
  "", "", "", "", "", "", 36.11, 5.9734213*^7, 64.699, 17.7, 3.108, 1.874, 
  2683.304, 49.1, 217.288, 5.75, 3.3, 26.7, 47.953, 0.7, 65.46, 0.529}, 
 {"TZA", "Africa", "Tanzania", "2020-03-20", 6., 0., "", "", "", "", 0.1, 0., 
  "", "", "", "", "", "", "", "", "", "", "", "", "", "", "", "", "", "", "", 
  "", "", "", "", "", "", "", "", "", "", "", "", 36.11, 5.9734213*^7, 
  64.699, 17.7, 3.108, 1.874, 2683.304, 49.1, 217.288, 5.75, 3.3, 26.7, 
  47.953, 0.7, 65.46, 0.529}, {"TZA", "Africa", "Tanzania", "2020-03-21", 6., 
  0., 0.857, "", "", 0., 0.1, 0., 0.014, "", "", 0., "", "", "", "", "", "", 
  "", "", "", "", "", "", "", "", "", "", "", "", "", "", "", "", "", "", "", 
  "", "", 36.11, 5.9734213*^7, 64.699, 17.7, 3.108, 1.874, 2683.304, 49.1, 
  217.288, 5.75, 3.3, 26.7, 47.953, 0.7, 65.46, 0.529}, 
 {"TZA", "Africa", "Tanzania", "2020-03-22", 12., 6., 1.714, "", "", 0., 
  0.201, 0.1, 0.029, "", "", 0., "", "", "", "", "", "", "", "", "", "", "", 
  "", "", "", "", "", "", "", "", "", "", "", "", "", "", "", "", 36.11, 
  5.9734213*^7, 64.699, 17.7, 3.108, 1.874, 2683.304, 49.1, 217.288, 5.75, 
  3.3, 26.7, 47.953, 0.7, 65.46, 0.529}, {"TZA", "Africa", "Tanzania", 
  "2020-03-23", 12., 0., 1.571, "", "", 0., 0.201, 0., 0.026, "", "", 0., "", 
  "", "", "", "", "", "", "", "", "", "", "", "", "", "", "", "", "", "", "", 
  "", "", "", "", "", "", "", 36.11, 5.9734213*^7, 64.699, 17.7, 3.108, 
  1.874, 2683.304, 49.1, 217.288, 5.75, 3.3, 26.7, 47.953, 0.7, 65.46, 
  0.529}, {"TZA", "Africa", "Tanzania", "2020-03-24", 12., 0., 1.571, "", "", 
  0., 0.201, 0., 0.026, "", "", 0., "", "", "", "", "", "", "", "", "", "", 
  "", "", "", "", "", "", "", "", "", "", "", "", "", "", "", "", "", 36.11, 
  5.9734213*^7, 64.699, 17.7, 3.108, 1.874, 2683.304, 49.1, 217.288, 5.75, 
  3.3, 26.7, 47.953, 0.7, 65.46, 0.529}, {"TZA", "Africa", "Tanzania", 
  "2020-03-25", 12., 0., 1.286, "", "", 0., 0.201, 0., 0.022, "", "", 0., "", 
  "", "", "", "", "", "", "", "", "", "", "", "", "", "", "", "", "", "", "", 
  "", "", "", "", "", "", "", 36.11, 5.9734213*^7, 64.699, 17.7, 3.108, 
  1.874, 2683.304, 49.1, 217.288, 5.75, 3.3, 26.7, 47.953, 0.7, 65.46, 
  0.529}, {"TZA", "Africa", "Tanzania", "2020-03-26", 13., 1., 1., "", "", 
  0., 0.218, 0.017, 0.017, "", "", 0., "", "", "", "", "", "", "", "", "", 
  "", "", "", "", "", "", "", "", "", "", "", "", "", "", "", "", "", "", 
  44.44, 5.9734213*^7, 64.699, 17.7, 3.108, 1.874, 2683.304, 49.1, 217.288, 
  5.75, 3.3, 26.7, 47.953, 0.7, 65.46, 0.529}, 
 {"TZA", "Africa", "Tanzania", "2020-03-27", 13., 0., 1., "", "", 0., 0.218, 
  0., 0.017, "", "", 0., "", "", "", "", "", "", "", "", "", "", "", "", "", 
  "", "", "", "", "", "", "", "", "", "", "", "", "", "", 47.22, 
  5.9734213*^7, 64.699, 17.7, 3.108, 1.874, 2683.304, 49.1, 217.288, 5.75, 
  3.3, 26.7, 47.953, 0.7, 65.46, 0.529}, {"TZA", "Africa", "Tanzania", 
  "2020-03-28", 14., 1., 1.143, "", "", 0., 0.234, 0.017, 0.019, "", "", 0., 
  "", "", "", "", "", "", "", "", "", "", "", "", "", "", "", "", "", "", "", 
  "", "", "", "", "", "", "", "", 47.22, 5.9734213*^7, 64.699, 17.7, 3.108, 
  1.874, 2683.304, 49.1, 217.288, 5.75, 3.3, 26.7, 47.953, 0.7, 65.46, 
  0.529}, {"TZA", "Africa", "Tanzania", "2020-03-29", 14., 0., 0.286, "", "", 
  0., 0.234, 0., 0.005, "", "", 0., "", "", "", "", "", "", "", "", "", "", 
  "", "", "", "", "", "", "", "", "", "", "", "", "", "", "", "", "", 47.22, 
  5.9734213*^7, 64.699, 17.7, 3.108, 1.874, 2683.304, 49.1, 217.288, 5.75, 
  3.3, 26.7, 47.953, 0.7, 65.46, 0.529}, {"TZA", "Africa", "Tanzania", 
  "2020-03-30", 19., 5., 1., "", "", 0., 0.318, 0.084, 0.017, "", "", 0., "", 
  "", "", "", "", "", "", "", "", "", "", "", "", "", "", "", "", "", "", "", 
  "", "", "", "", "", "", "", 47.22, 5.9734213*^7, 64.699, 17.7, 3.108, 
  1.874, 2683.304, 49.1, 217.288, 5.75, 3.3, 26.7, 47.953, 0.7, 65.46, 
  0.529}, {"TZA", "Africa", "Tanzania", "2020-03-31", 19., 0., 1., 1., 1., 
  0.143, 0.318, 0., 0.017, 0.017, 0.017, 0.002, "", "", "", "", "", "", "", 
  "", "", "", "", "", "", "", "", "", "", "", "", "", "", "", "", "", "", "", 
  "", 47.22, 5.9734213*^7, 64.699, 17.7, 3.108, 1.874, 2683.304, 49.1, 
  217.288, 5.75, 3.3, 26.7, 47.953, 0.7, 65.46, 0.529}, 
 {"TZA", "Africa", "Tanzania", "2020-04-01", 20., 1., 1.143, 1., 0., 0.143, 
  0.335, 0.017, 0.019, 0.017, 0., 0.002, "", "", "", "", "", "", "", "", "", 
  "", "", "", "", "", "", "", "", "", "", "", "", "", "", "", "", "", "", 
  47.22, 5.9734213*^7, 64.699, 17.7, 3.108, 1.874, 2683.304, 49.1, 217.288, 
  5.75, 3.3, 26.7, 47.953, 0.7, 65.46, 0.529}, 
 {"TZA", "Africa", "Tanzania", "2020-04-02", 20., 0., 1., 1., 0., 0.143, 
  0.335, 0., 0.017, 0.017, 0., 0.002, "", "", "", "", "", "", "", "", "", "", 
  "", "", "", "", "", "", "", "", "", "", "", "", "", "", "", "", "", 47.22, 
  5.9734213*^7, 64.699, 17.7, 3.108, 1.874, 2683.304, 49.1, 217.288, 5.75, 
  3.3, 26.7, 47.953, 0.7, 65.46, 0.529}, {"TZA", "Africa", "Tanzania", 
  "2020-04-03", 20., 0., 1., 1., 0., 0.143, 0.335, 0., 0.017, 0.017, 0., 
  0.002, "", "", "", "", "", "", "", "", "", "", "", "", "", "", "", "", "", 
  "", "", "", "", "", "", "", "", "", "", 47.22, 5.9734213*^7, 64.699, 17.7, 
  3.108, 1.874, 2683.304, 49.1, 217.288, 5.75, 3.3, 26.7, 47.953, 0.7, 65.46, 
  0.529}, {"TZA", "Africa", "Tanzania", "2020-04-04", 20., 0., 0.857, 1., 0., 
  0.143, 0.335, 0., 0.014, 0.017, 0., 0.002, "", "", "", "", "", "", "", "", 
  "", "", "", "", "", "", "", "", "", "", "", "", "", "", "", "", "", "", "", 
  47.22, 5.9734213*^7, 64.699, 17.7, 3.108, 1.874, 2683.304, 49.1, 217.288, 
  5.75, 3.3, 26.7, 47.953, 0.7, 65.46, 0.529}, 
 {"TZA", "Africa", "Tanzania", "2020-04-05", 22., 2., 1.143, 1., 0., 0.143, 
  0.368, 0.033, 0.019, 0.017, 0., 0.002, "", "", "", "", "", "", "", "", "", 
  "", "", "", "", "", "", "", "", "", "", "", "", "", "", "", "", "", "", 
  47.22, 5.9734213*^7, 64.699, 17.7, 3.108, 1.874, 2683.304, 49.1, 217.288, 
  5.75, 3.3, 26.7, 47.953, 0.7, 65.46, 0.529}, 
 {"TZA", "Africa", "Tanzania", "2020-04-06", 24., 2., 0.714, 1., 0., 0.143, 
  0.402, 0.033, 0.012, 0.017, 0., 0.002, "", "", "", "", "", "", "", "", "", 
  "", "", "", "", "", "", "", "", "", "", "", "", "", "", "", "", "", "", 
  47.22, 5.9734213*^7, 64.699, 17.7, 3.108, 1.874, 2683.304, 49.1, 217.288, 
  5.75, 3.3, 26.7, 47.953, 0.7, 65.46, 0.529}, 
 {"TZA", "Africa", "Tanzania", "2020-04-07", 24., 0., 0.714, 1., 0., 0., 
  0.402, 0., 0.012, 0.017, 0., 0., "", "", "", "", "", "", "", "", "", "", 
  "", "", "", "", "", "", "", "", "", "", "", "", "", "", "", "", "", 47.22, 
  5.9734213*^7, 64.699, 17.7, 3.108, 1.874, 2683.304, 49.1, 217.288, 5.75, 
  3.3, 26.7, 47.953, 0.7, 65.46, 0.529}, {"TZA", "Africa", "Tanzania", 
  "2020-04-08", 25., 1., 0.714, 1., 0., 0., 0.419, 0.017, 0.012, 0.017, 0., 
  0., "", "", "", "", "", "", "", "", "", "", "", "", "", "", "", "", "", "", 
  "", "", "", "", "", "", "", "", "", 47.22, 5.9734213*^7, 64.699, 17.7, 
  3.108, 1.874, 2683.304, 49.1, 217.288, 5.75, 3.3, 26.7, 47.953, 0.7, 65.46, 
  0.529}, {"TZA", "Africa", "Tanzania", "2020-04-09", 25., 0., 0.714, 1., 0., 
  0., 0.419, 0., 0.012, 0.017, 0., 0., "", "", "", "", "", "", "", "", "", 
  "", "", "", "", "", "", "", "", "", "", "", "", "", "", "", "", "", "", 
  47.22, 5.9734213*^7, 64.699, 17.7, 3.108, 1.874, 2683.304, 49.1, 217.288, 
  5.75, 3.3, 26.7, 47.953, 0.7, 65.46, 0.529}, 
 {"TZA", "Africa", "Tanzania", "2020-04-10", 32., 7., 1.714, 3., 2., 0.286, 
  0.536, 0.117, 0.029, 0.05, 0.033, 0.005, "", "", "", "", "", "", "", "", 
  "", "", "", "", "", "", "", "", "", "", "", "", "", "", "", "", "", "", "", 
  47.22, 5.9734213*^7, 64.699, 17.7, 3.108, 1.874, 2683.304, 49.1, 217.288, 
  5.75, 3.3, 26.7, 47.953, 0.7, 65.46, 0.529}, 
 {"TZA", "Africa", "Tanzania", "2020-04-11", 32., 0., 1.714, 3., 0., 0.286, 
  0.536, 0., 0.029, 0.05, 0., 0.005, "", "", "", "", "", "", "", "", "", "", 
  "", "", "", "", "", "", "", "", "", "", "", "", "", "", "", "", "", 47.22, 
  5.9734213*^7, 64.699, 17.7, 3.108, 1.874, 2683.304, 49.1, 217.288, 5.75, 
  3.3, 26.7, 47.953, 0.7, 65.46, 0.529}, {"TZA", "Africa", "Tanzania", 
  "2020-04-12", 32., 0., 1.429, 3., 0., 0.286, 0.536, 0., 0.024, 0.05, 0., 
  0.005, "", "", "", "", "", "", "", "", "", "", "", "", "", "", "", "", "", 
  "", "", "", "", "", "", "", "", "", "", 50., 5.9734213*^7, 64.699, 17.7, 
  3.108, 1.874, 2683.304, 49.1, 217.288, 5.75, 3.3, 26.7, 47.953, 0.7, 65.46, 
  0.529}, {"TZA", "Africa", "Tanzania", "2020-04-13", 49., 17., 3.571, 3., 
  0., 0.286, 0.82, 0.285, 0.06, 0.05, 0., 0.005, "", "", "", "", "", "", "", 
  "", "", "", "", "", "", "", "", "", "", "", "", "", "", "", "", "", "", "", 
  "", 50., 5.9734213*^7, 64.699, 17.7, 3.108, 1.874, 2683.304, 49.1, 217.288, 
  5.75, 3.3, 26.7, 47.953, 0.7, 65.46, 0.529}, 
 {"TZA", "Africa", "Tanzania", "2020-04-14", 53., 4., 4.143, 3., 0., 0.286, 
  0.887, 0.067, 0.069, 0.05, 0., 0.005, "", "", "", "", "", "", "", "", "", 
  "", "", "", "", "", "", "", "", "", "", "", "", "", "", "", "", "", "", 
  50., 5.9734213*^7, 64.699, 17.7, 3.108, 1.874, 2683.304, 49.1, 217.288, 
  5.75, 3.3, 26.7, 47.953, 0.7, 65.46, 0.529}, 
 {"TZA", "Africa", "Tanzania", "2020-04-15", 88., 35., 9., 4., 1., 0.429, 
  1.473, 0.586, 0.151, 0.067, 0.017, 0.007, "", "", "", "", "", "", "", "", 
  "", "", "", "", "", "", "", "", "", "", "", "", "", "", "", "", "", "", "", 
  50., 5.9734213*^7, 64.699, 17.7, 3.108, 1.874, 2683.304, 49.1, 217.288, 
  5.75, 3.3, 26.7, 47.953, 0.7, 65.46, 0.529}, 
 {"TZA", "Africa", "Tanzania", "2020-04-16", 94., 6., 9.857, 4., 0., 0.429, 
  1.574, 0.1, 0.165, 0.067, 0., 0.007, "", "", "", "", "", "", "", "", "", 
  "", "", "", "", "", "", "", "", "", "", "", "", "", "", "", "", "", "", 
  50., 5.9734213*^7, 64.699, 17.7, 3.108, 1.874, 2683.304, 49.1, 217.288, 
  5.75, 3.3, 26.7, 47.953, 0.7, 65.46, 0.529}, 
 {"TZA", "Africa", "Tanzania", "2020-04-17", 147., 53., 16.429, 5., 1., 
  0.286, 2.461, 0.887, 0.275, 0.084, 0.017, 0.005, "", "", "", "", "", "", 
  "", "", "", "", "", "", "", "", "", "", "", "", "", "", "", "", "", "", "", 
  "", "", 50., 5.9734213*^7, 64.699, 17.7, 3.108, 1.874, 2683.304, 49.1, 
  217.288, 5.75, 3.3, 26.7, 47.953, 0.7, 65.46, 0.529}, 
 {"TZA", "Africa", "Tanzania", "2020-04-18", 147., 0., 16.429, 5., 0., 0.286, 
  2.461, 0., 0.275, 0.084, 0., 0.005, 1.09, "", "", "", "", "", "", "", "", 
  "", "", "", "", "", "", "", "", "", "", "", "", "", "", "", "", "", "", 
  50., 5.9734213*^7, 64.699, 17.7, 3.108, 1.874, 2683.304, 49.1, 217.288, 
  5.75, 3.3, 26.7, 47.953, 0.7, 65.46, 0.529}, 
 {"TZA", "Africa", "Tanzania", "2020-04-19", 170., 23., 19.714, 7., 2., 
  0.571, 2.846, 0.385, 0.33, 0.117, 0.033, 0.01, 1.12, "", "", "", "", "", 
  "", "", "", "", "", "", "", "", "", "", "", "", "", "", "", "", "", "", "", 
  "", "", 50., 5.9734213*^7, 64.699, 17.7, 3.108, 1.874, 2683.304, 49.1, 
  217.288, 5.75, 3.3, 26.7, 47.953, 0.7, 65.46, 0.529}, 
 {"TZA", "Africa", "Tanzania", "2020-04-20", 254., 84., 29.286, 10., 3., 1., 
  4.252, 1.406, 0.49, 0.167, 0.05, 0.017, 1.11, "", "", "", "", "", "", "", 
  "", "", "", "", "", "", "", "", "", "", "", "", "", "", "", "", "", "", "", 
  50., 5.9734213*^7, 64.699, 17.7, 3.108, 1.874, 2683.304, 49.1, 217.288, 
  5.75, 3.3, 26.7, 47.953, 0.7, 65.46, 0.529}, 
 {"TZA", "Africa", "Tanzania", "2020-04-21", 254., 0., 28.714, 10., 0., 1., 
  4.252, 0., 0.481, 0.167, 0., 0.017, 0.97, "", "", "", "", "", "", "", "", 
  "", "", "", "", "", "", "", "", "", "", "", "", "", "", "", "", "", "", 
  50., 5.9734213*^7, 64.699, 17.7, 3.108, 1.874, 2683.304, 49.1, 217.288, 
  5.75, 3.3, 26.7, 47.953, 0.7, 65.46, 0.529}, 
 {"TZA", "Africa", "Tanzania", "2020-04-22", 284., 30., 28., 10., 0., 0.857, 
  4.754, 0.502, 0.469, 0.167, 0., 0.014, 0.83, "", "", "", "", "", "", "", 
  "", "", "", "", "", "", "", "", "", "", "", "", "", "", "", "", "", "", "", 
  50., 5.9734213*^7, 64.699, 17.7, 3.108, 1.874, 2683.304, 49.1, 217.288, 
  5.75, 3.3, 26.7, 47.953, 0.7, 65.46, 0.529}, 
 {"TZA", "Africa", "Tanzania", "2020-04-23", 284., 0., 27.143, 10., 0., 
  0.857, 4.754, 0., 0.454, 0.167, 0., 0.014, 0.68, "", "", "", "", "", "", 
  "", "", "", "", "", "", "", "", "", "", "", "", "", "", "", "", "", "", "", 
  "", 50., 5.9734213*^7, 64.699, 17.7, 3.108, 1.874, 2683.304, 49.1, 217.288, 
  5.75, 3.3, 26.7, 47.953, 0.7, 65.46, 0.529}, 
 {"TZA", "Africa", "Tanzania", "2020-04-24", 299., 15., 21.714, 10., 0., 
  0.714, 5.006, 0.251, 0.364, 0.167, 0., 0.012, 0.56, "", "", "", "", "", "", 
  "", "", "", "", "", "", "", "", "", "", "", "", "", "", "", "", "", "", "", 
  "", 50., 5.9734213*^7, 64.699, 17.7, 3.108, 1.874, 2683.304, 49.1, 217.288, 
  5.75, 3.3, 26.7, 47.953, 0.7, 65.46, 0.529}, 
 {"TZA", "Africa", "Tanzania", "2020-04-25", 299., 0., 21.714, 10., 0., 
  0.714, 5.006, 0., 0.364, 0.167, 0., 0.012, 0.45, "", "", "", "", "", "", 
  "", "", "", "", "", "", "", "", "", "", "", "", "", "", "", "", "", "", "", 
  "", 50., 5.9734213*^7, 64.699, 17.7, 3.108, 1.874, 2683.304, 49.1, 217.288, 
  5.75, 3.3, 26.7, 47.953, 0.7, 65.46, 0.529}, 
 {"TZA", "Africa", "Tanzania", "2020-04-26", 299., 0., 18.429, 10., 0., 
  0.429, 5.006, 0., 0.309, 0.167, 0., 0.007, 0.35, "", "", "", "", "", "", 
  "", "", "", "", "", "", "", "", "", "", "", "", "", "", "", "", "", "", "", 
  "", 50., 5.9734213*^7, 64.699, 17.7, 3.108, 1.874, 2683.304, 49.1, 217.288, 
  5.75, 3.3, 26.7, 47.953, 0.7, 65.46, 0.529}, 
 {"TZA", "Africa", "Tanzania", "2020-04-27", 299., 0., 6.429, 10., 0., 0., 
  5.006, 0., 0.108, 0.167, 0., 0., 0.26, "", "", "", "", "", "", "", "", "", 
  "", "", "", "", "", "", "", "", "", "", "", "", "", "", "", "", "", 50., 
  5.9734213*^7, 64.699, 17.7, 3.108, 1.874, 2683.304, 49.1, 217.288, 5.75, 
  3.3, 26.7, 47.953, 0.7, 65.46, 0.529}, {"TZA", "Africa", "Tanzania", 
  "2020-04-28", 299., 0., 6.429, 10., 0., 0., 5.006, 0., 0.108, 0.167, 0., 
  0., 0.25, "", "", "", "", "", "", "", "", "", "", "", "", "", "", "", "", 
  "", "", "", "", "", "", "", "", "", "", 50., 5.9734213*^7, 64.699, 17.7, 
  3.108, 1.874, 2683.304, 49.1, 217.288, 5.75, 3.3, 26.7, 47.953, 0.7, 65.46, 
  0.529}, {"TZA", "Africa", "Tanzania", "2020-04-29", 480., 181., 28., 16., 
  6., 0.857, 8.036, 3.03, 0.469, 0.268, 0.1, 0.014, 0.22, "", "", "", "", "", 
  "", "", "", "", "", "", "", "", "", "", "", "", "", "", "", "", "", "", "", 
  "", "", 50., 5.9734213*^7, 64.699, 17.7, 3.108, 1.874, 2683.304, 49.1, 
  217.288, 5.75, 3.3, 26.7, 47.953, 0.7, 65.46, 0.529}, 
 {"TZA", "Africa", "Tanzania", "2020-04-30", 480., 0., 28., 16., 0., 0.857, 
  8.036, 0., 0.469, 0.268, 0., 0.014, 0.19, "", "", "", "", "", "", "", "", 
  "", "", "", "", "", "", "", "", "", "", "", "", "", "", "", "", "", "", 
  50., 5.9734213*^7, 64.699, 17.7, 3.108, 1.874, 2683.304, 49.1, 217.288, 
  5.75, 3.3, 26.7, 47.953, 0.7, 65.46, 0.529}, 
 {"TZA", "Africa", "Tanzania", "2020-05-01", 480., 0., 25.857, 16., 0., 
  0.857, 8.036, 0., 0.433, 0.268, 0., 0.014, 0.16, "", "", "", "", "", "", 
  "", "", "", "", "", "", "", "", "", "", "", "", "", "", "", "", "", "", "", 
  "", 50., 5.9734213*^7, 64.699, 17.7, 3.108, 1.874, 2683.304, 49.1, 217.288, 
  5.75, 3.3, 26.7, 47.953, 0.7, 65.46, 0.529}, 
 {"TZA", "Africa", "Tanzania", "2020-05-02", 480., 0., 25.857, 16., 0., 
  0.857, 8.036, 0., 0.433, 0.268, 0., 0.014, 0.17, "", "", "", "", "", "", 
  "", "", "", "", "", "", "", "", "", "", "", "", "", "", "", "", "", "", "", 
  "", 50., 5.9734213*^7, 64.699, 17.7, 3.108, 1.874, 2683.304, 49.1, 217.288, 
  5.75, 3.3, 26.7, 47.953, 0.7, 65.46, 0.529}, 
 {"TZA", "Africa", "Tanzania", "2020-05-03", 480., 0., 25.857, 16., 0., 
  0.857, 8.036, 0., 0.433, 0.268, 0., 0.014, 0.16, "", "", "", "", "", "", 
  "", "", "", "", "", "", "", "", "", "", "", "", "", "", "", "", "", "", "", 
  "", 50., 5.9734213*^7, 64.699, 17.7, 3.108, 1.874, 2683.304, 49.1, 217.288, 
  5.75, 3.3, 26.7, 47.953, 0.7, 65.46, 0.529}, 
 {"TZA", "Africa", "Tanzania", "2020-05-04", 480., 0., 25.857, 16., 0., 
  0.857, 8.036, 0., 0.433, 0.268, 0., 0.014, 0.17, "", "", "", "", "", "", 
  "", "", "", "", "", "", "", "", "", "", "", "", "", "", "", "", "", "", "", 
  "", 50., 5.9734213*^7, 64.699, 17.7, 3.108, 1.874, 2683.304, 49.1, 217.288, 
  5.75, 3.3, 26.7, 47.953, 0.7, 65.46, 0.529}, 
 {"TZA", "Africa", "Tanzania", "2020-05-05", 480., 0., 25.857, 16., 0., 
  0.857, 8.036, 0., 0.433, 0.268, 0., 0.014, 0.21, "", "", "", "", "", "", 
  "", "", "", "", "", "", "", "", "", "", "", "", "", "", "", "", "", "", "", 
  "", 50., 5.9734213*^7, 64.699, 17.7, 3.108, 1.874, 2683.304, 49.1, 217.288, 
  5.75, 3.3, 26.7, 47.953, 0.7, 65.46, 0.529}, 
 {"TZA", "Africa", "Tanzania", "2020-05-06", 480., 0., 0., 16., 0., 0., 
  8.036, 0., 0., 0.268, 0., 0., 0.26, "", "", "", "", "", "", "", "", "", "", 
  "", "", "", "", "", "", "", "", "", "", "", "", "", "", "", "", 50., 
  5.9734213*^7, 64.699, 17.7, 3.108, 1.874, 2683.304, 49.1, 217.288, 5.75, 
  3.3, 26.7, 47.953, 0.7, 65.46, 0.529}, {"TZA", "Africa", "Tanzania", 
  "2020-05-07", 480., 0., 0., 16., 0., 0., 8.036, 0., 0., 0.268, 0., 0., 
  0.32, "", "", "", "", "", "", "", "", "", "", "", "", "", "", "", "", "", 
  "", "", "", "", "", "", "", "", "", 50., 5.9734213*^7, 64.699, 17.7, 3.108, 
  1.874, 2683.304, 49.1, 217.288, 5.75, 3.3, 26.7, 47.953, 0.7, 65.46, 
  0.529}, {"TZA", "Africa", "Tanzania", "2020-05-08", 509., 29., 4.143, 21., 
  5., 0.714, 8.521, 0.485, 0.069, 0.352, 0.084, 0.012, 0.37, "", "", "", "", 
  "", "", "", "", "", "", "", "", "", "", "", "", "", "", "", "", "", "", "", 
  "", "", "", 50., 5.9734213*^7, 64.699, 17.7, 3.108, 1.874, 2683.304, 49.1, 
  217.288, 5.75, 3.3, 26.7, 47.953, 0.7, 65.46, 0.529}, 
 {"TZA", "Africa", "Tanzania", "2020-05-09", 509., 0., 4.143, 21., 0., 0.714, 
  8.521, 0., 0.069, 0.352, 0., 0.012, 0.31, "", "", "", "", "", "", "", "", 
  "", "", "", "", "", "", "", "", "", "", "", "", "", "", "", "", "", "", 
  50., 5.9734213*^7, 64.699, 17.7, 3.108, 1.874, 2683.304, 49.1, 217.288, 
  5.75, 3.3, 26.7, 47.953, 0.7, 65.46, 0.529}, 
 {"TZA", "Africa", "Tanzania", "2020-05-10", 509., 0., 4.143, 21., 0., 0.714, 
  8.521, 0., 0.069, 0.352, 0., 0.012, 0.23, "", "", "", "", "", "", "", "", 
  "", "", "", "", "", "", "", "", "", "", "", "", "", "", "", "", "", "", 
  50., 5.9734213*^7, 64.699, 17.7, 3.108, 1.874, 2683.304, 49.1, 217.288, 
  5.75, 3.3, 26.7, 47.953, 0.7, 65.46, 0.529}, 
 {"TZA", "Africa", "Tanzania", "2020-05-11", 509., 0., 4.143, 21., 0., 0.714, 
  8.521, 0., 0.069, 0.352, 0., 0.012, 0.18, "", "", "", "", "", "", "", "", 
  "", "", "", "", "", "", "", "", "", "", "", "", "", "", "", "", "", "", 
  50., 5.9734213*^7, 64.699, 17.7, 3.108, 1.874, 2683.304, 49.1, 217.288, 
  5.75, 3.3, 26.7, 47.953, 0.7, 65.46, 0.529}, 
 {"TZA", "Africa", "Tanzania", "2020-05-12", 509., 0., 4.143, 21., 0., 0.714, 
  8.521, 0., 0.069, 0.352, 0., 0.012, 0.14, "", "", "", "", "", "", "", "", 
  "", "", "", "", "", "", "", "", "", "", "", "", "", "", "", "", "", "", 
  50., 5.9734213*^7, 64.699, 17.7, 3.108, 1.874, 2683.304, 49.1, 217.288, 
  5.75, 3.3, 26.7, 47.953, 0.7, 65.46, 0.529}, 
 {"TZA", "Africa", "Tanzania", "2020-05-13", 509., 0., 4.143, 21., 0., 0.714, 
  8.521, 0., 0.069, 0.352, 0., 0.012, 0.11, "", "", "", "", "", "", "", "", 
  "", "", "", "", "", "", "", "", "", "", "", "", "", "", "", "", "", "", 
  50., 5.9734213*^7, 64.699, 17.7, 3.108, 1.874, 2683.304, 49.1, 217.288, 
  5.75, 3.3, 26.7, 47.953, 0.7, 65.46, 0.529}, 
 {"TZA", "Africa", "Tanzania", "2020-05-14", 509., 0., 4.143, 21., 0., 0.714, 
  8.521, 0., 0.069, 0.352, 0., 0.012, 0.08, "", "", "", "", "", "", "", "", 
  "", "", "", "", "", "", "", "", "", "", "", "", "", "", "", "", "", "", 
  50., 5.9734213*^7, 64.699, 17.7, 3.108, 1.874, 2683.304, 49.1, 217.288, 
  5.75, 3.3, 26.7, 47.953, 0.7, 65.46, 0.529}, 
 {"TZA", "Africa", "Tanzania", "2020-05-15", 509., 0., 0., 21., 0., 0., 
  8.521, 0., 0., 0.352, 0., 0., 0.05, "", "", "", "", "", "", "", "", "", "", 
  "", "", "", "", "", "", "", "", "", "", "", "", "", "", "", "", 50., 
  5.9734213*^7, 64.699, 17.7, 3.108, 1.874, 2683.304, 49.1, 217.288, 5.75, 
  3.3, 26.7, 47.953, 0.7, 65.46, 0.529}, {"TZA", "Africa", "Tanzania", 
  "2020-05-16", 509., 0., 0., 21., 0., 0., 8.521, 0., 0., 0.352, 0., 0., 
  0.05, "", "", "", "", "", "", "", "", "", "", "", "", "", "", "", "", "", 
  "", "", "", "", "", "", "", "", "", 50., 5.9734213*^7, 64.699, 17.7, 3.108, 
  1.874, 2683.304, 49.1, 217.288, 5.75, 3.3, 26.7, 47.953, 0.7, 65.46, 
  0.529}, {"TZA", "Africa", "Tanzania", "2020-05-17", 509., 0., 0., 21., 0., 
  0., 8.521, 0., 0., 0.352, 0., 0., 0.04, "", "", "", "", "", "", "", "", "", 
  "", "", "", "", "", "", "", "", "", "", "", "", "", "", "", "", "", 50., 
  5.9734213*^7, 64.699, 17.7, 3.108, 1.874, 2683.304, 49.1, 217.288, 5.75, 
  3.3, 26.7, 47.953, 0.7, 65.46, 0.529}, {"TZA", "Africa", "Tanzania", 
  "2020-05-18", 509., 0., 0., 21., 0., 0., 8.521, 0., 0., 0.352, 0., 0., 
  0.03, "", "", "", "", "", "", "", "", "", "", "", "", "", "", "", "", "", 
  "", "", "", "", "", "", "", "", "", 38.89, 5.9734213*^7, 64.699, 17.7, 
  3.108, 1.874, 2683.304, 49.1, 217.288, 5.75, 3.3, 26.7, 47.953, 0.7, 65.46, 
  0.529}, {"TZA", "Africa", "Tanzania", "2020-05-19", 509., 0., 0., 21., 0., 
  0., 8.521, 0., 0., 0.352, 0., 0., 0.03, "", "", "", "", "", "", "", "", "", 
  "", "", "", "", "", "", "", "", "", "", "", "", "", "", "", "", "", 38.89, 
  5.9734213*^7, 64.699, 17.7, 3.108, 1.874, 2683.304, 49.1, 217.288, 5.75, 
  3.3, 26.7, 47.953, 0.7, 65.46, 0.529}, {"TZA", "Africa", "Tanzania", 
  "2020-05-20", 509., 0., 0., 21., 0., 0., 8.521, 0., 0., 0.352, 0., 0., 
  0.02, "", "", "", "", "", "", "", "", "", "", "", "", "", "", "", "", "", 
  "", "", "", "", "", "", "", "", "", 38.89, 5.9734213*^7, 64.699, 17.7, 
  3.108, 1.874, 2683.304, 49.1, 217.288, 5.75, 3.3, 26.7, 47.953, 0.7, 65.46, 
  0.529}, {"TZA", "Africa", "Tanzania", "2020-05-21", 509., 0., 0., 21., 0., 
  0., 8.521, 0., 0., 0.352, 0., 0., 0.01, "", "", "", "", "", "", "", "", "", 
  "", "", "", "", "", "", "", "", "", "", "", "", "", "", "", "", "", 38.89, 
  5.9734213*^7, 64.699, 17.7, 3.108, 1.874, 2683.304, 49.1, 217.288, 5.75, 
  3.3, 26.7, 47.953, 0.7, 65.46, 0.529}, {"TZA", "Africa", "Tanzania", 
  "2020-05-22", 509., 0., 0., 21., 0., 0., 8.521, 0., 0., 0.352, 0., 0., 0., 
  "", "", "", "", "", "", "", "", "", "", "", "", "", "", "", "", "", "", "", 
  "", "", "", "", "", "", "", 38.89, 5.9734213*^7, 64.699, 17.7, 3.108, 
  1.874, 2683.304, 49.1, 217.288, 5.75, 3.3, 26.7, 47.953, 0.7, 65.46, 
  0.529}, {"TZA", "Africa", "Tanzania", "2020-05-23", 509., 0., 0., 21., 0., 
  0., 8.521, 0., 0., 0.352, 0., 0., 0.01, "", "", "", "", "", "", "", "", "", 
  "", "", "", "", "", "", "", "", "", "", "", "", "", "", "", "", "", 38.89, 
  5.9734213*^7, 64.699, 17.7, 3.108, 1.874, 2683.304, 49.1, 217.288, 5.75, 
  3.3, 26.7, 47.953, 0.7, 65.46, 0.529}, {"TZA", "Africa", "Tanzania", 
  "2020-05-24", 509., 0., 0., 21., 0., 0., 8.521, 0., 0., 0.352, 0., 0., 
  0.01, "", "", "", "", "", "", "", "", "", "", "", "", "", "", "", "", "", 
  "", "", "", "", "", "", "", "", "", 38.89, 5.9734213*^7, 64.699, 17.7, 
  3.108, 1.874, 2683.304, 49.1, 217.288, 5.75, 3.3, 26.7, 47.953, 0.7, 65.46, 
  0.529}, {"TZA", "Africa", "Tanzania", "2020-05-25", 509., 0., 0., 21., 0., 
  0., 8.521, 0., 0., 0.352, 0., 0., 0.01, "", "", "", "", "", "", "", "", "", 
  "", "", "", "", "", "", "", "", "", "", "", "", "", "", "", "", "", 38.89, 
  5.9734213*^7, 64.699, 17.7, 3.108, 1.874, 2683.304, 49.1, 217.288, 5.75, 
  3.3, 26.7, 47.953, 0.7, 65.46, 0.529}, {"TZA", "Africa", "Tanzania", 
  "2020-05-26", 509., 0., 0., 21., 0., 0., 8.521, 0., 0., 0.352, 0., 0., 
  0.01, "", "", "", "", "", "", "", "", "", "", "", "", "", "", "", "", "", 
  "", "", "", "", "", "", "", "", "", 38.89, 5.9734213*^7, 64.699, 17.7, 
  3.108, 1.874, 2683.304, 49.1, 217.288, 5.75, 3.3, 26.7, 47.953, 0.7, 65.46, 
  0.529}, {"TZA", "Africa", "Tanzania", "2020-05-27", 509., 0., 0., 21., 0., 
  0., 8.521, 0., 0., 0.352, 0., 0., 0.01, "", "", "", "", "", "", "", "", "", 
  "", "", "", "", "", "", "", "", "", "", "", "", "", "", "", "", "", 41.67, 
  5.9734213*^7, 64.699, 17.7, 3.108, 1.874, 2683.304, 49.1, 217.288, 5.75, 
  3.3, 26.7, 47.953, 0.7, 65.46, 0.529}, {"TZA", "Africa", "Tanzania", 
  "2020-05-28", 509., 0., 0., 21., 0., 0., 8.521, 0., 0., 0.352, 0., 0., 0., 
  "", "", "", "", "", "", "", "", "", "", "", "", "", "", "", "", "", "", "", 
  "", "", "", "", "", "", "", 41.67, 5.9734213*^7, 64.699, 17.7, 3.108, 
  1.874, 2683.304, 49.1, 217.288, 5.75, 3.3, 26.7, 47.953, 0.7, 65.46, 
  0.529}, {"TZA", "Africa", "Tanzania", "2020-05-29", 509., 0., 0., 21., 0., 
  0., 8.521, 0., 0., 0.352, 0., 0., 0., "", "", "", "", "", "", "", "", "", 
  "", "", "", "", "", "", "", "", "", "", "", "", "", "", "", "", "", 41.67, 
  5.9734213*^7, 64.699, 17.7, 3.108, 1.874, 2683.304, 49.1, 217.288, 5.75, 
  3.3, 26.7, 47.953, 0.7, 65.46, 0.529}, {"TZA", "Africa", "Tanzania", 
  "2020-05-30", 509., 0., 0., 21., 0., 0., 8.521, 0., 0., 0.352, 0., 0., 0., 
  "", "", "", "", "", "", "", "", "", "", "", "", "", "", "", "", "", "", "", 
  "", "", "", "", "", "", "", 41.67, 5.9734213*^7, 64.699, 17.7, 3.108, 
  1.874, 2683.304, 49.1, 217.288, 5.75, 3.3, 26.7, 47.953, 0.7, 65.46, 
  0.529}, {"TZA", "Africa", "Tanzania", "2020-05-31", 509., 0., 0., 21., 0., 
  0., 8.521, 0., 0., 0.352, 0., 0., 0., "", "", "", "", "", "", "", "", "", 
  "", "", "", "", "", "", "", "", "", "", "", "", "", "", "", "", "", 41.67, 
  5.9734213*^7, 64.699, 17.7, 3.108, 1.874, 2683.304, 49.1, 217.288, 5.75, 
  3.3, 26.7, 47.953, 0.7, 65.46, 0.529}, {"TZA", "Africa", "Tanzania", 
  "2020-06-01", 509., 0., 0., 21., 0., 0., 8.521, 0., 0., 0.352, 0., 0., 0., 
  "", "", "", "", "", "", "", "", "", "", "", "", "", "", "", "", "", "", "", 
  "", "", "", "", "", "", "", 32.41, 5.9734213*^7, 64.699, 17.7, 3.108, 
  1.874, 2683.304, 49.1, 217.288, 5.75, 3.3, 26.7, 47.953, 0.7, 65.46, 
  0.529}, {"TZA", "Africa", "Tanzania", "2020-06-02", 509., 0., 0., 21., 0., 
  0., 8.521, 0., 0., 0.352, 0., 0., 0., "", "", "", "", "", "", "", "", "", 
  "", "", "", "", "", "", "", "", "", "", "", "", "", "", "", "", "", 32.41, 
  5.9734213*^7, 64.699, 17.7, 3.108, 1.874, 2683.304, 49.1, 217.288, 5.75, 
  3.3, 26.7, 47.953, 0.7, 65.46, 0.529}, {"TZA", "Africa", "Tanzania", 
  "2020-06-03", 509., 0., 0., 21., 0., 0., 8.521, 0., 0., 0.352, 0., 0., 0., 
  "", "", "", "", "", "", "", "", "", "", "", "", "", "", "", "", "", "", "", 
  "", "", "", "", "", "", "", 32.41, 5.9734213*^7, 64.699, 17.7, 3.108, 
  1.874, 2683.304, 49.1, 217.288, 5.75, 3.3, 26.7, 47.953, 0.7, 65.46, 
  0.529}, {"TZA", "Africa", "Tanzania", "2020-06-04", 509., 0., 0., 21., 0., 
  0., 8.521, 0., 0., 0.352, 0., 0., 0., "", "", "", "", "", "", "", "", "", 
  "", "", "", "", "", "", "", "", "", "", "", "", "", "", "", "", "", 32.41, 
  5.9734213*^7, 64.699, 17.7, 3.108, 1.874, 2683.304, 49.1, 217.288, 5.75, 
  3.3, 26.7, 47.953, 0.7, 65.46, 0.529}, {"TZA", "Africa", "Tanzania", 
  "2020-06-05", 509., 0., 0., 21., 0., 0., 8.521, 0., 0., 0.352, 0., 0., 0., 
  "", "", "", "", "", "", "", "", "", "", "", "", "", "", "", "", "", "", "", 
  "", "", "", "", "", "", "", 32.41, 5.9734213*^7, 64.699, 17.7, 3.108, 
  1.874, 2683.304, 49.1, 217.288, 5.75, 3.3, 26.7, 47.953, 0.7, 65.46, 
  0.529}, {"TZA", "Africa", "Tanzania", "2020-06-06", 509., 0., 0., 21., 0., 
  0., 8.521, 0., 0., 0.352, 0., 0., 0., "", "", "", "", "", "", "", "", "", 
  "", "", "", "", "", "", "", "", "", "", "", "", "", "", "", "", "", 32.41, 
  5.9734213*^7, 64.699, 17.7, 3.108, 1.874, 2683.304, 49.1, 217.288, 5.75, 
  3.3, 26.7, 47.953, 0.7, 65.46, 0.529}, {"TZA", "Africa", "Tanzania", 
  "2020-06-07", 509., 0., 0., 21., 0., 0., 8.521, 0., 0., 0.352, 0., 0., 0., 
  "", "", "", "", "", "", "", "", "", "", "", "", "", "", "", "", "", "", "", 
  "", "", "", "", "", "", "", 32.41, 5.9734213*^7, 64.699, 17.7, 3.108, 
  1.874, 2683.304, 49.1, 217.288, 5.75, 3.3, 26.7, 47.953, 0.7, 65.46, 
  0.529}, {"TZA", "Africa", "Tanzania", "2020-06-08", 509., 0., 0., 21., 0., 
  0., 8.521, 0., 0., 0.352, 0., 0., 0., "", "", "", "", "", "", "", "", "", 
  "", "", "", "", "", "", "", "", "", "", "", "", "", "", "", "", "", 32.41, 
  5.9734213*^7, 64.699, 17.7, 3.108, 1.874, 2683.304, 49.1, 217.288, 5.75, 
  3.3, 26.7, 47.953, 0.7, 65.46, 0.529}, {"TZA", "Africa", "Tanzania", 
  "2020-06-09", 509., 0., 0., 21., 0., 0., 8.521, 0., 0., 0.352, 0., 0., 0., 
  "", "", "", "", "", "", "", "", "", "", "", "", "", "", "", "", "", "", "", 
  "", "", "", "", "", "", "", 32.41, 5.9734213*^7, 64.699, 17.7, 3.108, 
  1.874, 2683.304, 49.1, 217.288, 5.75, 3.3, 26.7, 47.953, 0.7, 65.46, 
  0.529}, {"TZA", "Africa", "Tanzania", "2020-06-10", 509., 0., 0., 21., 0., 
  0., 8.521, 0., 0., 0.352, 0., 0., 0., "", "", "", "", "", "", "", "", "", 
  "", "", "", "", "", "", "", "", "", "", "", "", "", "", "", "", "", 32.41, 
  5.9734213*^7, 64.699, 17.7, 3.108, 1.874, 2683.304, 49.1, 217.288, 5.75, 
  3.3, 26.7, 47.953, 0.7, 65.46, 0.529}, {"TZA", "Africa", "Tanzania", 
  "2020-06-11", 509., 0., 0., 21., 0., 0., 8.521, 0., 0., 0.352, 0., 0., 0., 
  "", "", "", "", "", "", "", "", "", "", "", "", "", "", "", "", "", "", "", 
  "", "", "", "", "", "", "", 32.41, 5.9734213*^7, 64.699, 17.7, 3.108, 
  1.874, 2683.304, 49.1, 217.288, 5.75, 3.3, 26.7, 47.953, 0.7, 65.46, 
  0.529}, {"TZA", "Africa", "Tanzania", "2020-06-12", 509., 0., 0., 21., 0., 
  0., 8.521, 0., 0., 0.352, 0., 0., 0., "", "", "", "", "", "", "", "", "", 
  "", "", "", "", "", "", "", "", "", "", "", "", "", "", "", "", "", 32.41, 
  5.9734213*^7, 64.699, 17.7, 3.108, 1.874, 2683.304, 49.1, 217.288, 5.75, 
  3.3, 26.7, 47.953, 0.7, 65.46, 0.529}, {"TZA", "Africa", "Tanzania", 
  "2020-06-13", 509., 0., 0., 21., 0., 0., 8.521, 0., 0., 0.352, 0., 0., 0., 
  "", "", "", "", "", "", "", "", "", "", "", "", "", "", "", "", "", "", "", 
  "", "", "", "", "", "", "", 32.41, 5.9734213*^7, 64.699, 17.7, 3.108, 
  1.874, 2683.304, 49.1, 217.288, 5.75, 3.3, 26.7, 47.953, 0.7, 65.46, 
  0.529}, {"TZA", "Africa", "Tanzania", "2020-06-14", 509., 0., 0., 21., 0., 
  0., 8.521, 0., 0., 0.352, 0., 0., 0., "", "", "", "", "", "", "", "", "", 
  "", "", "", "", "", "", "", "", "", "", "", "", "", "", "", "", "", 32.41, 
  5.9734213*^7, 64.699, 17.7, 3.108, 1.874, 2683.304, 49.1, 217.288, 5.75, 
  3.3, 26.7, 47.953, 0.7, 65.46, 0.529}, {"TZA", "Africa", "Tanzania", 
  "2020-06-15", 509., 0., 0., 21., 0., 0., 8.521, 0., 0., 0.352, 0., 0., 0., 
  "", "", "", "", "", "", "", "", "", "", "", "", "", "", "", "", "", "", "", 
  "", "", "", "", "", "", "", 32.41, 5.9734213*^7, 64.699, 17.7, 3.108, 
  1.874, 2683.304, 49.1, 217.288, 5.75, 3.3, 26.7, 47.953, 0.7, 65.46, 
  0.529}, {"TZA", "Africa", "Tanzania", "2020-06-16", 509., 0., 0., 21., 0., 
  0., 8.521, 0., 0., 0.352, 0., 0., 0., "", "", "", "", "", "", "", "", "", 
  "", "", "", "", "", "", "", "", "", "", "", "", "", "", "", "", "", 32.41, 
  5.9734213*^7, 64.699, 17.7, 3.108, 1.874, 2683.304, 49.1, 217.288, 5.75, 
  3.3, 26.7, 47.953, 0.7, 65.46, 0.529}, {"TZA", "Africa", "Tanzania", 
  "2020-06-17", 509., 0., 0., 21., 0., 0., 8.521, 0., 0., 0.352, 0., 0., 0., 
  "", "", "", "", "", "", "", "", "", "", "", "", "", "", "", "", "", "", "", 
  "", "", "", "", "", "", "", 32.41, 5.9734213*^7, 64.699, 17.7, 3.108, 
  1.874, 2683.304, 49.1, 217.288, 5.75, 3.3, 26.7, 47.953, 0.7, 65.46, 
  0.529}, {"TZA", "Africa", "Tanzania", "2020-06-18", 509., 0., 0., 21., 0., 
  0., 8.521, 0., 0., 0.352, 0., 0., 0., "", "", "", "", "", "", "", "", "", 
  "", "", "", "", "", "", "", "", "", "", "", "", "", "", "", "", "", 32.41, 
  5.9734213*^7, 64.699, 17.7, 3.108, 1.874, 2683.304, 49.1, 217.288, 5.75, 
  3.3, 26.7, 47.953, 0.7, 65.46, 0.529}, {"TZA", "Africa", "Tanzania", 
  "2020-06-19", 509., 0., 0., 21., 0., 0., 8.521, 0., 0., 0.352, 0., 0., 0., 
  "", "", "", "", "", "", "", "", "", "", "", "", "", "", "", "", "", "", "", 
  "", "", "", "", "", "", "", 32.41, 5.9734213*^7, 64.699, 17.7, 3.108, 
  1.874, 2683.304, 49.1, 217.288, 5.75, 3.3, 26.7, 47.953, 0.7, 65.46, 
  0.529}, {"TZA", "Africa", "Tanzania", "2020-06-20", 509., 0., 0., 21., 0., 
  0., 8.521, 0., 0., 0.352, 0., 0., 0., "", "", "", "", "", "", "", "", "", 
  "", "", "", "", "", "", "", "", "", "", "", "", "", "", "", "", "", 32.41, 
  5.9734213*^7, 64.699, 17.7, 3.108, 1.874, 2683.304, 49.1, 217.288, 5.75, 
  3.3, 26.7, 47.953, 0.7, 65.46, 0.529}, {"TZA", "Africa", "Tanzania", 
  "2020-06-21", 509., 0., 0., 21., 0., 0., 8.521, 0., 0., 0.352, 0., 0., 0., 
  "", "", "", "", "", "", "", "", "", "", "", "", "", "", "", "", "", "", "", 
  "", "", "", "", "", "", "", 32.41, 5.9734213*^7, 64.699, 17.7, 3.108, 
  1.874, 2683.304, 49.1, 217.288, 5.75, 3.3, 26.7, 47.953, 0.7, 65.46, 
  0.529}, {"TZA", "Africa", "Tanzania", "2020-06-22", 509., 0., 0., 21., 0., 
  0., 8.521, 0., 0., 0.352, 0., 0., 0., "", "", "", "", "", "", "", "", "", 
  "", "", "", "", "", "", "", "", "", "", "", "", "", "", "", "", "", 32.41, 
  5.9734213*^7, 64.699, 17.7, 3.108, 1.874, 2683.304, 49.1, 217.288, 5.75, 
  3.3, 26.7, 47.953, 0.7, 65.46, 0.529}, {"TZA", "Africa", "Tanzania", 
  "2020-06-23", 509., 0., 0., 21., 0., 0., 8.521, 0., 0., 0.352, 0., 0., 0., 
  "", "", "", "", "", "", "", "", "", "", "", "", "", "", "", "", "", "", "", 
  "", "", "", "", "", "", "", 32.41, 5.9734213*^7, 64.699, 17.7, 3.108, 
  1.874, 2683.304, 49.1, 217.288, 5.75, 3.3, 26.7, 47.953, 0.7, 65.46, 
  0.529}, {"TZA", "Africa", "Tanzania", "2020-06-24", 509., 0., 0., 21., 0., 
  0., 8.521, 0., 0., 0.352, 0., 0., 0., "", "", "", "", "", "", "", "", "", 
  "", "", "", "", "", "", "", "", "", "", "", "", "", "", "", "", "", 32.41, 
  5.9734213*^7, 64.699, 17.7, 3.108, 1.874, 2683.304, 49.1, 217.288, 5.75, 
  3.3, 26.7, 47.953, 0.7, 65.46, 0.529}, {"TZA", "Africa", "Tanzania", 
  "2020-06-25", 509., 0., 0., 21., 0., 0., 8.521, 0., 0., 0.352, 0., 0., 0., 
  "", "", "", "", "", "", "", "", "", "", "", "", "", "", "", "", "", "", "", 
  "", "", "", "", "", "", "", 32.41, 5.9734213*^7, 64.699, 17.7, 3.108, 
  1.874, 2683.304, 49.1, 217.288, 5.75, 3.3, 26.7, 47.953, 0.7, 65.46, 
  0.529}, {"TZA", "Africa", "Tanzania", "2020-06-26", 509., 0., 0., 21., 0., 
  0., 8.521, 0., 0., 0.352, 0., 0., 0., "", "", "", "", "", "", "", "", "", 
  "", "", "", "", "", "", "", "", "", "", "", "", "", "", "", "", "", 32.41, 
  5.9734213*^7, 64.699, 17.7, 3.108, 1.874, 2683.304, 49.1, 217.288, 5.75, 
  3.3, 26.7, 47.953, 0.7, 65.46, 0.529}, {"TZA", "Africa", "Tanzania", 
  "2020-06-27", 509., 0., 0., 21., 0., 0., 8.521, 0., 0., 0.352, 0., 0., 0., 
  "", "", "", "", "", "", "", "", "", "", "", "", "", "", "", "", "", "", "", 
  "", "", "", "", "", "", "", 32.41, 5.9734213*^7, 64.699, 17.7, 3.108, 
  1.874, 2683.304, 49.1, 217.288, 5.75, 3.3, 26.7, 47.953, 0.7, 65.46, 
  0.529}, {"TZA", "Africa", "Tanzania", "2020-06-28", 509., 0., 0., 21., 0., 
  0., 8.521, 0., 0., 0.352, 0., 0., 0., "", "", "", "", "", "", "", "", "", 
  "", "", "", "", "", "", "", "", "", "", "", "", "", "", "", "", "", 32.41, 
  5.9734213*^7, 64.699, 17.7, 3.108, 1.874, 2683.304, 49.1, 217.288, 5.75, 
  3.3, 26.7, 47.953, 0.7, 65.46, 0.529}, {"TZA", "Africa", "Tanzania", 
  "2020-06-29", 509., 0., 0., 21., 0., 0., 8.521, 0., 0., 0.352, 0., 0., 0., 
  "", "", "", "", "", "", "", "", "", "", "", "", "", "", "", "", "", "", "", 
  "", "", "", "", "", "", "", 28.7, 5.9734213*^7, 64.699, 17.7, 3.108, 1.874, 
  2683.304, 49.1, 217.288, 5.75, 3.3, 26.7, 47.953, 0.7, 65.46, 0.529}, 
 {"TZA", "Africa", "Tanzania", "2020-06-30", 509., 0., 0., 21., 0., 0., 
  8.521, 0., 0., 0.352, 0., 0., 0., "", "", "", "", "", "", "", "", "", "", 
  "", "", "", "", "", "", "", "", "", "", "", "", "", "", "", "", 28.7, 
  5.9734213*^7, 64.699, 17.7, 3.108, 1.874, 2683.304, 49.1, 217.288, 5.75, 
  3.3, 26.7, 47.953, 0.7, 65.46, 0.529}, {"TZA", "Africa", "Tanzania", 
  "2020-07-01", 509., 0., 0., 21., 0., 0., 8.521, 0., 0., 0.352, 0., 0., 0., 
  "", "", "", "", "", "", "", "", "", "", "", "", "", "", "", "", "", "", "", 
  "", "", "", "", "", "", "", 28.7, 5.9734213*^7, 64.699, 17.7, 3.108, 1.874, 
  2683.304, 49.1, 217.288, 5.75, 3.3, 26.7, 47.953, 0.7, 65.46, 0.529}, 
 {"TZA", "Africa", "Tanzania", "2020-07-02", 509., 0., 0., 21., 0., 0., 
  8.521, 0., 0., 0.352, 0., 0., 0., "", "", "", "", "", "", "", "", "", "", 
  "", "", "", "", "", "", "", "", "", "", "", "", "", "", "", "", 28.7, 
  5.9734213*^7, 64.699, 17.7, 3.108, 1.874, 2683.304, 49.1, 217.288, 5.75, 
  3.3, 26.7, 47.953, 0.7, 65.46, 0.529}, {"TZA", "Africa", "Tanzania", 
  "2020-07-03", 509., 0., 0., 21., 0., 0., 8.521, 0., 0., 0.352, 0., 0., 0., 
  "", "", "", "", "", "", "", "", "", "", "", "", "", "", "", "", "", "", "", 
  "", "", "", "", "", "", "", 28.7, 5.9734213*^7, 64.699, 17.7, 3.108, 1.874, 
  2683.304, 49.1, 217.288, 5.75, 3.3, 26.7, 47.953, 0.7, 65.46, 0.529}, 
 {"TZA", "Africa", "Tanzania", "2020-07-04", 509., 0., 0., 21., 0., 0., 
  8.521, 0., 0., 0.352, 0., 0., 0., "", "", "", "", "", "", "", "", "", "", 
  "", "", "", "", "", "", "", "", "", "", "", "", "", "", "", "", 28.7, 
  5.9734213*^7, 64.699, 17.7, 3.108, 1.874, 2683.304, 49.1, 217.288, 5.75, 
  3.3, 26.7, 47.953, 0.7, 65.46, 0.529}, {"TZA", "Africa", "Tanzania", 
  "2020-07-05", 509., 0., 0., 21., 0., 0., 8.521, 0., 0., 0.352, 0., 0., 0., 
  "", "", "", "", "", "", "", "", "", "", "", "", "", "", "", "", "", "", "", 
  "", "", "", "", "", "", "", 28.7, 5.9734213*^7, 64.699, 17.7, 3.108, 1.874, 
  2683.304, 49.1, 217.288, 5.75, 3.3, 26.7, 47.953, 0.7, 65.46, 0.529}, 
 {"TZA", "Africa", "Tanzania", "2020-07-06", 509., 0., 0., 21., 0., 0., 
  8.521, 0., 0., 0.352, 0., 0., 0., "", "", "", "", "", "", "", "", "", "", 
  "", "", "", "", "", "", "", "", "", "", "", "", "", "", "", "", 28.7, 
  5.9734213*^7, 64.699, 17.7, 3.108, 1.874, 2683.304, 49.1, 217.288, 5.75, 
  3.3, 26.7, 47.953, 0.7, 65.46, 0.529}, {"TZA", "Africa", "Tanzania", 
  "2020-07-07", 509., 0., 0., 21., 0., 0., 8.521, 0., 0., 0.352, 0., 0., 0., 
  "", "", "", "", "", "", "", "", "", "", "", "", "", "", "", "", "", "", "", 
  "", "", "", "", "", "", "", 28.7, 5.9734213*^7, 64.699, 17.7, 3.108, 1.874, 
  2683.304, 49.1, 217.288, 5.75, 3.3, 26.7, 47.953, 0.7, 65.46, 0.529}, 
 {"TZA", "Africa", "Tanzania", "2020-07-08", 509., 0., 0., 21., 0., 0., 
  8.521, 0., 0., 0.352, 0., 0., 0., "", "", "", "", "", "", "", "", "", "", 
  "", "", "", "", "", "", "", "", "", "", "", "", "", "", "", "", 28.7, 
  5.9734213*^7, 64.699, 17.7, 3.108, 1.874, 2683.304, 49.1, 217.288, 5.75, 
  3.3, 26.7, 47.953, 0.7, 65.46, 0.529}, {"TZA", "Africa", "Tanzania", 
  "2020-07-09", 509., 0., 0., 21., 0., 0., 8.521, 0., 0., 0.352, 0., 0., 0., 
  "", "", "", "", "", "", "", "", "", "", "", "", "", "", "", "", "", "", "", 
  "", "", "", "", "", "", "", 28.7, 5.9734213*^7, 64.699, 17.7, 3.108, 1.874, 
  2683.304, 49.1, 217.288, 5.75, 3.3, 26.7, 47.953, 0.7, 65.46, 0.529}, 
 {"TZA", "Africa", "Tanzania", "2020-07-10", 509., 0., 0., 21., 0., 0., 
  8.521, 0., 0., 0.352, 0., 0., 0., "", "", "", "", "", "", "", "", "", "", 
  "", "", "", "", "", "", "", "", "", "", "", "", "", "", "", "", 28.7, 
  5.9734213*^7, 64.699, 17.7, 3.108, 1.874, 2683.304, 49.1, 217.288, 5.75, 
  3.3, 26.7, 47.953, 0.7, 65.46, 0.529}, {"TZA", "Africa", "Tanzania", 
  "2020-07-11", 509., 0., 0., 21., 0., 0., 8.521, 0., 0., 0.352, 0., 0., 0., 
  "", "", "", "", "", "", "", "", "", "", "", "", "", "", "", "", "", "", "", 
  "", "", "", "", "", "", "", 28.7, 5.9734213*^7, 64.699, 17.7, 3.108, 1.874, 
  2683.304, 49.1, 217.288, 5.75, 3.3, 26.7, 47.953, 0.7, 65.46, 0.529}, 
 {"TZA", "Africa", "Tanzania", "2020-07-12", 509., 0., 0., 21., 0., 0., 
  8.521, 0., 0., 0.352, 0., 0., 0., "", "", "", "", "", "", "", "", "", "", 
  "", "", "", "", "", "", "", "", "", "", "", "", "", "", "", "", 28.7, 
  5.9734213*^7, 64.699, 17.7, 3.108, 1.874, 2683.304, 49.1, 217.288, 5.75, 
  3.3, 26.7, 47.953, 0.7, 65.46, 0.529}, {"TZA", "Africa", "Tanzania", 
  "2020-07-13", 509., 0., 0., 21., 0., 0., 8.521, 0., 0., 0.352, 0., 0., 0., 
  "", "", "", "", "", "", "", "", "", "", "", "", "", "", "", "", "", "", "", 
  "", "", "", "", "", "", "", 28.7, 5.9734213*^7, 64.699, 17.7, 3.108, 1.874, 
  2683.304, 49.1, 217.288, 5.75, 3.3, 26.7, 47.953, 0.7, 65.46, 0.529}, 
 {"TZA", "Africa", "Tanzania", "2020-07-14", 509., 0., 0., 21., 0., 0., 
  8.521, 0., 0., 0.352, 0., 0., 0., "", "", "", "", "", "", "", "", "", "", 
  "", "", "", "", "", "", "", "", "", "", "", "", "", "", "", "", 28.7, 
  5.9734213*^7, 64.699, 17.7, 3.108, 1.874, 2683.304, 49.1, 217.288, 5.75, 
  3.3, 26.7, 47.953, 0.7, 65.46, 0.529}, {"TZA", "Africa", "Tanzania", 
  "2020-07-15", 509., 0., 0., 21., 0., 0., 8.521, 0., 0., 0.352, 0., 0., 0., 
  "", "", "", "", "", "", "", "", "", "", "", "", "", "", "", "", "", "", "", 
  "", "", "", "", "", "", "", 28.7, 5.9734213*^7, 64.699, 17.7, 3.108, 1.874, 
  2683.304, 49.1, 217.288, 5.75, 3.3, 26.7, 47.953, 0.7, 65.46, 0.529}, 
 {"TZA", "Africa", "Tanzania", "2020-07-16", 509., 0., 0., 21., 0., 0., 
  8.521, 0., 0., 0.352, 0., 0., 0., "", "", "", "", "", "", "", "", "", "", 
  "", "", "", "", "", "", "", "", "", "", "", "", "", "", "", "", 28.7, 
  5.9734213*^7, 64.699, 17.7, 3.108, 1.874, 2683.304, 49.1, 217.288, 5.75, 
  3.3, 26.7, 47.953, 0.7, 65.46, 0.529}, {"TZA", "Africa", "Tanzania", 
  "2020-07-17", 509., 0., 0., 21., 0., 0., 8.521, 0., 0., 0.352, 0., 0., 0., 
  "", "", "", "", "", "", "", "", "", "", "", "", "", "", "", "", "", "", "", 
  "", "", "", "", "", "", "", 28.7, 5.9734213*^7, 64.699, 17.7, 3.108, 1.874, 
  2683.304, 49.1, 217.288, 5.75, 3.3, 26.7, 47.953, 0.7, 65.46, 0.529}, 
 {"TZA", "Africa", "Tanzania", "2020-07-18", 509., 0., 0., 21., 0., 0., 
  8.521, 0., 0., 0.352, 0., 0., 0., "", "", "", "", "", "", "", "", "", "", 
  "", "", "", "", "", "", "", "", "", "", "", "", "", "", "", "", 28.7, 
  5.9734213*^7, 64.699, 17.7, 3.108, 1.874, 2683.304, 49.1, 217.288, 5.75, 
  3.3, 26.7, 47.953, 0.7, 65.46, 0.529}, {"TZA", "Africa", "Tanzania", 
  "2020-07-19", 509., 0., 0., 21., 0., 0., 8.521, 0., 0., 0.352, 0., 0., 0., 
  "", "", "", "", "", "", "", "", "", "", "", "", "", "", "", "", "", "", "", 
  "", "", "", "", "", "", "", 28.7, 5.9734213*^7, 64.699, 17.7, 3.108, 1.874, 
  2683.304, 49.1, 217.288, 5.75, 3.3, 26.7, 47.953, 0.7, 65.46, 0.529}, 
 {"TZA", "Africa", "Tanzania", "2020-07-20", 509., 0., 0., 21., 0., 0., 
  8.521, 0., 0., 0.352, 0., 0., 0., "", "", "", "", "", "", "", "", "", "", 
  "", "", "", "", "", "", "", "", "", "", "", "", "", "", "", "", 31.48, 
  5.9734213*^7, 64.699, 17.7, 3.108, 1.874, 2683.304, 49.1, 217.288, 5.75, 
  3.3, 26.7, 47.953, 0.7, 65.46, 0.529}, {"TZA", "Africa", "Tanzania", 
  "2020-07-21", 509., 0., 0., 21., 0., 0., 8.521, 0., 0., 0.352, 0., 0., 0., 
  "", "", "", "", "", "", "", "", "", "", "", "", "", "", "", "", "", "", "", 
  "", "", "", "", "", "", "", 31.48, 5.9734213*^7, 64.699, 17.7, 3.108, 
  1.874, 2683.304, 49.1, 217.288, 5.75, 3.3, 26.7, 47.953, 0.7, 65.46, 
  0.529}, {"TZA", "Africa", "Tanzania", "2020-07-22", 509., 0., 0., 21., 0., 
  0., 8.521, 0., 0., 0.352, 0., 0., 0., "", "", "", "", "", "", "", "", "", 
  "", "", "", "", "", "", "", "", "", "", "", "", "", "", "", "", "", 31.48, 
  5.9734213*^7, 64.699, 17.7, 3.108, 1.874, 2683.304, 49.1, 217.288, 5.75, 
  3.3, 26.7, 47.953, 0.7, 65.46, 0.529}, {"TZA", "Africa", "Tanzania", 
  "2020-07-23", 509., 0., 0., 21., 0., 0., 8.521, 0., 0., 0.352, 0., 0., 0., 
  "", "", "", "", "", "", "", "", "", "", "", "", "", "", "", "", "", "", "", 
  "", "", "", "", "", "", "", 31.48, 5.9734213*^7, 64.699, 17.7, 3.108, 
  1.874, 2683.304, 49.1, 217.288, 5.75, 3.3, 26.7, 47.953, 0.7, 65.46, 
  0.529}, {"TZA", "Africa", "Tanzania", "2020-07-24", 509., 0., 0., 21., 0., 
  0., 8.521, 0., 0., 0.352, 0., 0., 0., "", "", "", "", "", "", "", "", "", 
  "", "", "", "", "", "", "", "", "", "", "", "", "", "", "", "", "", 31.48, 
  5.9734213*^7, 64.699, 17.7, 3.108, 1.874, 2683.304, 49.1, 217.288, 5.75, 
  3.3, 26.7, 47.953, 0.7, 65.46, 0.529}, {"TZA", "Africa", "Tanzania", 
  "2020-07-25", 509., 0., 0., 21., 0., 0., 8.521, 0., 0., 0.352, 0., 0., 0., 
  "", "", "", "", "", "", "", "", "", "", "", "", "", "", "", "", "", "", "", 
  "", "", "", "", "", "", "", 31.48, 5.9734213*^7, 64.699, 17.7, 3.108, 
  1.874, 2683.304, 49.1, 217.288, 5.75, 3.3, 26.7, 47.953, 0.7, 65.46, 
  0.529}, {"TZA", "Africa", "Tanzania", "2020-07-26", 509., 0., 0., 21., 0., 
  0., 8.521, 0., 0., 0.352, 0., 0., 0., "", "", "", "", "", "", "", "", "", 
  "", "", "", "", "", "", "", "", "", "", "", "", "", "", "", "", "", 31.48, 
  5.9734213*^7, 64.699, 17.7, 3.108, 1.874, 2683.304, 49.1, 217.288, 5.75, 
  3.3, 26.7, 47.953, 0.7, 65.46, 0.529}, {"TZA", "Africa", "Tanzania", 
  "2020-07-27", 509., 0., 0., 21., 0., 0., 8.521, 0., 0., 0.352, 0., 0., 0., 
  "", "", "", "", "", "", "", "", "", "", "", "", "", "", "", "", "", "", "", 
  "", "", "", "", "", "", "", 31.48, 5.9734213*^7, 64.699, 17.7, 3.108, 
  1.874, 2683.304, 49.1, 217.288, 5.75, 3.3, 26.7, 47.953, 0.7, 65.46, 
  0.529}, {"TZA", "Africa", "Tanzania", "2020-07-28", 509., 0., 0., 21., 0., 
  0., 8.521, 0., 0., 0.352, 0., 0., 0., "", "", "", "", "", "", "", "", "", 
  "", "", "", "", "", "", "", "", "", "", "", "", "", "", "", "", "", 31.48, 
  5.9734213*^7, 64.699, 17.7, 3.108, 1.874, 2683.304, 49.1, 217.288, 5.75, 
  3.3, 26.7, 47.953, 0.7, 65.46, 0.529}, {"TZA", "Africa", "Tanzania", 
  "2020-07-29", 509., 0., 0., 21., 0., 0., 8.521, 0., 0., 0.352, 0., 0., 0., 
  "", "", "", "", "", "", "", "", "", "", "", "", "", "", "", "", "", "", "", 
  "", "", "", "", "", "", "", 31.48, 5.9734213*^7, 64.699, 17.7, 3.108, 
  1.874, 2683.304, 49.1, 217.288, 5.75, 3.3, 26.7, 47.953, 0.7, 65.46, 
  0.529}, {"TZA", "Africa", "Tanzania", "2020-07-30", 509., 0., 0., 21., 0., 
  0., 8.521, 0., 0., 0.352, 0., 0., 0., "", "", "", "", "", "", "", "", "", 
  "", "", "", "", "", "", "", "", "", "", "", "", "", "", "", "", "", 31.48, 
  5.9734213*^7, 64.699, 17.7, 3.108, 1.874, 2683.304, 49.1, 217.288, 5.75, 
  3.3, 26.7, 47.953, 0.7, 65.46, 0.529}, {"TZA", "Africa", "Tanzania", 
  "2020-07-31", 509., 0., 0., 21., 0., 0., 8.521, 0., 0., 0.352, 0., 0., 0., 
  "", "", "", "", "", "", "", "", "", "", "", "", "", "", "", "", "", "", "", 
  "", "", "", "", "", "", "", 31.48, 5.9734213*^7, 64.699, 17.7, 3.108, 
  1.874, 2683.304, 49.1, 217.288, 5.75, 3.3, 26.7, 47.953, 0.7, 65.46, 
  0.529}, {"TZA", "Africa", "Tanzania", "2020-08-01", 509., 0., 0., 21., 0., 
  0., 8.521, 0., 0., 0.352, 0., 0., 0., "", "", "", "", "", "", "", "", "", 
  "", "", "", "", "", "", "", "", "", "", "", "", "", "", "", "", "", 31.48, 
  5.9734213*^7, 64.699, 17.7, 3.108, 1.874, 2683.304, 49.1, 217.288, 5.75, 
  3.3, 26.7, 47.953, 0.7, 65.46, 0.529}, {"TZA", "Africa", "Tanzania", 
  "2020-08-02", 509., 0., 0., 21., 0., 0., 8.521, 0., 0., 0.352, 0., 0., 0., 
  "", "", "", "", "", "", "", "", "", "", "", "", "", "", "", "", "", "", "", 
  "", "", "", "", "", "", "", 31.48, 5.9734213*^7, 64.699, 17.7, 3.108, 
  1.874, 2683.304, 49.1, 217.288, 5.75, 3.3, 26.7, 47.953, 0.7, 65.46, 
  0.529}, {"TZA", "Africa", "Tanzania", "2020-08-03", 509., 0., 0., 21., 0., 
  0., 8.521, 0., 0., 0.352, 0., 0., 0., "", "", "", "", "", "", "", "", "", 
  "", "", "", "", "", "", "", "", "", "", "", "", "", "", "", "", "", 31.48, 
  5.9734213*^7, 64.699, 17.7, 3.108, 1.874, 2683.304, 49.1, 217.288, 5.75, 
  3.3, 26.7, 47.953, 0.7, 65.46, 0.529}, {"TZA", "Africa", "Tanzania", 
  "2020-08-04", 509., 0., 0., 21., 0., 0., 8.521, 0., 0., 0.352, 0., 0., 0., 
  "", "", "", "", "", "", "", "", "", "", "", "", "", "", "", "", "", "", "", 
  "", "", "", "", "", "", "", 31.48, 5.9734213*^7, 64.699, 17.7, 3.108, 
  1.874, 2683.304, 49.1, 217.288, 5.75, 3.3, 26.7, 47.953, 0.7, 65.46, 
  0.529}, {"TZA", "Africa", "Tanzania", "2020-08-05", 509., 0., 0., 21., 0., 
  0., 8.521, 0., 0., 0.352, 0., 0., 0., "", "", "", "", "", "", "", "", "", 
  "", "", "", "", "", "", "", "", "", "", "", "", "", "", "", "", "", 31.48, 
  5.9734213*^7, 64.699, 17.7, 3.108, 1.874, 2683.304, 49.1, 217.288, 5.75, 
  3.3, 26.7, 47.953, 0.7, 65.46, 0.529}, {"TZA", "Africa", "Tanzania", 
  "2020-08-06", 509., 0., 0., 21., 0., 0., 8.521, 0., 0., 0.352, 0., 0., 0., 
  "", "", "", "", "", "", "", "", "", "", "", "", "", "", "", "", "", "", "", 
  "", "", "", "", "", "", "", 31.48, 5.9734213*^7, 64.699, 17.7, 3.108, 
  1.874, 2683.304, 49.1, 217.288, 5.75, 3.3, 26.7, 47.953, 0.7, 65.46, 
  0.529}, {"TZA", "Africa", "Tanzania", "2020-08-07", 509., 0., 0., 21., 0., 
  0., 8.521, 0., 0., 0.352, 0., 0., 0., "", "", "", "", "", "", "", "", "", 
  "", "", "", "", "", "", "", "", "", "", "", "", "", "", "", "", "", 31.48, 
  5.9734213*^7, 64.699, 17.7, 3.108, 1.874, 2683.304, 49.1, 217.288, 5.75, 
  3.3, 26.7, 47.953, 0.7, 65.46, 0.529}, {"TZA", "Africa", "Tanzania", 
  "2020-08-08", 509., 0., 0., 21., 0., 0., 8.521, 0., 0., 0.352, 0., 0., 0., 
  "", "", "", "", "", "", "", "", "", "", "", "", "", "", "", "", "", "", "", 
  "", "", "", "", "", "", "", 31.48, 5.9734213*^7, 64.699, 17.7, 3.108, 
  1.874, 2683.304, 49.1, 217.288, 5.75, 3.3, 26.7, 47.953, 0.7, 65.46, 
  0.529}, {"TZA", "Africa", "Tanzania", "2020-08-09", 509., 0., 0., 21., 0., 
  0., 8.521, 0., 0., 0.352, 0., 0., 0., "", "", "", "", "", "", "", "", "", 
  "", "", "", "", "", "", "", "", "", "", "", "", "", "", "", "", "", 31.48, 
  5.9734213*^7, 64.699, 17.7, 3.108, 1.874, 2683.304, 49.1, 217.288, 5.75, 
  3.3, 26.7, 47.953, 0.7, 65.46, 0.529}, {"TZA", "Africa", "Tanzania", 
  "2020-08-10", 509., 0., 0., 21., 0., 0., 8.521, 0., 0., 0.352, 0., 0., 0., 
  "", "", "", "", "", "", "", "", "", "", "", "", "", "", "", "", "", "", "", 
  "", "", "", "", "", "", "", 31.48, 5.9734213*^7, 64.699, 17.7, 3.108, 
  1.874, 2683.304, 49.1, 217.288, 5.75, 3.3, 26.7, 47.953, 0.7, 65.46, 
  0.529}, {"TZA", "Africa", "Tanzania", "2020-08-11", 509., 0., 0., 21., 0., 
  0., 8.521, 0., 0., 0.352, 0., 0., 0., "", "", "", "", "", "", "", "", "", 
  "", "", "", "", "", "", "", "", "", "", "", "", "", "", "", "", "", 31.48, 
  5.9734213*^7, 64.699, 17.7, 3.108, 1.874, 2683.304, 49.1, 217.288, 5.75, 
  3.3, 26.7, 47.953, 0.7, 65.46, 0.529}, {"TZA", "Africa", "Tanzania", 
  "2020-08-12", 509., 0., 0., 21., 0., 0., 8.521, 0., 0., 0.352, 0., 0., 0., 
  "", "", "", "", "", "", "", "", "", "", "", "", "", "", "", "", "", "", "", 
  "", "", "", "", "", "", "", 31.48, 5.9734213*^7, 64.699, 17.7, 3.108, 
  1.874, 2683.304, 49.1, 217.288, 5.75, 3.3, 26.7, 47.953, 0.7, 65.46, 
  0.529}, {"TZA", "Africa", "Tanzania", "2020-08-13", 509., 0., 0., 21., 0., 
  0., 8.521, 0., 0., 0.352, 0., 0., 0., "", "", "", "", "", "", "", "", "", 
  "", "", "", "", "", "", "", "", "", "", "", "", "", "", "", "", "", 31.48, 
  5.9734213*^7, 64.699, 17.7, 3.108, 1.874, 2683.304, 49.1, 217.288, 5.75, 
  3.3, 26.7, 47.953, 0.7, 65.46, 0.529}, {"TZA", "Africa", "Tanzania", 
  "2020-08-14", 509., 0., 0., 21., 0., 0., 8.521, 0., 0., 0.352, 0., 0., 0., 
  "", "", "", "", "", "", "", "", "", "", "", "", "", "", "", "", "", "", "", 
  "", "", "", "", "", "", "", 31.48, 5.9734213*^7, 64.699, 17.7, 3.108, 
  1.874, 2683.304, 49.1, 217.288, 5.75, 3.3, 26.7, 47.953, 0.7, 65.46, 
  0.529}, {"TZA", "Africa", "Tanzania", "2020-08-15", 509., 0., 0., 21., 0., 
  0., 8.521, 0., 0., 0.352, 0., 0., 0., "", "", "", "", "", "", "", "", "", 
  "", "", "", "", "", "", "", "", "", "", "", "", "", "", "", "", "", 31.48, 
  5.9734213*^7, 64.699, 17.7, 3.108, 1.874, 2683.304, 49.1, 217.288, 5.75, 
  3.3, 26.7, 47.953, 0.7, 65.46, 0.529}, {"TZA", "Africa", "Tanzania", 
  "2020-08-16", 509., 0., 0., 21., 0., 0., 8.521, 0., 0., 0.352, 0., 0., 0., 
  "", "", "", "", "", "", "", "", "", "", "", "", "", "", "", "", "", "", "", 
  "", "", "", "", "", "", "", 31.48, 5.9734213*^7, 64.699, 17.7, 3.108, 
  1.874, 2683.304, 49.1, 217.288, 5.75, 3.3, 26.7, 47.953, 0.7, 65.46, 
  0.529}, {"TZA", "Africa", "Tanzania", "2020-08-17", 509., 0., 0., 21., 0., 
  0., 8.521, 0., 0., 0.352, 0., 0., 0., "", "", "", "", "", "", "", "", "", 
  "", "", "", "", "", "", "", "", "", "", "", "", "", "", "", "", "", 31.48, 
  5.9734213*^7, 64.699, 17.7, 3.108, 1.874, 2683.304, 49.1, 217.288, 5.75, 
  3.3, 26.7, 47.953, 0.7, 65.46, 0.529}, {"TZA", "Africa", "Tanzania", 
  "2020-08-18", 509., 0., 0., 21., 0., 0., 8.521, 0., 0., 0.352, 0., 0., 0., 
  "", "", "", "", "", "", "", "", "", "", "", "", "", "", "", "", "", "", "", 
  "", "", "", "", "", "", "", 25.93, 5.9734213*^7, 64.699, 17.7, 3.108, 
  1.874, 2683.304, 49.1, 217.288, 5.75, 3.3, 26.7, 47.953, 0.7, 65.46, 
  0.529}, {"TZA", "Africa", "Tanzania", "2020-08-19", 509., 0., 0., 21., 0., 
  0., 8.521, 0., 0., 0.352, 0., 0., 0., "", "", "", "", "", "", "", "", "", 
  "", "", "", "", "", "", "", "", "", "", "", "", "", "", "", "", "", 25.93, 
  5.9734213*^7, 64.699, 17.7, 3.108, 1.874, 2683.304, 49.1, 217.288, 5.75, 
  3.3, 26.7, 47.953, 0.7, 65.46, 0.529}, {"TZA", "Africa", "Tanzania", 
  "2020-08-20", 509., 0., 0., 21., 0., 0., 8.521, 0., 0., 0.352, 0., 0., 0., 
  "", "", "", "", "", "", "", "", "", "", "", "", "", "", "", "", "", "", "", 
  "", "", "", "", "", "", "", 25.93, 5.9734213*^7, 64.699, 17.7, 3.108, 
  1.874, 2683.304, 49.1, 217.288, 5.75, 3.3, 26.7, 47.953, 0.7, 65.46, 
  0.529}, {"TZA", "Africa", "Tanzania", "2020-08-21", 509., 0., 0., 21., 0., 
  0., 8.521, 0., 0., 0.352, 0., 0., 0., "", "", "", "", "", "", "", "", "", 
  "", "", "", "", "", "", "", "", "", "", "", "", "", "", "", "", "", 25.93, 
  5.9734213*^7, 64.699, 17.7, 3.108, 1.874, 2683.304, 49.1, 217.288, 5.75, 
  3.3, 26.7, 47.953, 0.7, 65.46, 0.529}, {"TZA", "Africa", "Tanzania", 
  "2020-08-22", 509., 0., 0., 21., 0., 0., 8.521, 0., 0., 0.352, 0., 0., 0., 
  "", "", "", "", "", "", "", "", "", "", "", "", "", "", "", "", "", "", "", 
  "", "", "", "", "", "", "", 25.93, 5.9734213*^7, 64.699, 17.7, 3.108, 
  1.874, 2683.304, 49.1, 217.288, 5.75, 3.3, 26.7, 47.953, 0.7, 65.46, 
  0.529}, {"TZA", "Africa", "Tanzania", "2020-08-23", 509., 0., 0., 21., 0., 
  0., 8.521, 0., 0., 0.352, 0., 0., 0., "", "", "", "", "", "", "", "", "", 
  "", "", "", "", "", "", "", "", "", "", "", "", "", "", "", "", "", 25.93, 
  5.9734213*^7, 64.699, 17.7, 3.108, 1.874, 2683.304, 49.1, 217.288, 5.75, 
  3.3, 26.7, 47.953, 0.7, 65.46, 0.529}, {"TZA", "Africa", "Tanzania", 
  "2020-08-24", 509., 0., 0., 21., 0., 0., 8.521, 0., 0., 0.352, 0., 0., 0., 
  "", "", "", "", "", "", "", "", "", "", "", "", "", "", "", "", "", "", "", 
  "", "", "", "", "", "", "", 25.93, 5.9734213*^7, 64.699, 17.7, 3.108, 
  1.874, 2683.304, 49.1, 217.288, 5.75, 3.3, 26.7, 47.953, 0.7, 65.46, 
  0.529}, {"TZA", "Africa", "Tanzania", "2020-08-25", 509., 0., 0., 21., 0., 
  0., 8.521, 0., 0., 0.352, 0., 0., 0., "", "", "", "", "", "", "", "", "", 
  "", "", "", "", "", "", "", "", "", "", "", "", "", "", "", "", "", 25.93, 
  5.9734213*^7, 64.699, 17.7, 3.108, 1.874, 2683.304, 49.1, 217.288, 5.75, 
  3.3, 26.7, 47.953, 0.7, 65.46, 0.529}, {"TZA", "Africa", "Tanzania", 
  "2020-08-26", 509., 0., 0., 21., 0., 0., 8.521, 0., 0., 0.352, 0., 0., 0., 
  "", "", "", "", "", "", "", "", "", "", "", "", "", "", "", "", "", "", "", 
  "", "", "", "", "", "", "", 25.93, 5.9734213*^7, 64.699, 17.7, 3.108, 
  1.874, 2683.304, 49.1, 217.288, 5.75, 3.3, 26.7, 47.953, 0.7, 65.46, 
  0.529}, {"TZA", "Africa", "Tanzania", "2020-08-27", 509., 0., 0., 21., 0., 
  0., 8.521, 0., 0., 0.352, 0., 0., 0., "", "", "", "", "", "", "", "", "", 
  "", "", "", "", "", "", "", "", "", "", "", "", "", "", "", "", "", 28.7, 
  5.9734213*^7, 64.699, 17.7, 3.108, 1.874, 2683.304, 49.1, 217.288, 5.75, 
  3.3, 26.7, 47.953, 0.7, 65.46, 0.529}, {"TZA", "Africa", "Tanzania", 
  "2020-08-28", 509., 0., 0., 21., 0., 0., 8.521, 0., 0., 0.352, 0., 0., 0., 
  "", "", "", "", "", "", "", "", "", "", "", "", "", "", "", "", "", "", "", 
  "", "", "", "", "", "", "", 28.7, 5.9734213*^7, 64.699, 17.7, 3.108, 1.874, 
  2683.304, 49.1, 217.288, 5.75, 3.3, 26.7, 47.953, 0.7, 65.46, 0.529}, 
 {"TZA", "Africa", "Tanzania", "2020-08-29", 509., 0., 0., 21., 0., 0., 
  8.521, 0., 0., 0.352, 0., 0., 0., "", "", "", "", "", "", "", "", "", "", 
  "", "", "", "", "", "", "", "", "", "", "", "", "", "", "", "", 28.7, 
  5.9734213*^7, 64.699, 17.7, 3.108, 1.874, 2683.304, 49.1, 217.288, 5.75, 
  3.3, 26.7, 47.953, 0.7, 65.46, 0.529}, {"TZA", "Africa", "Tanzania", 
  "2020-08-30", 509., 0., 0., 21., 0., 0., 8.521, 0., 0., 0.352, 0., 0., 0., 
  "", "", "", "", "", "", "", "", "", "", "", "", "", "", "", "", "", "", "", 
  "", "", "", "", "", "", "", 28.7, 5.9734213*^7, 64.699, 17.7, 3.108, 1.874, 
  2683.304, 49.1, 217.288, 5.75, 3.3, 26.7, 47.953, 0.7, 65.46, 0.529}, 
 {"TZA", "Africa", "Tanzania", "2020-08-31", 509., 0., 0., 21., 0., 0., 
  8.521, 0., 0., 0.352, 0., 0., 0., "", "", "", "", "", "", "", "", "", "", 
  "", "", "", "", "", "", "", "", "", "", "", "", "", "", "", "", 28.7, 
  5.9734213*^7, 64.699, 17.7, 3.108, 1.874, 2683.304, 49.1, 217.288, 5.75, 
  3.3, 26.7, 47.953, 0.7, 65.46, 0.529}, {"TZA", "Africa", "Tanzania", 
  "2020-09-01", 509., 0., 0., 21., 0., 0., 8.521, 0., 0., 0.352, 0., 0., 0., 
  "", "", "", "", "", "", "", "", "", "", "", "", "", "", "", "", "", "", "", 
  "", "", "", "", "", "", "", 28.7, 5.9734213*^7, 64.699, 17.7, 3.108, 1.874, 
  2683.304, 49.1, 217.288, 5.75, 3.3, 26.7, 47.953, 0.7, 65.46, 0.529}, 
 {"TZA", "Africa", "Tanzania", "2020-09-02", 509., 0., 0., 21., 0., 0., 
  8.521, 0., 0., 0.352, 0., 0., 0., "", "", "", "", "", "", "", "", "", "", 
  "", "", "", "", "", "", "", "", "", "", "", "", "", "", "", "", 28.7, 
  5.9734213*^7, 64.699, 17.7, 3.108, 1.874, 2683.304, 49.1, 217.288, 5.75, 
  3.3, 26.7, 47.953, 0.7, 65.46, 0.529}, {"TZA", "Africa", "Tanzania", 
  "2020-09-03", 509., 0., 0., 21., 0., 0., 8.521, 0., 0., 0.352, 0., 0., 0., 
  "", "", "", "", "", "", "", "", "", "", "", "", "", "", "", "", "", "", "", 
  "", "", "", "", "", "", "", 28.7, 5.9734213*^7, 64.699, 17.7, 3.108, 1.874, 
  2683.304, 49.1, 217.288, 5.75, 3.3, 26.7, 47.953, 0.7, 65.46, 0.529}, 
 {"TZA", "Africa", "Tanzania", "2020-09-04", 509., 0., 0., 21., 0., 0., 
  8.521, 0., 0., 0.352, 0., 0., 0., "", "", "", "", "", "", "", "", "", "", 
  "", "", "", "", "", "", "", "", "", "", "", "", "", "", "", "", 28.7, 
  5.9734213*^7, 64.699, 17.7, 3.108, 1.874, 2683.304, 49.1, 217.288, 5.75, 
  3.3, 26.7, 47.953, 0.7, 65.46, 0.529}, {"TZA", "Africa", "Tanzania", 
  "2020-09-05", 509., 0., 0., 21., 0., 0., 8.521, 0., 0., 0.352, 0., 0., 0., 
  "", "", "", "", "", "", "", "", "", "", "", "", "", "", "", "", "", "", "", 
  "", "", "", "", "", "", "", 28.7, 5.9734213*^7, 64.699, 17.7, 3.108, 1.874, 
  2683.304, 49.1, 217.288, 5.75, 3.3, 26.7, 47.953, 0.7, 65.46, 0.529}, 
 {"TZA", "Africa", "Tanzania", "2020-09-06", 509., 0., 0., 21., 0., 0., 
  8.521, 0., 0., 0.352, 0., 0., 0., "", "", "", "", "", "", "", "", "", "", 
  "", "", "", "", "", "", "", "", "", "", "", "", "", "", "", "", 28.7, 
  5.9734213*^7, 64.699, 17.7, 3.108, 1.874, 2683.304, 49.1, 217.288, 5.75, 
  3.3, 26.7, 47.953, 0.7, 65.46, 0.529}, {"TZA", "Africa", "Tanzania", 
  "2020-09-07", 509., 0., 0., 21., 0., 0., 8.521, 0., 0., 0.352, 0., 0., 0., 
  "", "", "", "", "", "", "", "", "", "", "", "", "", "", "", "", "", "", "", 
  "", "", "", "", "", "", "", 28.7, 5.9734213*^7, 64.699, 17.7, 3.108, 1.874, 
  2683.304, 49.1, 217.288, 5.75, 3.3, 26.7, 47.953, 0.7, 65.46, 0.529}, 
 {"TZA", "Africa", "Tanzania", "2020-09-08", 509., 0., 0., 21., 0., 0., 
  8.521, 0., 0., 0.352, 0., 0., 0., "", "", "", "", "", "", "", "", "", "", 
  "", "", "", "", "", "", "", "", "", "", "", "", "", "", "", "", 28.7, 
  5.9734213*^7, 64.699, 17.7, 3.108, 1.874, 2683.304, 49.1, 217.288, 5.75, 
  3.3, 26.7, 47.953, 0.7, 65.46, 0.529}, {"TZA", "Africa", "Tanzania", 
  "2020-09-09", 509., 0., 0., 21., 0., 0., 8.521, 0., 0., 0.352, 0., 0., 0., 
  "", "", "", "", "", "", "", "", "", "", "", "", "", "", "", "", "", "", "", 
  "", "", "", "", "", "", "", 28.7, 5.9734213*^7, 64.699, 17.7, 3.108, 1.874, 
  2683.304, 49.1, 217.288, 5.75, 3.3, 26.7, 47.953, 0.7, 65.46, 0.529}, 
 {"TZA", "Africa", "Tanzania", "2020-09-10", 509., 0., 0., 21., 0., 0., 
  8.521, 0., 0., 0.352, 0., 0., 0., "", "", "", "", "", "", "", "", "", "", 
  "", "", "", "", "", "", "", "", "", "", "", "", "", "", "", "", 28.7, 
  5.9734213*^7, 64.699, 17.7, 3.108, 1.874, 2683.304, 49.1, 217.288, 5.75, 
  3.3, 26.7, 47.953, 0.7, 65.46, 0.529}, {"TZA", "Africa", "Tanzania", 
  "2020-09-11", 509., 0., 0., 21., 0., 0., 8.521, 0., 0., 0.352, 0., 0., 0., 
  "", "", "", "", "", "", "", "", "", "", "", "", "", "", "", "", "", "", "", 
  "", "", "", "", "", "", "", 28.7, 5.9734213*^7, 64.699, 17.7, 3.108, 1.874, 
  2683.304, 49.1, 217.288, 5.75, 3.3, 26.7, 47.953, 0.7, 65.46, 0.529}, 
 {"TZA", "Africa", "Tanzania", "2020-09-12", 509., 0., 0., 21., 0., 0., 
  8.521, 0., 0., 0.352, 0., 0., 0., "", "", "", "", "", "", "", "", "", "", 
  "", "", "", "", "", "", "", "", "", "", "", "", "", "", "", "", 28.7, 
  5.9734213*^7, 64.699, 17.7, 3.108, 1.874, 2683.304, 49.1, 217.288, 5.75, 
  3.3, 26.7, 47.953, 0.7, 65.46, 0.529}, {"TZA", "Africa", "Tanzania", 
  "2020-09-13", 509., 0., 0., 21., 0., 0., 8.521, 0., 0., 0.352, 0., 0., 0., 
  "", "", "", "", "", "", "", "", "", "", "", "", "", "", "", "", "", "", "", 
  "", "", "", "", "", "", "", 28.7, 5.9734213*^7, 64.699, 17.7, 3.108, 1.874, 
  2683.304, 49.1, 217.288, 5.75, 3.3, 26.7, 47.953, 0.7, 65.46, 0.529}, 
 {"TZA", "Africa", "Tanzania", "2020-09-14", 509., 0., 0., 21., 0., 0., 
  8.521, 0., 0., 0.352, 0., 0., 0., "", "", "", "", "", "", "", "", "", "", 
  "", "", "", "", "", "", "", "", "", "", "", "", "", "", "", "", 28.7, 
  5.9734213*^7, 64.699, 17.7, 3.108, 1.874, 2683.304, 49.1, 217.288, 5.75, 
  3.3, 26.7, 47.953, 0.7, 65.46, 0.529}, {"TZA", "Africa", "Tanzania", 
  "2020-09-15", 509., 0., 0., 21., 0., 0., 8.521, 0., 0., 0.352, 0., 0., 0., 
  "", "", "", "", "", "", "", "", "", "", "", "", "", "", "", "", "", "", "", 
  "", "", "", "", "", "", "", 28.7, 5.9734213*^7, 64.699, 17.7, 3.108, 1.874, 
  2683.304, 49.1, 217.288, 5.75, 3.3, 26.7, 47.953, 0.7, 65.46, 0.529}, 
 {"TZA", "Africa", "Tanzania", "2020-09-16", 509., 0., 0., 21., 0., 0., 
  8.521, 0., 0., 0.352, 0., 0., 0., "", "", "", "", "", "", "", "", "", "", 
  "", "", "", "", "", "", "", "", "", "", "", "", "", "", "", "", 28.7, 
  5.9734213*^7, 64.699, 17.7, 3.108, 1.874, 2683.304, 49.1, 217.288, 5.75, 
  3.3, 26.7, 47.953, 0.7, 65.46, 0.529}, {"TZA", "Africa", "Tanzania", 
  "2020-09-17", 509., 0., 0., 21., 0., 0., 8.521, 0., 0., 0.352, 0., 0., 0., 
  "", "", "", "", "", "", "", "", "", "", "", "", "", "", "", "", "", "", "", 
  "", "", "", "", "", "", "", 12.04, 5.9734213*^7, 64.699, 17.7, 3.108, 
  1.874, 2683.304, 49.1, 217.288, 5.75, 3.3, 26.7, 47.953, 0.7, 65.46, 
  0.529}, {"TZA", "Africa", "Tanzania", "2020-09-18", 509., 0., 0., 21., 0., 
  0., 8.521, 0., 0., 0.352, 0., 0., 0., "", "", "", "", "", "", "", "", "", 
  "", "", "", "", "", "", "", "", "", "", "", "", "", "", "", "", "", 12.04, 
  5.9734213*^7, 64.699, 17.7, 3.108, 1.874, 2683.304, 49.1, 217.288, 5.75, 
  3.3, 26.7, 47.953, 0.7, 65.46, 0.529}, {"TZA", "Africa", "Tanzania", 
  "2020-09-19", 509., 0., 0., 21., 0., 0., 8.521, 0., 0., 0.352, 0., 0., 0., 
  "", "", "", "", "", "", "", "", "", "", "", "", "", "", "", "", "", "", "", 
  "", "", "", "", "", "", "", 12.04, 5.9734213*^7, 64.699, 17.7, 3.108, 
  1.874, 2683.304, 49.1, 217.288, 5.75, 3.3, 26.7, 47.953, 0.7, 65.46, 
  0.529}, {"TZA", "Africa", "Tanzania", "2020-09-20", 509., 0., 0., 21., 0., 
  0., 8.521, 0., 0., 0.352, 0., 0., 0., "", "", "", "", "", "", "", "", "", 
  "", "", "", "", "", "", "", "", "", "", "", "", "", "", "", "", "", 12.04, 
  5.9734213*^7, 64.699, 17.7, 3.108, 1.874, 2683.304, 49.1, 217.288, 5.75, 
  3.3, 26.7, 47.953, 0.7, 65.46, 0.529}, {"TZA", "Africa", "Tanzania", 
  "2020-09-21", 509., 0., 0., 21., 0., 0., 8.521, 0., 0., 0.352, 0., 0., 0., 
  "", "", "", "", "", "", "", "", "", "", "", "", "", "", "", "", "", "", "", 
  "", "", "", "", "", "", "", 12.04, 5.9734213*^7, 64.699, 17.7, 3.108, 
  1.874, 2683.304, 49.1, 217.288, 5.75, 3.3, 26.7, 47.953, 0.7, 65.46, 
  0.529}, {"TZA", "Africa", "Tanzania", "2020-09-22", 509., 0., 0., 21., 0., 
  0., 8.521, 0., 0., 0.352, 0., 0., 0., "", "", "", "", "", "", "", "", "", 
  "", "", "", "", "", "", "", "", "", "", "", "", "", "", "", "", "", 12.04, 
  5.9734213*^7, 64.699, 17.7, 3.108, 1.874, 2683.304, 49.1, 217.288, 5.75, 
  3.3, 26.7, 47.953, 0.7, 65.46, 0.529}, {"TZA", "Africa", "Tanzania", 
  "2020-09-23", 509., 0., 0., 21., 0., 0., 8.521, 0., 0., 0.352, 0., 0., 0., 
  "", "", "", "", "", "", "", "", "", "", "", "", "", "", "", "", "", "", "", 
  "", "", "", "", "", "", "", 12.04, 5.9734213*^7, 64.699, 17.7, 3.108, 
  1.874, 2683.304, 49.1, 217.288, 5.75, 3.3, 26.7, 47.953, 0.7, 65.46, 
  0.529}, {"TZA", "Africa", "Tanzania", "2020-09-24", 509., 0., 0., 21., 0., 
  0., 8.521, 0., 0., 0.352, 0., 0., 0., "", "", "", "", "", "", "", "", "", 
  "", "", "", "", "", "", "", "", "", "", "", "", "", "", "", "", "", 12.04, 
  5.9734213*^7, 64.699, 17.7, 3.108, 1.874, 2683.304, 49.1, 217.288, 5.75, 
  3.3, 26.7, 47.953, 0.7, 65.46, 0.529}, {"TZA", "Africa", "Tanzania", 
  "2020-09-25", 509., 0., 0., 21., 0., 0., 8.521, 0., 0., 0.352, 0., 0., 0., 
  "", "", "", "", "", "", "", "", "", "", "", "", "", "", "", "", "", "", "", 
  "", "", "", "", "", "", "", 12.04, 5.9734213*^7, 64.699, 17.7, 3.108, 
  1.874, 2683.304, 49.1, 217.288, 5.75, 3.3, 26.7, 47.953, 0.7, 65.46, 
  0.529}, {"TZA", "Africa", "Tanzania", "2020-09-26", 509., 0., 0., 21., 0., 
  0., 8.521, 0., 0., 0.352, 0., 0., 0., "", "", "", "", "", "", "", "", "", 
  "", "", "", "", "", "", "", "", "", "", "", "", "", "", "", "", "", 12.04, 
  5.9734213*^7, 64.699, 17.7, 3.108, 1.874, 2683.304, 49.1, 217.288, 5.75, 
  3.3, 26.7, 47.953, 0.7, 65.46, 0.529}, {"TZA", "Africa", "Tanzania", 
  "2020-09-27", 509., 0., 0., 21., 0., 0., 8.521, 0., 0., 0.352, 0., 0., 0., 
  "", "", "", "", "", "", "", "", "", "", "", "", "", "", "", "", "", "", "", 
  "", "", "", "", "", "", "", 12.04, 5.9734213*^7, 64.699, 17.7, 3.108, 
  1.874, 2683.304, 49.1, 217.288, 5.75, 3.3, 26.7, 47.953, 0.7, 65.46, 
  0.529}, {"TZA", "Africa", "Tanzania", "2020-09-28", 509., 0., 0., 21., 0., 
  0., 8.521, 0., 0., 0.352, 0., 0., 0., "", "", "", "", "", "", "", "", "", 
  "", "", "", "", "", "", "", "", "", "", "", "", "", "", "", "", "", 12.04, 
  5.9734213*^7, 64.699, 17.7, 3.108, 1.874, 2683.304, 49.1, 217.288, 5.75, 
  3.3, 26.7, 47.953, 0.7, 65.46, 0.529}, {"TZA", "Africa", "Tanzania", 
  "2020-09-29", 509., 0., 0., 21., 0., 0., 8.521, 0., 0., 0.352, 0., 0., 0., 
  "", "", "", "", "", "", "", "", "", "", "", "", "", "", "", "", "", "", "", 
  "", "", "", "", "", "", "", 12.04, 5.9734213*^7, 64.699, 17.7, 3.108, 
  1.874, 2683.304, 49.1, 217.288, 5.75, 3.3, 26.7, 47.953, 0.7, 65.46, 
  0.529}, {"TZA", "Africa", "Tanzania", "2020-09-30", 509., 0., 0., 21., 0., 
  0., 8.521, 0., 0., 0.352, 0., 0., 0., "", "", "", "", "", "", "", "", "", 
  "", "", "", "", "", "", "", "", "", "", "", "", "", "", "", "", "", 12.04, 
  5.9734213*^7, 64.699, 17.7, 3.108, 1.874, 2683.304, 49.1, 217.288, 5.75, 
  3.3, 26.7, 47.953, 0.7, 65.46, 0.529}, {"TZA", "Africa", "Tanzania", 
  "2020-10-01", 509., 0., 0., 21., 0., 0., 8.521, 0., 0., 0.352, 0., 0., 0., 
  "", "", "", "", "", "", "", "", "", "", "", "", "", "", "", "", "", "", "", 
  "", "", "", "", "", "", "", 12.04, 5.9734213*^7, 64.699, 17.7, 3.108, 
  1.874, 2683.304, 49.1, 217.288, 5.75, 3.3, 26.7, 47.953, 0.7, 65.46, 
  0.529}, {"TZA", "Africa", "Tanzania", "2020-10-02", 509., 0., 0., 21., 0., 
  0., 8.521, 0., 0., 0.352, 0., 0., 0., "", "", "", "", "", "", "", "", "", 
  "", "", "", "", "", "", "", "", "", "", "", "", "", "", "", "", "", 12.04, 
  5.9734213*^7, 64.699, 17.7, 3.108, 1.874, 2683.304, 49.1, 217.288, 5.75, 
  3.3, 26.7, 47.953, 0.7, 65.46, 0.529}, {"TZA", "Africa", "Tanzania", 
  "2020-10-03", 509., 0., 0., 21., 0., 0., 8.521, 0., 0., 0.352, 0., 0., 0., 
  "", "", "", "", "", "", "", "", "", "", "", "", "", "", "", "", "", "", "", 
  "", "", "", "", "", "", "", 12.04, 5.9734213*^7, 64.699, 17.7, 3.108, 
  1.874, 2683.304, 49.1, 217.288, 5.75, 3.3, 26.7, 47.953, 0.7, 65.46, 
  0.529}, {"TZA", "Africa", "Tanzania", "2020-10-04", 509., 0., 0., 21., 0., 
  0., 8.521, 0., 0., 0.352, 0., 0., 0., "", "", "", "", "", "", "", "", "", 
  "", "", "", "", "", "", "", "", "", "", "", "", "", "", "", "", "", 12.04, 
  5.9734213*^7, 64.699, 17.7, 3.108, 1.874, 2683.304, 49.1, 217.288, 5.75, 
  3.3, 26.7, 47.953, 0.7, 65.46, 0.529}, {"TZA", "Africa", "Tanzania", 
  "2020-10-05", 509., 0., 0., 21., 0., 0., 8.521, 0., 0., 0.352, 0., 0., 0., 
  "", "", "", "", "", "", "", "", "", "", "", "", "", "", "", "", "", "", "", 
  "", "", "", "", "", "", "", 12.04, 5.9734213*^7, 64.699, 17.7, 3.108, 
  1.874, 2683.304, 49.1, 217.288, 5.75, 3.3, 26.7, 47.953, 0.7, 65.46, 
  0.529}, {"TZA", "Africa", "Tanzania", "2020-10-06", 509., 0., 0., 21., 0., 
  0., 8.521, 0., 0., 0.352, 0., 0., 0., "", "", "", "", "", "", "", "", "", 
  "", "", "", "", "", "", "", "", "", "", "", "", "", "", "", "", "", 12.04, 
  5.9734213*^7, 64.699, 17.7, 3.108, 1.874, 2683.304, 49.1, 217.288, 5.75, 
  3.3, 26.7, 47.953, 0.7, 65.46, 0.529}, {"TZA", "Africa", "Tanzania", 
  "2020-10-07", 509., 0., 0., 21., 0., 0., 8.521, 0., 0., 0.352, 0., 0., 0., 
  "", "", "", "", "", "", "", "", "", "", "", "", "", "", "", "", "", "", "", 
  "", "", "", "", "", "", "", 12.04, 5.9734213*^7, 64.699, 17.7, 3.108, 
  1.874, 2683.304, 49.1, 217.288, 5.75, 3.3, 26.7, 47.953, 0.7, 65.46, 
  0.529}, {"TZA", "Africa", "Tanzania", "2020-10-08", 509., 0., 0., 21., 0., 
  0., 8.521, 0., 0., 0.352, 0., 0., 0., "", "", "", "", "", "", "", "", "", 
  "", "", "", "", "", "", "", "", "", "", "", "", "", "", "", "", "", 12.04, 
  5.9734213*^7, 64.699, 17.7, 3.108, 1.874, 2683.304, 49.1, 217.288, 5.75, 
  3.3, 26.7, 47.953, 0.7, 65.46, 0.529}, {"TZA", "Africa", "Tanzania", 
  "2020-10-09", 509., 0., 0., 21., 0., 0., 8.521, 0., 0., 0.352, 0., 0., 0., 
  "", "", "", "", "", "", "", "", "", "", "", "", "", "", "", "", "", "", "", 
  "", "", "", "", "", "", "", 12.04, 5.9734213*^7, 64.699, 17.7, 3.108, 
  1.874, 2683.304, 49.1, 217.288, 5.75, 3.3, 26.7, 47.953, 0.7, 65.46, 
  0.529}, {"TZA", "Africa", "Tanzania", "2020-10-10", 509., 0., 0., 21., 0., 
  0., 8.521, 0., 0., 0.352, 0., 0., 0., "", "", "", "", "", "", "", "", "", 
  "", "", "", "", "", "", "", "", "", "", "", "", "", "", "", "", "", 12.04, 
  5.9734213*^7, 64.699, 17.7, 3.108, 1.874, 2683.304, 49.1, 217.288, 5.75, 
  3.3, 26.7, 47.953, 0.7, 65.46, 0.529}, {"TZA", "Africa", "Tanzania", 
  "2020-10-11", 509., 0., 0., 21., 0., 0., 8.521, 0., 0., 0.352, 0., 0., 0., 
  "", "", "", "", "", "", "", "", "", "", "", "", "", "", "", "", "", "", "", 
  "", "", "", "", "", "", "", 12.04, 5.9734213*^7, 64.699, 17.7, 3.108, 
  1.874, 2683.304, 49.1, 217.288, 5.75, 3.3, 26.7, 47.953, 0.7, 65.46, 
  0.529}, {"TZA", "Africa", "Tanzania", "2020-10-12", 509., 0., 0., 21., 0., 
  0., 8.521, 0., 0., 0.352, 0., 0., 0., "", "", "", "", "", "", "", "", "", 
  "", "", "", "", "", "", "", "", "", "", "", "", "", "", "", "", "", 12.04, 
  5.9734213*^7, 64.699, 17.7, 3.108, 1.874, 2683.304, 49.1, 217.288, 5.75, 
  3.3, 26.7, 47.953, 0.7, 65.46, 0.529}, {"TZA", "Africa", "Tanzania", 
  "2020-10-13", 509., 0., 0., 21., 0., 0., 8.521, 0., 0., 0.352, 0., 0., 0., 
  "", "", "", "", "", "", "", "", "", "", "", "", "", "", "", "", "", "", "", 
  "", "", "", "", "", "", "", 12.04, 5.9734213*^7, 64.699, 17.7, 3.108, 
  1.874, 2683.304, 49.1, 217.288, 5.75, 3.3, 26.7, 47.953, 0.7, 65.46, 
  0.529}, {"TZA", "Africa", "Tanzania", "2020-10-14", 509., 0., 0., 21., 0., 
  0., 8.521, 0., 0., 0.352, 0., 0., 0., "", "", "", "", "", "", "", "", "", 
  "", "", "", "", "", "", "", "", "", "", "", "", "", "", "", "", "", 12.04, 
  5.9734213*^7, 64.699, 17.7, 3.108, 1.874, 2683.304, 49.1, 217.288, 5.75, 
  3.3, 26.7, 47.953, 0.7, 65.46, 0.529}, {"TZA", "Africa", "Tanzania", 
  "2020-10-15", 509., 0., 0., 21., 0., 0., 8.521, 0., 0., 0.352, 0., 0., 0., 
  "", "", "", "", "", "", "", "", "", "", "", "", "", "", "", "", "", "", "", 
  "", "", "", "", "", "", "", 17.59, 5.9734213*^7, 64.699, 17.7, 3.108, 
  1.874, 2683.304, 49.1, 217.288, 5.75, 3.3, 26.7, 47.953, 0.7, 65.46, 
  0.529}, {"TZA", "Africa", "Tanzania", "2020-10-16", 509., 0., 0., 21., 0., 
  0., 8.521, 0., 0., 0.352, 0., 0., 0., "", "", "", "", "", "", "", "", "", 
  "", "", "", "", "", "", "", "", "", "", "", "", "", "", "", "", "", 17.59, 
  5.9734213*^7, 64.699, 17.7, 3.108, 1.874, 2683.304, 49.1, 217.288, 5.75, 
  3.3, 26.7, 47.953, 0.7, 65.46, 0.529}, {"TZA", "Africa", "Tanzania", 
  "2020-10-17", 509., 0., 0., 21., 0., 0., 8.521, 0., 0., 0.352, 0., 0., 0., 
  "", "", "", "", "", "", "", "", "", "", "", "", "", "", "", "", "", "", "", 
  "", "", "", "", "", "", "", 17.59, 5.9734213*^7, 64.699, 17.7, 3.108, 
  1.874, 2683.304, 49.1, 217.288, 5.75, 3.3, 26.7, 47.953, 0.7, 65.46, 
  0.529}, {"TZA", "Africa", "Tanzania", "2020-10-18", 509., 0., 0., 21., 0., 
  0., 8.521, 0., 0., 0.352, 0., 0., 0., "", "", "", "", "", "", "", "", "", 
  "", "", "", "", "", "", "", "", "", "", "", "", "", "", "", "", "", 17.59, 
  5.9734213*^7, 64.699, 17.7, 3.108, 1.874, 2683.304, 49.1, 217.288, 5.75, 
  3.3, 26.7, 47.953, 0.7, 65.46, 0.529}, {"TZA", "Africa", "Tanzania", 
  "2020-10-19", 509., 0., 0., 21., 0., 0., 8.521, 0., 0., 0.352, 0., 0., 0., 
  "", "", "", "", "", "", "", "", "", "", "", "", "", "", "", "", "", "", "", 
  "", "", "", "", "", "", "", 17.59, 5.9734213*^7, 64.699, 17.7, 3.108, 
  1.874, 2683.304, 49.1, 217.288, 5.75, 3.3, 26.7, 47.953, 0.7, 65.46, 
  0.529}, {"TZA", "Africa", "Tanzania", "2020-10-20", 509., 0., 0., 21., 0., 
  0., 8.521, 0., 0., 0.352, 0., 0., 0., "", "", "", "", "", "", "", "", "", 
  "", "", "", "", "", "", "", "", "", "", "", "", "", "", "", "", "", 17.59, 
  5.9734213*^7, 64.699, 17.7, 3.108, 1.874, 2683.304, 49.1, 217.288, 5.75, 
  3.3, 26.7, 47.953, 0.7, 65.46, 0.529}, {"TZA", "Africa", "Tanzania", 
  "2020-10-21", 509., 0., 0., 21., 0., 0., 8.521, 0., 0., 0.352, 0., 0., 0., 
  "", "", "", "", "", "", "", "", "", "", "", "", "", "", "", "", "", "", "", 
  "", "", "", "", "", "", "", 17.59, 5.9734213*^7, 64.699, 17.7, 3.108, 
  1.874, 2683.304, 49.1, 217.288, 5.75, 3.3, 26.7, 47.953, 0.7, 65.46, 
  0.529}, {"TZA", "Africa", "Tanzania", "2020-10-22", 509., 0., 0., 21., 0., 
  0., 8.521, 0., 0., 0.352, 0., 0., 0., "", "", "", "", "", "", "", "", "", 
  "", "", "", "", "", "", "", "", "", "", "", "", "", "", "", "", "", 17.59, 
  5.9734213*^7, 64.699, 17.7, 3.108, 1.874, 2683.304, 49.1, 217.288, 5.75, 
  3.3, 26.7, 47.953, 0.7, 65.46, 0.529}, {"TZA", "Africa", "Tanzania", 
  "2020-10-23", 509., 0., 0., 21., 0., 0., 8.521, 0., 0., 0.352, 0., 0., 0., 
  "", "", "", "", "", "", "", "", "", "", "", "", "", "", "", "", "", "", "", 
  "", "", "", "", "", "", "", 17.59, 5.9734213*^7, 64.699, 17.7, 3.108, 
  1.874, 2683.304, 49.1, 217.288, 5.75, 3.3, 26.7, 47.953, 0.7, 65.46, 
  0.529}, {"TZA", "Africa", "Tanzania", "2020-10-24", 509., 0., 0., 21., 0., 
  0., 8.521, 0., 0., 0.352, 0., 0., 0., "", "", "", "", "", "", "", "", "", 
  "", "", "", "", "", "", "", "", "", "", "", "", "", "", "", "", "", 17.59, 
  5.9734213*^7, 64.699, 17.7, 3.108, 1.874, 2683.304, 49.1, 217.288, 5.75, 
  3.3, 26.7, 47.953, 0.7, 65.46, 0.529}, {"TZA", "Africa", "Tanzania", 
  "2020-10-25", 509., 0., 0., 21., 0., 0., 8.521, 0., 0., 0.352, 0., 0., 0., 
  "", "", "", "", "", "", "", "", "", "", "", "", "", "", "", "", "", "", "", 
  "", "", "", "", "", "", "", 17.59, 5.9734213*^7, 64.699, 17.7, 3.108, 
  1.874, 2683.304, 49.1, 217.288, 5.75, 3.3, 26.7, 47.953, 0.7, 65.46, 
  0.529}, {"TZA", "Africa", "Tanzania", "2020-10-26", 509., 0., 0., 21., 0., 
  0., 8.521, 0., 0., 0.352, 0., 0., 0., "", "", "", "", "", "", "", "", "", 
  "", "", "", "", "", "", "", "", "", "", "", "", "", "", "", "", "", 17.59, 
  5.9734213*^7, 64.699, 17.7, 3.108, 1.874, 2683.304, 49.1, 217.288, 5.75, 
  3.3, 26.7, 47.953, 0.7, 65.46, 0.529}, {"TZA", "Africa", "Tanzania", 
  "2020-10-27", 509., 0., 0., 21., 0., 0., 8.521, 0., 0., 0.352, 0., 0., 0., 
  "", "", "", "", "", "", "", "", "", "", "", "", "", "", "", "", "", "", "", 
  "", "", "", "", "", "", "", 17.59, 5.9734213*^7, 64.699, 17.7, 3.108, 
  1.874, 2683.304, 49.1, 217.288, 5.75, 3.3, 26.7, 47.953, 0.7, 65.46, 
  0.529}, {"TZA", "Africa", "Tanzania", "2020-10-28", 509., 0., 0., 21., 0., 
  0., 8.521, 0., 0., 0.352, 0., 0., 0., "", "", "", "", "", "", "", "", "", 
  "", "", "", "", "", "", "", "", "", "", "", "", "", "", "", "", "", 17.59, 
  5.9734213*^7, 64.699, 17.7, 3.108, 1.874, 2683.304, 49.1, 217.288, 5.75, 
  3.3, 26.7, 47.953, 0.7, 65.46, 0.529}, {"TZA", "Africa", "Tanzania", 
  "2020-10-29", 509., 0., 0., 21., 0., 0., 8.521, 0., 0., 0.352, 0., 0., 0., 
  "", "", "", "", "", "", "", "", "", "", "", "", "", "", "", "", "", "", "", 
  "", "", "", "", "", "", "", 17.59, 5.9734213*^7, 64.699, 17.7, 3.108, 
  1.874, 2683.304, 49.1, 217.288, 5.75, 3.3, 26.7, 47.953, 0.7, 65.46, 
  0.529}, {"TZA", "Africa", "Tanzania", "2020-10-30", 509., 0., 0., 21., 0., 
  0., 8.521, 0., 0., 0.352, 0., 0., 0., "", "", "", "", "", "", "", "", "", 
  "", "", "", "", "", "", "", "", "", "", "", "", "", "", "", "", "", 17.59, 
  5.9734213*^7, 64.699, 17.7, 3.108, 1.874, 2683.304, 49.1, 217.288, 5.75, 
  3.3, 26.7, 47.953, 0.7, 65.46, 0.529}, {"TZA", "Africa", "Tanzania", 
  "2020-10-31", 509., 0., 0., 21., 0., 0., 8.521, 0., 0., 0.352, 0., 0., 0., 
  "", "", "", "", "", "", "", "", "", "", "", "", "", "", "", "", "", "", "", 
  "", "", "", "", "", "", "", 17.59, 5.9734213*^7, 64.699, 17.7, 3.108, 
  1.874, 2683.304, 49.1, 217.288, 5.75, 3.3, 26.7, 47.953, 0.7, 65.46, 
  0.529}, {"TZA", "Africa", "Tanzania", "2020-11-01", 509., 0., 0., 21., 0., 
  0., 8.521, 0., 0., 0.352, 0., 0., 0., "", "", "", "", "", "", "", "", "", 
  "", "", "", "", "", "", "", "", "", "", "", "", "", "", "", "", "", 17.59, 
  5.9734213*^7, 64.699, 17.7, 3.108, 1.874, 2683.304, 49.1, 217.288, 5.75, 
  3.3, 26.7, 47.953, 0.7, 65.46, 0.529}, {"TZA", "Africa", "Tanzania", 
  "2020-11-02", 509., 0., 0., 21., 0., 0., 8.521, 0., 0., 0.352, 0., 0., 0., 
  "", "", "", "", "", "", "", "", "", "", "", "", "", "", "", "", "", "", "", 
  "", "", "", "", "", "", "", 17.59, 5.9734213*^7, 64.699, 17.7, 3.108, 
  1.874, 2683.304, 49.1, 217.288, 5.75, 3.3, 26.7, 47.953, 0.7, 65.46, 
  0.529}, {"TZA", "Africa", "Tanzania", "2020-11-03", 509., 0., 0., 21., 0., 
  0., 8.521, 0., 0., 0.352, 0., 0., 0., "", "", "", "", "", "", "", "", "", 
  "", "", "", "", "", "", "", "", "", "", "", "", "", "", "", "", "", 17.59, 
  5.9734213*^7, 64.699, 17.7, 3.108, 1.874, 2683.304, 49.1, 217.288, 5.75, 
  3.3, 26.7, 47.953, 0.7, 65.46, 0.529}, {"TZA", "Africa", "Tanzania", 
  "2020-11-04", 509., 0., 0., 21., 0., 0., 8.521, 0., 0., 0.352, 0., 0., 0., 
  "", "", "", "", "", "", "", "", "", "", "", "", "", "", "", "", "", "", "", 
  "", "", "", "", "", "", "", 17.59, 5.9734213*^7, 64.699, 17.7, 3.108, 
  1.874, 2683.304, 49.1, 217.288, 5.75, 3.3, 26.7, 47.953, 0.7, 65.46, 
  0.529}, {"TZA", "Africa", "Tanzania", "2020-11-05", 509., 0., 0., 21., 0., 
  0., 8.521, 0., 0., 0.352, 0., 0., 0., "", "", "", "", "", "", "", "", "", 
  "", "", "", "", "", "", "", "", "", "", "", "", "", "", "", "", "", 17.59, 
  5.9734213*^7, 64.699, 17.7, 3.108, 1.874, 2683.304, 49.1, 217.288, 5.75, 
  3.3, 26.7, 47.953, 0.7, 65.46, 0.529}, {"TZA", "Africa", "Tanzania", 
  "2020-11-06", 509., 0., 0., 21., 0., 0., 8.521, 0., 0., 0.352, 0., 0., 0., 
  "", "", "", "", "", "", "", "", "", "", "", "", "", "", "", "", "", "", "", 
  "", "", "", "", "", "", "", 17.59, 5.9734213*^7, 64.699, 17.7, 3.108, 
  1.874, 2683.304, 49.1, 217.288, 5.75, 3.3, 26.7, 47.953, 0.7, 65.46, 
  0.529}, {"TZA", "Africa", "Tanzania", "2020-11-07", 509., 0., 0., 21., 0., 
  0., 8.521, 0., 0., 0.352, 0., 0., 0., "", "", "", "", "", "", "", "", "", 
  "", "", "", "", "", "", "", "", "", "", "", "", "", "", "", "", "", 17.59, 
  5.9734213*^7, 64.699, 17.7, 3.108, 1.874, 2683.304, 49.1, 217.288, 5.75, 
  3.3, 26.7, 47.953, 0.7, 65.46, 0.529}, {"TZA", "Africa", "Tanzania", 
  "2020-11-08", 509., 0., 0., 21., 0., 0., 8.521, 0., 0., 0.352, 0., 0., 0., 
  "", "", "", "", "", "", "", "", "", "", "", "", "", "", "", "", "", "", "", 
  "", "", "", "", "", "", "", 17.59, 5.9734213*^7, 64.699, 17.7, 3.108, 
  1.874, 2683.304, 49.1, 217.288, 5.75, 3.3, 26.7, 47.953, 0.7, 65.46, 
  0.529}, {"TZA", "Africa", "Tanzania", "2020-11-09", 509., 0., 0., 21., 0., 
  0., 8.521, 0., 0., 0.352, 0., 0., 0., "", "", "", "", "", "", "", "", "", 
  "", "", "", "", "", "", "", "", "", "", "", "", "", "", "", "", "", 17.59, 
  5.9734213*^7, 64.699, 17.7, 3.108, 1.874, 2683.304, 49.1, 217.288, 5.75, 
  3.3, 26.7, 47.953, 0.7, 65.46, 0.529}, {"TZA", "Africa", "Tanzania", 
  "2020-11-10", 509., 0., 0., 21., 0., 0., 8.521, 0., 0., 0.352, 0., 0., 0., 
  "", "", "", "", "", "", "", "", "", "", "", "", "", "", "", "", "", "", "", 
  "", "", "", "", "", "", "", 17.59, 5.9734213*^7, 64.699, 17.7, 3.108, 
  1.874, 2683.304, 49.1, 217.288, 5.75, 3.3, 26.7, 47.953, 0.7, 65.46, 
  0.529}, {"TZA", "Africa", "Tanzania", "2020-11-11", 509., 0., 0., 21., 0., 
  0., 8.521, 0., 0., 0.352, 0., 0., 0., "", "", "", "", "", "", "", "", "", 
  "", "", "", "", "", "", "", "", "", "", "", "", "", "", "", "", "", 17.59, 
  5.9734213*^7, 64.699, 17.7, 3.108, 1.874, 2683.304, 49.1, 217.288, 5.75, 
  3.3, 26.7, 47.953, 0.7, 65.46, 0.529}, {"TZA", "Africa", "Tanzania", 
  "2020-11-12", 509., 0., 0., 21., 0., 0., 8.521, 0., 0., 0.352, 0., 0., 0., 
  "", "", "", "", "", "", "", "", "", "", "", "", "", "", "", "", "", "", "", 
  "", "", "", "", "", "", "", 17.59, 5.9734213*^7, 64.699, 17.7, 3.108, 
  1.874, 2683.304, 49.1, 217.288, 5.75, 3.3, 26.7, 47.953, 0.7, 65.46, 
  0.529}, {"TZA", "Africa", "Tanzania", "2020-11-13", 509., 0., 0., 21., 0., 
  0., 8.521, 0., 0., 0.352, 0., 0., 0., "", "", "", "", "", "", "", "", "", 
  "", "", "", "", "", "", "", "", "", "", "", "", "", "", "", "", "", 17.59, 
  5.9734213*^7, 64.699, 17.7, 3.108, 1.874, 2683.304, 49.1, 217.288, 5.75, 
  3.3, 26.7, 47.953, 0.7, 65.46, 0.529}, {"TZA", "Africa", "Tanzania", 
  "2020-11-14", 509., 0., 0., 21., 0., 0., 8.521, 0., 0., 0.352, 0., 0., 0., 
  "", "", "", "", "", "", "", "", "", "", "", "", "", "", "", "", "", "", "", 
  "", "", "", "", "", "", "", 17.59, 5.9734213*^7, 64.699, 17.7, 3.108, 
  1.874, 2683.304, 49.1, 217.288, 5.75, 3.3, 26.7, 47.953, 0.7, 65.46, 
  0.529}, {"TZA", "Africa", "Tanzania", "2020-11-15", 509., 0., 0., 21., 0., 
  0., 8.521, 0., 0., 0.352, 0., 0., 0., "", "", "", "", "", "", "", "", "", 
  "", "", "", "", "", "", "", "", "", "", "", "", "", "", "", "", "", 17.59, 
  5.9734213*^7, 64.699, 17.7, 3.108, 1.874, 2683.304, 49.1, 217.288, 5.75, 
  3.3, 26.7, 47.953, 0.7, 65.46, 0.529}, {"TZA", "Africa", "Tanzania", 
  "2020-11-16", 509., 0., 0., 21., 0., 0., 8.521, 0., 0., 0.352, 0., 0., 0., 
  "", "", "", "", "", "", "", "", "", "", "", "", "", "", "", "", "", "", "", 
  "", "", "", "", "", "", "", 17.59, 5.9734213*^7, 64.699, 17.7, 3.108, 
  1.874, 2683.304, 49.1, 217.288, 5.75, 3.3, 26.7, 47.953, 0.7, 65.46, 
  0.529}, {"TZA", "Africa", "Tanzania", "2020-11-17", 509., 0., 0., 21., 0., 
  0., 8.521, 0., 0., 0.352, 0., 0., 0., "", "", "", "", "", "", "", "", "", 
  "", "", "", "", "", "", "", "", "", "", "", "", "", "", "", "", "", 17.59, 
  5.9734213*^7, 64.699, 17.7, 3.108, 1.874, 2683.304, 49.1, 217.288, 5.75, 
  3.3, 26.7, 47.953, 0.7, 65.46, 0.529}, {"TZA", "Africa", "Tanzania", 
  "2020-11-18", 509., 0., 0., 21., 0., 0., 8.521, 0., 0., 0.352, 0., 0., 0., 
  "", "", "", "", "", "", "", "", "", "", "", "", "", "", "", "", "", "", "", 
  "", "", "", "", "", "", "", 17.59, 5.9734213*^7, 64.699, 17.7, 3.108, 
  1.874, 2683.304, 49.1, 217.288, 5.75, 3.3, 26.7, 47.953, 0.7, 65.46, 
  0.529}, {"TZA", "Africa", "Tanzania", "2020-11-19", 509., 0., 0., 21., 0., 
  0., 8.521, 0., 0., 0.352, 0., 0., 0., "", "", "", "", "", "", "", "", "", 
  "", "", "", "", "", "", "", "", "", "", "", "", "", "", "", "", "", 17.59, 
  5.9734213*^7, 64.699, 17.7, 3.108, 1.874, 2683.304, 49.1, 217.288, 5.75, 
  3.3, 26.7, 47.953, 0.7, 65.46, 0.529}, {"TZA", "Africa", "Tanzania", 
  "2020-11-20", 509., 0., 0., 21., 0., 0., 8.521, 0., 0., 0.352, 0., 0., 0., 
  "", "", "", "", "", "", "", "", "", "", "", "", "", "", "", "", "", "", "", 
  "", "", "", "", "", "", "", 17.59, 5.9734213*^7, 64.699, 17.7, 3.108, 
  1.874, 2683.304, 49.1, 217.288, 5.75, 3.3, 26.7, 47.953, 0.7, 65.46, 
  0.529}, {"TZA", "Africa", "Tanzania", "2020-11-21", 509., 0., 0., 21., 0., 
  0., 8.521, 0., 0., 0.352, 0., 0., 0., "", "", "", "", "", "", "", "", "", 
  "", "", "", "", "", "", "", "", "", "", "", "", "", "", "", "", "", 17.59, 
  5.9734213*^7, 64.699, 17.7, 3.108, 1.874, 2683.304, 49.1, 217.288, 5.75, 
  3.3, 26.7, 47.953, 0.7, 65.46, 0.529}, {"TZA", "Africa", "Tanzania", 
  "2020-11-22", 509., 0., 0., 21., 0., 0., 8.521, 0., 0., 0.352, 0., 0., 0., 
  "", "", "", "", "", "", "", "", "", "", "", "", "", "", "", "", "", "", "", 
  "", "", "", "", "", "", "", 17.59, 5.9734213*^7, 64.699, 17.7, 3.108, 
  1.874, 2683.304, 49.1, 217.288, 5.75, 3.3, 26.7, 47.953, 0.7, 65.46, 
  0.529}, {"TZA", "Africa", "Tanzania", "2020-11-23", 509., 0., 0., 21., 0., 
  0., 8.521, 0., 0., 0.352, 0., 0., 0., "", "", "", "", "", "", "", "", "", 
  "", "", "", "", "", "", "", "", "", "", "", "", "", "", "", "", "", 17.59, 
  5.9734213*^7, 64.699, 17.7, 3.108, 1.874, 2683.304, 49.1, 217.288, 5.75, 
  3.3, 26.7, 47.953, 0.7, 65.46, 0.529}, {"TZA", "Africa", "Tanzania", 
  "2020-11-24", 509., 0., 0., 21., 0., 0., 8.521, 0., 0., 0.352, 0., 0., 0., 
  "", "", "", "", "", "", "", "", "", "", "", "", "", "", "", "", "", "", "", 
  "", "", "", "", "", "", "", 17.59, 5.9734213*^7, 64.699, 17.7, 3.108, 
  1.874, 2683.304, 49.1, 217.288, 5.75, 3.3, 26.7, 47.953, 0.7, 65.46, 
  0.529}, {"TZA", "Africa", "Tanzania", "2020-11-25", 509., 0., 0., 21., 0., 
  0., 8.521, 0., 0., 0.352, 0., 0., 0., "", "", "", "", "", "", "", "", "", 
  "", "", "", "", "", "", "", "", "", "", "", "", "", "", "", "", "", 17.59, 
  5.9734213*^7, 64.699, 17.7, 3.108, 1.874, 2683.304, 49.1, 217.288, 5.75, 
  3.3, 26.7, 47.953, 0.7, 65.46, 0.529}, {"TZA", "Africa", "Tanzania", 
  "2020-11-26", 509., 0., 0., 21., 0., 0., 8.521, 0., 0., 0.352, 0., 0., 0., 
  "", "", "", "", "", "", "", "", "", "", "", "", "", "", "", "", "", "", "", 
  "", "", "", "", "", "", "", 17.59, 5.9734213*^7, 64.699, 17.7, 3.108, 
  1.874, 2683.304, 49.1, 217.288, 5.75, 3.3, 26.7, 47.953, 0.7, 65.46, 
  0.529}, {"TZA", "Africa", "Tanzania", "2020-11-27", 509., 0., 0., 21., 0., 
  0., 8.521, 0., 0., 0.352, 0., 0., 0., "", "", "", "", "", "", "", "", "", 
  "", "", "", "", "", "", "", "", "", "", "", "", "", "", "", "", "", 17.59, 
  5.9734213*^7, 64.699, 17.7, 3.108, 1.874, 2683.304, 49.1, 217.288, 5.75, 
  3.3, 26.7, 47.953, 0.7, 65.46, 0.529}, {"TZA", "Africa", "Tanzania", 
  "2020-11-28", 509., 0., 0., 21., 0., 0., 8.521, 0., 0., 0.352, 0., 0., 0., 
  "", "", "", "", "", "", "", "", "", "", "", "", "", "", "", "", "", "", "", 
  "", "", "", "", "", "", "", 17.59, 5.9734213*^7, 64.699, 17.7, 3.108, 
  1.874, 2683.304, 49.1, 217.288, 5.75, 3.3, 26.7, 47.953, 0.7, 65.46, 
  0.529}, {"TZA", "Africa", "Tanzania", "2020-11-29", 509., 0., 0., 21., 0., 
  0., 8.521, 0., 0., 0.352, 0., 0., 0., "", "", "", "", "", "", "", "", "", 
  "", "", "", "", "", "", "", "", "", "", "", "", "", "", "", "", "", 17.59, 
  5.9734213*^7, 64.699, 17.7, 3.108, 1.874, 2683.304, 49.1, 217.288, 5.75, 
  3.3, 26.7, 47.953, 0.7, 65.46, 0.529}, {"TZA", "Africa", "Tanzania", 
  "2020-11-30", 509., 0., 0., 21., 0., 0., 8.521, 0., 0., 0.352, 0., 0., 0., 
  "", "", "", "", "", "", "", "", "", "", "", "", "", "", "", "", "", "", "", 
  "", "", "", "", "", "", "", 17.59, 5.9734213*^7, 64.699, 17.7, 3.108, 
  1.874, 2683.304, 49.1, 217.288, 5.75, 3.3, 26.7, 47.953, 0.7, 65.46, 
  0.529}, {"TZA", "Africa", "Tanzania", "2020-12-01", 509., 0., 0., 21., 0., 
  0., 8.521, 0., 0., 0.352, 0., 0., 0., "", "", "", "", "", "", "", "", "", 
  "", "", "", "", "", "", "", "", "", "", "", "", "", "", "", "", "", 17.59, 
  5.9734213*^7, 64.699, 17.7, 3.108, 1.874, 2683.304, 49.1, 217.288, 5.75, 
  3.3, 26.7, 47.953, 0.7, 65.46, 0.529}, {"TZA", "Africa", "Tanzania", 
  "2020-12-02", 509., 0., 0., 21., 0., 0., 8.521, 0., 0., 0.352, 0., 0., 0., 
  "", "", "", "", "", "", "", "", "", "", "", "", "", "", "", "", "", "", "", 
  "", "", "", "", "", "", "", 17.59, 5.9734213*^7, 64.699, 17.7, 3.108, 
  1.874, 2683.304, 49.1, 217.288, 5.75, 3.3, 26.7, 47.953, 0.7, 65.46, 
  0.529}, {"TZA", "Africa", "Tanzania", "2020-12-03", 509., 0., 0., 21., 0., 
  0., 8.521, 0., 0., 0.352, 0., 0., 0., "", "", "", "", "", "", "", "", "", 
  "", "", "", "", "", "", "", "", "", "", "", "", "", "", "", "", "", 17.59, 
  5.9734213*^7, 64.699, 17.7, 3.108, 1.874, 2683.304, 49.1, 217.288, 5.75, 
  3.3, 26.7, 47.953, 0.7, 65.46, 0.529}, {"TZA", "Africa", "Tanzania", 
  "2020-12-04", 509., 0., 0., 21., 0., 0., 8.521, 0., 0., 0.352, 0., 0., 0., 
  "", "", "", "", "", "", "", "", "", "", "", "", "", "", "", "", "", "", "", 
  "", "", "", "", "", "", "", 17.59, 5.9734213*^7, 64.699, 17.7, 3.108, 
  1.874, 2683.304, 49.1, 217.288, 5.75, 3.3, 26.7, 47.953, 0.7, 65.46, 
  0.529}, {"TZA", "Africa", "Tanzania", "2020-12-05", 509., 0., 0., 21., 0., 
  0., 8.521, 0., 0., 0.352, 0., 0., 0., "", "", "", "", "", "", "", "", "", 
  "", "", "", "", "", "", "", "", "", "", "", "", "", "", "", "", "", 17.59, 
  5.9734213*^7, 64.699, 17.7, 3.108, 1.874, 2683.304, 49.1, 217.288, 5.75, 
  3.3, 26.7, 47.953, 0.7, 65.46, 0.529}, {"TZA", "Africa", "Tanzania", 
  "2020-12-06", 509., 0., 0., 21., 0., 0., 8.521, 0., 0., 0.352, 0., 0., 0., 
  "", "", "", "", "", "", "", "", "", "", "", "", "", "", "", "", "", "", "", 
  "", "", "", "", "", "", "", 17.59, 5.9734213*^7, 64.699, 17.7, 3.108, 
  1.874, 2683.304, 49.1, 217.288, 5.75, 3.3, 26.7, 47.953, 0.7, 65.46, 
  0.529}, {"TZA", "Africa", "Tanzania", "2020-12-07", 509., 0., 0., 21., 0., 
  0., 8.521, 0., 0., 0.352, 0., 0., 0., "", "", "", "", "", "", "", "", "", 
  "", "", "", "", "", "", "", "", "", "", "", "", "", "", "", "", "", 17.59, 
  5.9734213*^7, 64.699, 17.7, 3.108, 1.874, 2683.304, 49.1, 217.288, 5.75, 
  3.3, 26.7, 47.953, 0.7, 65.46, 0.529}, {"TZA", "Africa", "Tanzania", 
  "2020-12-08", 509., 0., 0., 21., 0., 0., 8.521, 0., 0., 0.352, 0., 0., 0., 
  "", "", "", "", "", "", "", "", "", "", "", "", "", "", "", "", "", "", "", 
  "", "", "", "", "", "", "", 17.59, 5.9734213*^7, 64.699, 17.7, 3.108, 
  1.874, 2683.304, 49.1, 217.288, 5.75, 3.3, 26.7, 47.953, 0.7, 65.46, 
  0.529}, {"TZA", "Africa", "Tanzania", "2020-12-09", 509., 0., 0., 21., 0., 
  0., 8.521, 0., 0., 0.352, 0., 0., 0., "", "", "", "", "", "", "", "", "", 
  "", "", "", "", "", "", "", "", "", "", "", "", "", "", "", "", "", 17.59, 
  5.9734213*^7, 64.699, 17.7, 3.108, 1.874, 2683.304, 49.1, 217.288, 5.75, 
  3.3, 26.7, 47.953, 0.7, 65.46, 0.529}, {"TZA", "Africa", "Tanzania", 
  "2020-12-10", 509., 0., 0., 21., 0., 0., 8.521, 0., 0., 0.352, 0., 0., 0., 
  "", "", "", "", "", "", "", "", "", "", "", "", "", "", "", "", "", "", "", 
  "", "", "", "", "", "", "", 17.59, 5.9734213*^7, 64.699, 17.7, 3.108, 
  1.874, 2683.304, 49.1, 217.288, 5.75, 3.3, 26.7, 47.953, 0.7, 65.46, 
  0.529}, {"TZA", "Africa", "Tanzania", "2020-12-11", 509., 0., 0., 21., 0., 
  0., 8.521, 0., 0., 0.352, 0., 0., 0., "", "", "", "", "", "", "", "", "", 
  "", "", "", "", "", "", "", "", "", "", "", "", "", "", "", "", "", 17.59, 
  5.9734213*^7, 64.699, 17.7, 3.108, 1.874, 2683.304, 49.1, 217.288, 5.75, 
  3.3, 26.7, 47.953, 0.7, 65.46, 0.529}, {"TZA", "Africa", "Tanzania", 
  "2020-12-12", 509., 0., 0., 21., 0., 0., 8.521, 0., 0., 0.352, 0., 0., 0., 
  "", "", "", "", "", "", "", "", "", "", "", "", "", "", "", "", "", "", "", 
  "", "", "", "", "", "", "", 17.59, 5.9734213*^7, 64.699, 17.7, 3.108, 
  1.874, 2683.304, 49.1, 217.288, 5.75, 3.3, 26.7, 47.953, 0.7, 65.46, 
  0.529}, {"TZA", "Africa", "Tanzania", "2020-12-13", 509., 0., 0., 21., 0., 
  0., 8.521, 0., 0., 0.352, 0., 0., 0., "", "", "", "", "", "", "", "", "", 
  "", "", "", "", "", "", "", "", "", "", "", "", "", "", "", "", "", 17.59, 
  5.9734213*^7, 64.699, 17.7, 3.108, 1.874, 2683.304, 49.1, 217.288, 5.75, 
  3.3, 26.7, 47.953, 0.7, 65.46, 0.529}, {"TZA", "Africa", "Tanzania", 
  "2020-12-14", 509., 0., 0., 21., 0., 0., 8.521, 0., 0., 0.352, 0., 0., 0., 
  "", "", "", "", "", "", "", "", "", "", "", "", "", "", "", "", "", "", "", 
  "", "", "", "", "", "", "", 6.48, 5.9734213*^7, 64.699, 17.7, 3.108, 1.874, 
  2683.304, 49.1, 217.288, 5.75, 3.3, 26.7, 47.953, 0.7, 65.46, 0.529}, 
 {"TZA", "Africa", "Tanzania", "2020-12-15", 509., 0., 0., 21., 0., 0., 
  8.521, 0., 0., 0.352, 0., 0., 0., "", "", "", "", "", "", "", "", "", "", 
  "", "", "", "", "", "", "", "", "", "", "", "", "", "", "", "", 6.48, 
  5.9734213*^7, 64.699, 17.7, 3.108, 1.874, 2683.304, 49.1, 217.288, 5.75, 
  3.3, 26.7, 47.953, 0.7, 65.46, 0.529}, {"TZA", "Africa", "Tanzania", 
  "2020-12-16", 509., 0., 0., 21., 0., 0., 8.521, 0., 0., 0.352, 0., 0., 0., 
  "", "", "", "", "", "", "", "", "", "", "", "", "", "", "", "", "", "", "", 
  "", "", "", "", "", "", "", 6.48, 5.9734213*^7, 64.699, 17.7, 3.108, 1.874, 
  2683.304, 49.1, 217.288, 5.75, 3.3, 26.7, 47.953, 0.7, 65.46, 0.529}, 
 {"TZA", "Africa", "Tanzania", "2020-12-17", 509., 0., 0., 21., 0., 0., 
  8.521, 0., 0., 0.352, 0., 0., 0., "", "", "", "", "", "", "", "", "", "", 
  "", "", "", "", "", "", "", "", "", "", "", "", "", "", "", "", 6.48, 
  5.9734213*^7, 64.699, 17.7, 3.108, 1.874, 2683.304, 49.1, 217.288, 5.75, 
  3.3, 26.7, 47.953, 0.7, 65.46, 0.529}, {"TZA", "Africa", "Tanzania", 
  "2020-12-18", 509., 0., 0., 21., 0., 0., 8.521, 0., 0., 0.352, 0., 0., 0., 
  "", "", "", "", "", "", "", "", "", "", "", "", "", "", "", "", "", "", "", 
  "", "", "", "", "", "", "", 6.48, 5.9734213*^7, 64.699, 17.7, 3.108, 1.874, 
  2683.304, 49.1, 217.288, 5.75, 3.3, 26.7, 47.953, 0.7, 65.46, 0.529}, 
 {"TZA", "Africa", "Tanzania", "2020-12-19", 509., 0., 0., 21., 0., 0., 
  8.521, 0., 0., 0.352, 0., 0., 0., "", "", "", "", "", "", "", "", "", "", 
  "", "", "", "", "", "", "", "", "", "", "", "", "", "", "", "", 6.48, 
  5.9734213*^7, 64.699, 17.7, 3.108, 1.874, 2683.304, 49.1, 217.288, 5.75, 
  3.3, 26.7, 47.953, 0.7, 65.46, 0.529}, {"TZA", "Africa", "Tanzania", 
  "2020-12-20", 509., 0., 0., 21., 0., 0., 8.521, 0., 0., 0.352, 0., 0., 0., 
  "", "", "", "", "", "", "", "", "", "", "", "", "", "", "", "", "", "", "", 
  "", "", "", "", "", "", "", 6.48, 5.9734213*^7, 64.699, 17.7, 3.108, 1.874, 
  2683.304, 49.1, 217.288, 5.75, 3.3, 26.7, 47.953, 0.7, 65.46, 0.529}, 
 {"TZA", "Africa", "Tanzania", "2020-12-21", 509., 0., 0., 21., 0., 0., 
  8.521, 0., 0., 0.352, 0., 0., 0., "", "", "", "", "", "", "", "", "", "", 
  "", "", "", "", "", "", "", "", "", "", "", "", "", "", "", "", 6.48, 
  5.9734213*^7, 64.699, 17.7, 3.108, 1.874, 2683.304, 49.1, 217.288, 5.75, 
  3.3, 26.7, 47.953, 0.7, 65.46, 0.529}, {"TZA", "Africa", "Tanzania", 
  "2020-12-22", 509., 0., 0., 21., 0., 0., 8.521, 0., 0., 0.352, 0., 0., 0., 
  "", "", "", "", "", "", "", "", "", "", "", "", "", "", "", "", "", "", "", 
  "", "", "", "", "", "", "", 6.48, 5.9734213*^7, 64.699, 17.7, 3.108, 1.874, 
  2683.304, 49.1, 217.288, 5.75, 3.3, 26.7, 47.953, 0.7, 65.46, 0.529}, 
 {"TZA", "Africa", "Tanzania", "2020-12-23", 509., 0., 0., 21., 0., 0., 
  8.521, 0., 0., 0.352, 0., 0., 0., "", "", "", "", "", "", "", "", "", "", 
  "", "", "", "", "", "", "", "", "", "", "", "", "", "", "", "", 6.48, 
  5.9734213*^7, 64.699, 17.7, 3.108, 1.874, 2683.304, 49.1, 217.288, 5.75, 
  3.3, 26.7, 47.953, 0.7, 65.46, 0.529}, {"TZA", "Africa", "Tanzania", 
  "2020-12-24", 509., 0., 0., 21., 0., 0., 8.521, 0., 0., 0.352, 0., 0., 0., 
  "", "", "", "", "", "", "", "", "", "", "", "", "", "", "", "", "", "", "", 
  "", "", "", "", "", "", "", 6.48, 5.9734213*^7, 64.699, 17.7, 3.108, 1.874, 
  2683.304, 49.1, 217.288, 5.75, 3.3, 26.7, 47.953, 0.7, 65.46, 0.529}, 
 {"TZA", "Africa", "Tanzania", "2020-12-25", 509., 0., 0., 21., 0., 0., 
  8.521, 0., 0., 0.352, 0., 0., 0., "", "", "", "", "", "", "", "", "", "", 
  "", "", "", "", "", "", "", "", "", "", "", "", "", "", "", "", 6.48, 
  5.9734213*^7, 64.699, 17.7, 3.108, 1.874, 2683.304, 49.1, 217.288, 5.75, 
  3.3, 26.7, 47.953, 0.7, 65.46, 0.529}, {"TZA", "Africa", "Tanzania", 
  "2020-12-26", 509., 0., 0., 21., 0., 0., 8.521, 0., 0., 0.352, 0., 0., 0., 
  "", "", "", "", "", "", "", "", "", "", "", "", "", "", "", "", "", "", "", 
  "", "", "", "", "", "", "", 6.48, 5.9734213*^7, 64.699, 17.7, 3.108, 1.874, 
  2683.304, 49.1, 217.288, 5.75, 3.3, 26.7, 47.953, 0.7, 65.46, 0.529}, 
 {"TZA", "Africa", "Tanzania", "2020-12-27", 509., 0., 0., 21., 0., 0., 
  8.521, 0., 0., 0.352, 0., 0., 0., "", "", "", "", "", "", "", "", "", "", 
  "", "", "", "", "", "", "", "", "", "", "", "", "", "", "", "", 6.48, 
  5.9734213*^7, 64.699, 17.7, 3.108, 1.874, 2683.304, 49.1, 217.288, 5.75, 
  3.3, 26.7, 47.953, 0.7, 65.46, 0.529}, {"TZA", "Africa", "Tanzania", 
  "2020-12-28", 509., 0., 0., 21., 0., 0., 8.521, 0., 0., 0.352, 0., 0., 0., 
  "", "", "", "", "", "", "", "", "", "", "", "", "", "", "", "", "", "", "", 
  "", "", "", "", "", "", "", 6.48, 5.9734213*^7, 64.699, 17.7, 3.108, 1.874, 
  2683.304, 49.1, 217.288, 5.75, 3.3, 26.7, 47.953, 0.7, 65.46, 0.529}, 
 {"TZA", "Africa", "Tanzania", "2020-12-29", 509., 0., 0., 21., 0., 0., 
  8.521, 0., 0., 0.352, 0., 0., 0., "", "", "", "", "", "", "", "", "", "", 
  "", "", "", "", "", "", "", "", "", "", "", "", "", "", "", "", 6.48, 
  5.9734213*^7, 64.699, 17.7, 3.108, 1.874, 2683.304, 49.1, 217.288, 5.75, 
  3.3, 26.7, 47.953, 0.7, 65.46, 0.529}, {"TZA", "Africa", "Tanzania", 
  "2020-12-30", 509., 0., 0., 21., 0., 0., 8.521, 0., 0., 0.352, 0., 0., 0., 
  "", "", "", "", "", "", "", "", "", "", "", "", "", "", "", "", "", "", "", 
  "", "", "", "", "", "", "", 6.48, 5.9734213*^7, 64.699, 17.7, 3.108, 1.874, 
  2683.304, 49.1, 217.288, 5.75, 3.3, 26.7, 47.953, 0.7, 65.46, 0.529}, 
 {"TZA", "Africa", "Tanzania", "2020-12-31", 509., 0., 0., 21., 0., 0., 
  8.521, 0., 0., 0.352, 0., 0., 0., "", "", "", "", "", "", "", "", "", "", 
  "", "", "", "", "", "", "", "", "", "", "", "", "", "", "", "", 6.48, 
  5.9734213*^7, 64.699, 17.7, 3.108, 1.874, 2683.304, 49.1, 217.288, 5.75, 
  3.3, 26.7, 47.953, 0.7, 65.46, 0.529}, {"TZA", "Africa", "Tanzania", 
  "2021-01-01", 509., 0., 0., 21., 0., 0., 8.521, 0., 0., 0.352, 0., 0., 0., 
  "", "", "", "", "", "", "", "", "", "", "", "", "", "", "", "", "", "", "", 
  "", "", "", "", "", "", "", 6.48, 5.9734213*^7, 64.699, 17.7, 3.108, 1.874, 
  2683.304, 49.1, 217.288, 5.75, 3.3, 26.7, 47.953, 0.7, 65.46, 0.529}, 
 {"TZA", "Africa", "Tanzania", "2021-01-02", 509., 0., 0., 21., 0., 0., 
  8.521, 0., 0., 0.352, 0., 0., 0., "", "", "", "", "", "", "", "", "", "", 
  "", "", "", "", "", "", "", "", "", "", "", "", "", "", "", "", 6.48, 
  5.9734213*^7, 64.699, 17.7, 3.108, 1.874, 2683.304, 49.1, 217.288, 5.75, 
  3.3, 26.7, 47.953, 0.7, 65.46, 0.529}, {"TZA", "Africa", "Tanzania", 
  "2021-01-03", 509., 0., 0., 21., 0., 0., 8.521, 0., 0., 0.352, 0., 0., 0., 
  "", "", "", "", "", "", "", "", "", "", "", "", "", "", "", "", "", "", "", 
  "", "", "", "", "", "", "", 6.48, 5.9734213*^7, 64.699, 17.7, 3.108, 1.874, 
  2683.304, 49.1, 217.288, 5.75, 3.3, 26.7, 47.953, 0.7, 65.46, 0.529}, 
 {"TZA", "Africa", "Tanzania", "2021-01-04", 509., 0., 0., 21., 0., 0., 
  8.521, 0., 0., 0.352, 0., 0., 0., "", "", "", "", "", "", "", "", "", "", 
  "", "", "", "", "", "", "", "", "", "", "", "", "", "", "", "", 6.48, 
  5.9734213*^7, 64.699, 17.7, 3.108, 1.874, 2683.304, 49.1, 217.288, 5.75, 
  3.3, 26.7, 47.953, 0.7, 65.46, 0.529}, {"TZA", "Africa", "Tanzania", 
  "2021-01-05", 509., 0., 0., 21., 0., 0., 8.521, 0., 0., 0.352, 0., 0., 0., 
  "", "", "", "", "", "", "", "", "", "", "", "", "", "", "", "", "", "", "", 
  "", "", "", "", "", "", "", 6.48, 5.9734213*^7, 64.699, 17.7, 3.108, 1.874, 
  2683.304, 49.1, 217.288, 5.75, 3.3, 26.7, 47.953, 0.7, 65.46, 0.529}, 
 {"TZA", "Africa", "Tanzania", "2021-01-06", 509., 0., 0., 21., 0., 0., 
  8.521, 0., 0., 0.352, 0., 0., 0., "", "", "", "", "", "", "", "", "", "", 
  "", "", "", "", "", "", "", "", "", "", "", "", "", "", "", "", 6.48, 
  5.9734213*^7, 64.699, 17.7, 3.108, 1.874, 2683.304, 49.1, 217.288, 5.75, 
  3.3, 26.7, 47.953, 0.7, 65.46, 0.529}, {"TZA", "Africa", "Tanzania", 
  "2021-01-07", 509., 0., 0., 21., 0., 0., 8.521, 0., 0., 0.352, 0., 0., 0., 
  "", "", "", "", "", "", "", "", "", "", "", "", "", "", "", "", "", "", "", 
  "", "", "", "", "", "", "", 6.48, 5.9734213*^7, 64.699, 17.7, 3.108, 1.874, 
  2683.304, 49.1, 217.288, 5.75, 3.3, 26.7, 47.953, 0.7, 65.46, 0.529}, 
 {"TZA", "Africa", "Tanzania", "2021-01-08", 509., 0., 0., 21., 0., 0., 
  8.521, 0., 0., 0.352, 0., 0., 0., "", "", "", "", "", "", "", "", "", "", 
  "", "", "", "", "", "", "", "", "", "", "", "", "", "", "", "", 6.48, 
  5.9734213*^7, 64.699, 17.7, 3.108, 1.874, 2683.304, 49.1, 217.288, 5.75, 
  3.3, 26.7, 47.953, 0.7, 65.46, 0.529}, {"TZA", "Africa", "Tanzania", 
  "2021-01-09", 509., 0., 0., 21., 0., 0., 8.521, 0., 0., 0.352, 0., 0., 0., 
  "", "", "", "", "", "", "", "", "", "", "", "", "", "", "", "", "", "", "", 
  "", "", "", "", "", "", "", 6.48, 5.9734213*^7, 64.699, 17.7, 3.108, 1.874, 
  2683.304, 49.1, 217.288, 5.75, 3.3, 26.7, 47.953, 0.7, 65.46, 0.529}, 
 {"TZA", "Africa", "Tanzania", "2021-01-10", 509., 0., 0., 21., 0., 0., 
  8.521, 0., 0., 0.352, 0., 0., 0., "", "", "", "", "", "", "", "", "", "", 
  "", "", "", "", "", "", "", "", "", "", "", "", "", "", "", "", 6.48, 
  5.9734213*^7, 64.699, 17.7, 3.108, 1.874, 2683.304, 49.1, 217.288, 5.75, 
  3.3, 26.7, 47.953, 0.7, 65.46, 0.529}, {"TZA", "Africa", "Tanzania", 
  "2021-01-11", 509., 0., 0., 21., 0., 0., 8.521, 0., 0., 0.352, 0., 0., 0., 
  "", "", "", "", "", "", "", "", "", "", "", "", "", "", "", "", "", "", "", 
  "", "", "", "", "", "", "", 6.48, 5.9734213*^7, 64.699, 17.7, 3.108, 1.874, 
  2683.304, 49.1, 217.288, 5.75, 3.3, 26.7, 47.953, 0.7, 65.46, 0.529}, 
 {"TZA", "Africa", "Tanzania", "2021-01-12", 509., 0., 0., 21., 0., 0., 
  8.521, 0., 0., 0.352, 0., 0., 0., "", "", "", "", "", "", "", "", "", "", 
  "", "", "", "", "", "", "", "", "", "", "", "", "", "", "", "", 6.48, 
  5.9734213*^7, 64.699, 17.7, 3.108, 1.874, 2683.304, 49.1, 217.288, 5.75, 
  3.3, 26.7, 47.953, 0.7, 65.46, 0.529}, {"TZA", "Africa", "Tanzania", 
  "2021-01-13", 509., 0., 0., 21., 0., 0., 8.521, 0., 0., 0.352, 0., 0., 0., 
  "", "", "", "", "", "", "", "", "", "", "", "", "", "", "", "", "", "", "", 
  "", "", "", "", "", "", "", 6.48, 5.9734213*^7, 64.699, 17.7, 3.108, 1.874, 
  2683.304, 49.1, 217.288, 5.75, 3.3, 26.7, 47.953, 0.7, 65.46, 0.529}, 
 {"TZA", "Africa", "Tanzania", "2021-01-14", 509., 0., 0., 21., 0., 0., 
  8.521, 0., 0., 0.352, 0., 0., 0., "", "", "", "", "", "", "", "", "", "", 
  "", "", "", "", "", "", "", "", "", "", "", "", "", "", "", "", 6.48, 
  5.9734213*^7, 64.699, 17.7, 3.108, 1.874, 2683.304, 49.1, 217.288, 5.75, 
  3.3, 26.7, 47.953, 0.7, 65.46, 0.529}, {"TZA", "Africa", "Tanzania", 
  "2021-01-15", 509., 0., 0., 21., 0., 0., 8.521, 0., 0., 0.352, 0., 0., 0., 
  "", "", "", "", "", "", "", "", "", "", "", "", "", "", "", "", "", "", "", 
  "", "", "", "", "", "", "", 6.48, 5.9734213*^7, 64.699, 17.7, 3.108, 1.874, 
  2683.304, 49.1, 217.288, 5.75, 3.3, 26.7, 47.953, 0.7, 65.46, 0.529}, 
 {"TZA", "Africa", "Tanzania", "2021-01-16", 509., 0., 0., 21., 0., 0., 
  8.521, 0., 0., 0.352, 0., 0., 0., "", "", "", "", "", "", "", "", "", "", 
  "", "", "", "", "", "", "", "", "", "", "", "", "", "", "", "", 6.48, 
  5.9734213*^7, 64.699, 17.7, 3.108, 1.874, 2683.304, 49.1, 217.288, 5.75, 
  3.3, 26.7, 47.953, 0.7, 65.46, 0.529}, {"TZA", "Africa", "Tanzania", 
  "2021-01-17", 509., 0., 0., 21., 0., 0., 8.521, 0., 0., 0.352, 0., 0., 0., 
  "", "", "", "", "", "", "", "", "", "", "", "", "", "", "", "", "", "", "", 
  "", "", "", "", "", "", "", 6.48, 5.9734213*^7, 64.699, 17.7, 3.108, 1.874, 
  2683.304, 49.1, 217.288, 5.75, 3.3, 26.7, 47.953, 0.7, 65.46, 0.529}, 
 {"TZA", "Africa", "Tanzania", "2021-01-18", 509., 0., 0., 21., 0., 0., 
  8.521, 0., 0., 0.352, 0., 0., 0., "", "", "", "", "", "", "", "", "", "", 
  "", "", "", "", "", "", "", "", "", "", "", "", "", "", "", "", 6.48, 
  5.9734213*^7, 64.699, 17.7, 3.108, 1.874, 2683.304, 49.1, 217.288, 5.75, 
  3.3, 26.7, 47.953, 0.7, 65.46, 0.529}, {"TZA", "Africa", "Tanzania", 
  "2021-01-19", 509., 0., 0., 21., 0., 0., 8.521, 0., 0., 0.352, 0., 0., 0., 
  "", "", "", "", "", "", "", "", "", "", "", "", "", "", "", "", "", "", "", 
  "", "", "", "", "", "", "", 6.48, 5.9734213*^7, 64.699, 17.7, 3.108, 1.874, 
  2683.304, 49.1, 217.288, 5.75, 3.3, 26.7, 47.953, 0.7, 65.46, 0.529}, 
 {"TZA", "Africa", "Tanzania", "2021-01-20", 509., 0., 0., 21., 0., 0., 
  8.521, 0., 0., 0.352, 0., 0., 0., "", "", "", "", "", "", "", "", "", "", 
  "", "", "", "", "", "", "", "", "", "", "", "", "", "", "", "", 6.48, 
  5.9734213*^7, 64.699, 17.7, 3.108, 1.874, 2683.304, 49.1, 217.288, 5.75, 
  3.3, 26.7, 47.953, 0.7, 65.46, 0.529}, {"TZA", "Africa", "Tanzania", 
  "2021-01-21", 509., 0., 0., 21., 0., 0., 8.521, 0., 0., 0.352, 0., 0., 0., 
  "", "", "", "", "", "", "", "", "", "", "", "", "", "", "", "", "", "", "", 
  "", "", "", "", "", "", "", 6.48, 5.9734213*^7, 64.699, 17.7, 3.108, 1.874, 
  2683.304, 49.1, 217.288, 5.75, 3.3, 26.7, 47.953, 0.7, 65.46, 0.529}, 
 {"TZA", "Africa", "Tanzania", "2021-01-22", 509., 0., 0., 21., 0., 0., 
  8.521, 0., 0., 0.352, 0., 0., 0., "", "", "", "", "", "", "", "", "", "", 
  "", "", "", "", "", "", "", "", "", "", "", "", "", "", "", "", 6.48, 
  5.9734213*^7, 64.699, 17.7, 3.108, 1.874, 2683.304, 49.1, 217.288, 5.75, 
  3.3, 26.7, 47.953, 0.7, 65.46, 0.529}, {"TZA", "Africa", "Tanzania", 
  "2021-01-23", 509., 0., 0., 21., 0., 0., 8.521, 0., 0., 0.352, 0., 0., 0., 
  "", "", "", "", "", "", "", "", "", "", "", "", "", "", "", "", "", "", "", 
  "", "", "", "", "", "", "", 6.48, 5.9734213*^7, 64.699, 17.7, 3.108, 1.874, 
  2683.304, 49.1, 217.288, 5.75, 3.3, 26.7, 47.953, 0.7, 65.46, 0.529}, 
 {"TZA", "Africa", "Tanzania", "2021-01-24", 509., 0., 0., 21., 0., 0., 
  8.521, 0., 0., 0.352, 0., 0., 0., "", "", "", "", "", "", "", "", "", "", 
  "", "", "", "", "", "", "", "", "", "", "", "", "", "", "", "", 6.48, 
  5.9734213*^7, 64.699, 17.7, 3.108, 1.874, 2683.304, 49.1, 217.288, 5.75, 
  3.3, 26.7, 47.953, 0.7, 65.46, 0.529}, {"TZA", "Africa", "Tanzania", 
  "2021-01-25", 509., 0., 0., 21., 0., 0., 8.521, 0., 0., 0.352, 0., 0., 0., 
  "", "", "", "", "", "", "", "", "", "", "", "", "", "", "", "", "", "", "", 
  "", "", "", "", "", "", "", 6.48, 5.9734213*^7, 64.699, 17.7, 3.108, 1.874, 
  2683.304, 49.1, 217.288, 5.75, 3.3, 26.7, 47.953, 0.7, 65.46, 0.529}, 
 {"TZA", "Africa", "Tanzania", "2021-01-26", 509., 0., 0., 21., 0., 0., 
  8.521, 0., 0., 0.352, 0., 0., 0., "", "", "", "", "", "", "", "", "", "", 
  "", "", "", "", "", "", "", "", "", "", "", "", "", "", "", "", 6.48, 
  5.9734213*^7, 64.699, 17.7, 3.108, 1.874, 2683.304, 49.1, 217.288, 5.75, 
  3.3, 26.7, 47.953, 0.7, 65.46, 0.529}, {"TZA", "Africa", "Tanzania", 
  "2021-01-27", 509., 0., 0., 21., 0., 0., 8.521, 0., 0., 0.352, 0., 0., 0., 
  "", "", "", "", "", "", "", "", "", "", "", "", "", "", "", "", "", "", "", 
  "", "", "", "", "", "", "", 6.48, 5.9734213*^7, 64.699, 17.7, 3.108, 1.874, 
  2683.304, 49.1, 217.288, 5.75, 3.3, 26.7, 47.953, 0.7, 65.46, 0.529}, 
 {"TZA", "Africa", "Tanzania", "2021-01-28", 509., 0., 0., 21., 0., 0., 
  8.521, 0., 0., 0.352, 0., 0., 0., "", "", "", "", "", "", "", "", "", "", 
  "", "", "", "", "", "", "", "", "", "", "", "", "", "", "", "", 6.48, 
  5.9734213*^7, 64.699, 17.7, 3.108, 1.874, 2683.304, 49.1, 217.288, 5.75, 
  3.3, 26.7, 47.953, 0.7, 65.46, 0.529}, {"TZA", "Africa", "Tanzania", 
  "2021-01-29", 509., 0., 0., 21., 0., 0., 8.521, 0., 0., 0.352, 0., 0., 0., 
  "", "", "", "", "", "", "", "", "", "", "", "", "", "", "", "", "", "", "", 
  "", "", "", "", "", "", "", 6.48, 5.9734213*^7, 64.699, 17.7, 3.108, 1.874, 
  2683.304, 49.1, 217.288, 5.75, 3.3, 26.7, 47.953, 0.7, 65.46, 0.529}, 
 {"TZA", "Africa", "Tanzania", "2021-01-30", 509., 0., 0., 21., 0., 0., 
  8.521, 0., 0., 0.352, 0., 0., 0., "", "", "", "", "", "", "", "", "", "", 
  "", "", "", "", "", "", "", "", "", "", "", "", "", "", "", "", 6.48, 
  5.9734213*^7, 64.699, 17.7, 3.108, 1.874, 2683.304, 49.1, 217.288, 5.75, 
  3.3, 26.7, 47.953, 0.7, 65.46, 0.529}, {"TZA", "Africa", "Tanzania", 
  "2021-01-31", 509., 0., 0., 21., 0., 0., 8.521, 0., 0., 0.352, 0., 0., 0., 
  "", "", "", "", "", "", "", "", "", "", "", "", "", "", "", "", "", "", "", 
  "", "", "", "", "", "", "", 6.48, 5.9734213*^7, 64.699, 17.7, 3.108, 1.874, 
  2683.304, 49.1, 217.288, 5.75, 3.3, 26.7, 47.953, 0.7, 65.46, 0.529}, 
 {"TZA", "Africa", "Tanzania", "2021-02-01", 509., 0., 0., 21., 0., 0., 
  8.521, 0., 0., 0.352, 0., 0., 0., "", "", "", "", "", "", "", "", "", "", 
  "", "", "", "", "", "", "", "", "", "", "", "", "", "", "", "", 6.48, 
  5.9734213*^7, 64.699, 17.7, 3.108, 1.874, 2683.304, 49.1, 217.288, 5.75, 
  3.3, 26.7, 47.953, 0.7, 65.46, 0.529}, {"TZA", "Africa", "Tanzania", 
  "2021-02-02", 509., 0., 0., 21., 0., 0., 8.521, 0., 0., 0.352, 0., 0., 0., 
  "", "", "", "", "", "", "", "", "", "", "", "", "", "", "", "", "", "", "", 
  "", "", "", "", "", "", "", 12.04, 5.9734213*^7, 64.699, 17.7, 3.108, 
  1.874, 2683.304, 49.1, 217.288, 5.75, 3.3, 26.7, 47.953, 0.7, 65.46, 
  0.529}, {"TZA", "Africa", "Tanzania", "2021-02-03", 509., 0., 0., 21., 0., 
  0., 8.521, 0., 0., 0.352, 0., 0., 0., "", "", "", "", "", "", "", "", "", 
  "", "", "", "", "", "", "", "", "", "", "", "", "", "", "", "", "", 12.04, 
  5.9734213*^7, 64.699, 17.7, 3.108, 1.874, 2683.304, 49.1, 217.288, 5.75, 
  3.3, 26.7, 47.953, 0.7, 65.46, 0.529}, {"TZA", "Africa", "Tanzania", 
  "2021-02-04", 509., 0., 0., 21., 0., 0., 8.521, 0., 0., 0.352, 0., 0., 0., 
  "", "", "", "", "", "", "", "", "", "", "", "", "", "", "", "", "", "", "", 
  "", "", "", "", "", "", "", 12.04, 5.9734213*^7, 64.699, 17.7, 3.108, 
  1.874, 2683.304, 49.1, 217.288, 5.75, 3.3, 26.7, 47.953, 0.7, 65.46, 
  0.529}, {"TZA", "Africa", "Tanzania", "2021-02-05", 509., 0., 0., 21., 0., 
  0., 8.521, 0., 0., 0.352, 0., 0., 0., "", "", "", "", "", "", "", "", "", 
  "", "", "", "", "", "", "", "", "", "", "", "", "", "", "", "", "", 12.04, 
  5.9734213*^7, 64.699, 17.7, 3.108, 1.874, 2683.304, 49.1, 217.288, 5.75, 
  3.3, 26.7, 47.953, 0.7, 65.46, 0.529}, {"TZA", "Africa", "Tanzania", 
  "2021-02-06", 509., 0., 0., 21., 0., 0., 8.521, 0., 0., 0.352, 0., 0., 0., 
  "", "", "", "", "", "", "", "", "", "", "", "", "", "", "", "", "", "", "", 
  "", "", "", "", "", "", "", 12.04, 5.9734213*^7, 64.699, 17.7, 3.108, 
  1.874, 2683.304, 49.1, 217.288, 5.75, 3.3, 26.7, 47.953, 0.7, 65.46, 
  0.529}, {"TZA", "Africa", "Tanzania", "2021-02-07", 509., 0., 0., 21., 0., 
  0., 8.521, 0., 0., 0.352, 0., 0., 0., "", "", "", "", "", "", "", "", "", 
  "", "", "", "", "", "", "", "", "", "", "", "", "", "", "", "", "", 12.04, 
  5.9734213*^7, 64.699, 17.7, 3.108, 1.874, 2683.304, 49.1, 217.288, 5.75, 
  3.3, 26.7, 47.953, 0.7, 65.46, 0.529}, {"TZA", "Africa", "Tanzania", 
  "2021-02-08", 509., 0., 0., 21., 0., 0., 8.521, 0., 0., 0.352, 0., 0., 0., 
  "", "", "", "", "", "", "", "", "", "", "", "", "", "", "", "", "", "", "", 
  "", "", "", "", "", "", "", 12.04, 5.9734213*^7, 64.699, 17.7, 3.108, 
  1.874, 2683.304, 49.1, 217.288, 5.75, 3.3, 26.7, 47.953, 0.7, 65.46, 
  0.529}, {"TZA", "Africa", "Tanzania", "2021-02-09", 509., 0., 0., 21., 0., 
  0., 8.521, 0., 0., 0.352, 0., 0., 0., "", "", "", "", "", "", "", "", "", 
  "", "", "", "", "", "", "", "", "", "", "", "", "", "", "", "", "", 12.04, 
  5.9734213*^7, 64.699, 17.7, 3.108, 1.874, 2683.304, 49.1, 217.288, 5.75, 
  3.3, 26.7, 47.953, 0.7, 65.46, 0.529}, {"TZA", "Africa", "Tanzania", 
  "2021-02-10", 509., 0., 0., 21., 0., 0., 8.521, 0., 0., 0.352, 0., 0., 0., 
  "", "", "", "", "", "", "", "", "", "", "", "", "", "", "", "", "", "", "", 
  "", "", "", "", "", "", "", 12.04, 5.9734213*^7, 64.699, 17.7, 3.108, 
  1.874, 2683.304, 49.1, 217.288, 5.75, 3.3, 26.7, 47.953, 0.7, 65.46, 
  0.529}, {"TZA", "Africa", "Tanzania", "2021-02-11", 509., 0., 0., 21., 0., 
  0., 8.521, 0., 0., 0.352, 0., 0., 0., "", "", "", "", "", "", "", "", "", 
  "", "", "", "", "", "", "", "", "", "", "", "", "", "", "", "", "", 12.04, 
  5.9734213*^7, 64.699, 17.7, 3.108, 1.874, 2683.304, 49.1, 217.288, 5.75, 
  3.3, 26.7, 47.953, 0.7, 65.46, 0.529}, {"TZA", "Africa", "Tanzania", 
  "2021-02-12", 509., 0., 0., 21., 0., 0., 8.521, 0., 0., 0.352, 0., 0., 0., 
  "", "", "", "", "", "", "", "", "", "", "", "", "", "", "", "", "", "", "", 
  "", "", "", "", "", "", "", 12.04, 5.9734213*^7, 64.699, 17.7, 3.108, 
  1.874, 2683.304, 49.1, 217.288, 5.75, 3.3, 26.7, 47.953, 0.7, 65.46, 
  0.529}, {"TZA", "Africa", "Tanzania", "2021-02-13", 509., 0., 0., 21., 0., 
  0., 8.521, 0., 0., 0.352, 0., 0., 0., "", "", "", "", "", "", "", "", "", 
  "", "", "", "", "", "", "", "", "", "", "", "", "", "", "", "", "", 12.04, 
  5.9734213*^7, 64.699, 17.7, 3.108, 1.874, 2683.304, 49.1, 217.288, 5.75, 
  3.3, 26.7, 47.953, 0.7, 65.46, 0.529}, {"TZA", "Africa", "Tanzania", 
  "2021-02-14", 509., 0., 0., 21., 0., 0., 8.521, 0., 0., 0.352, 0., 0., 0., 
  "", "", "", "", "", "", "", "", "", "", "", "", "", "", "", "", "", "", "", 
  "", "", "", "", "", "", "", 12.04, 5.9734213*^7, 64.699, 17.7, 3.108, 
  1.874, 2683.304, 49.1, 217.288, 5.75, 3.3, 26.7, 47.953, 0.7, 65.46, 
  0.529}, {"TZA", "Africa", "Tanzania", "2021-02-15", 509., 0., 0., 21., 0., 
  0., 8.521, 0., 0., 0.352, 0., 0., 0., "", "", "", "", "", "", "", "", "", 
  "", "", "", "", "", "", "", "", "", "", "", "", "", "", "", "", "", 12.04, 
  5.9734213*^7, 64.699, 17.7, 3.108, 1.874, 2683.304, 49.1, 217.288, 5.75, 
  3.3, 26.7, 47.953, 0.7, 65.46, 0.529}, {"TZA", "Africa", "Tanzania", 
  "2021-02-16", 509., 0., 0., 21., 0., 0., 8.521, 0., 0., 0.352, 0., 0., 0., 
  "", "", "", "", "", "", "", "", "", "", "", "", "", "", "", "", "", "", "", 
  "", "", "", "", "", "", "", 8.33, 5.9734213*^7, 64.699, 17.7, 3.108, 1.874, 
  2683.304, 49.1, 217.288, 5.75, 3.3, 26.7, 47.953, 0.7, 65.46, 0.529}, 
 {"TZA", "Africa", "Tanzania", "2021-02-17", 509., 0., 0., 21., 0., 0., 
  8.521, 0., 0., 0.352, 0., 0., 0., "", "", "", "", "", "", "", "", "", "", 
  "", "", "", "", "", "", "", "", "", "", "", "", "", "", "", "", 8.33, 
  5.9734213*^7, 64.699, 17.7, 3.108, 1.874, 2683.304, 49.1, 217.288, 5.75, 
  3.3, 26.7, 47.953, 0.7, 65.46, 0.529}, {"TZA", "Africa", "Tanzania", 
  "2021-02-18", 509., 0., 0., 21., 0., 0., 8.521, 0., 0., 0.352, 0., 0., 0., 
  "", "", "", "", "", "", "", "", "", "", "", "", "", "", "", "", "", "", "", 
  "", "", "", "", "", "", "", 8.33, 5.9734213*^7, 64.699, 17.7, 3.108, 1.874, 
  2683.304, 49.1, 217.288, 5.75, 3.3, 26.7, 47.953, 0.7, 65.46, 0.529}, 
 {"TZA", "Africa", "Tanzania", "2021-02-19", 509., 0., 0., 21., 0., 0., 
  8.521, 0., 0., 0.352, 0., 0., 0., "", "", "", "", "", "", "", "", "", "", 
  "", "", "", "", "", "", "", "", "", "", "", "", "", "", "", "", 8.33, 
  5.9734213*^7, 64.699, 17.7, 3.108, 1.874, 2683.304, 49.1, 217.288, 5.75, 
  3.3, 26.7, 47.953, 0.7, 65.46, 0.529}, {"TZA", "Africa", "Tanzania", 
  "2021-02-20", 509., 0., 0., 21., 0., 0., 8.521, 0., 0., 0.352, 0., 0., 0., 
  "", "", "", "", "", "", "", "", "", "", "", "", "", "", "", "", "", "", "", 
  "", "", "", "", "", "", "", 8.33, 5.9734213*^7, 64.699, 17.7, 3.108, 1.874, 
  2683.304, 49.1, 217.288, 5.75, 3.3, 26.7, 47.953, 0.7, 65.46, 0.529}, 
 {"TZA", "Africa", "Tanzania", "2021-02-21", 509., 0., 0., 21., 0., 0., 
  8.521, 0., 0., 0.352, 0., 0., 0., "", "", "", "", "", "", "", "", "", "", 
  "", "", "", "", "", "", "", "", "", "", "", "", "", "", "", "", 8.33, 
  5.9734213*^7, 64.699, 17.7, 3.108, 1.874, 2683.304, 49.1, 217.288, 5.75, 
  3.3, 26.7, 47.953, 0.7, 65.46, 0.529}, {"TZA", "Africa", "Tanzania", 
  "2021-02-22", 509., 0., 0., 21., 0., 0., 8.521, 0., 0., 0.352, 0., 0., 0., 
  "", "", "", "", "", "", "", "", "", "", "", "", "", "", "", "", "", "", "", 
  "", "", "", "", "", "", "", 8.33, 5.9734213*^7, 64.699, 17.7, 3.108, 1.874, 
  2683.304, 49.1, 217.288, 5.75, 3.3, 26.7, 47.953, 0.7, 65.46, 0.529}, 
 {"TZA", "Africa", "Tanzania", "2021-02-23", 509., 0., 0., 21., 0., 0., 
  8.521, 0., 0., 0.352, 0., 0., 0., "", "", "", "", "", "", "", "", "", "", 
  "", "", "", "", "", "", "", "", "", "", "", "", "", "", "", "", 8.33, 
  5.9734213*^7, 64.699, 17.7, 3.108, 1.874, 2683.304, 49.1, 217.288, 5.75, 
  3.3, 26.7, 47.953, 0.7, 65.46, 0.529}, {"TZA", "Africa", "Tanzania", 
  "2021-02-24", 509., 0., 0., 21., 0., 0., 8.521, 0., 0., 0.352, 0., 0., 0., 
  "", "", "", "", "", "", "", "", "", "", "", "", "", "", "", "", "", "", "", 
  "", "", "", "", "", "", "", 8.33, 5.9734213*^7, 64.699, 17.7, 3.108, 1.874, 
  2683.304, 49.1, 217.288, 5.75, 3.3, 26.7, 47.953, 0.7, 65.46, 0.529}, 
 {"TZA", "Africa", "Tanzania", "2021-02-25", 509., 0., 0., 21., 0., 0., 
  8.521, 0., 0., 0.352, 0., 0., 0., "", "", "", "", "", "", "", "", "", "", 
  "", "", "", "", "", "", "", "", "", "", "", "", "", "", "", "", 8.33, 
  5.9734213*^7, 64.699, 17.7, 3.108, 1.874, 2683.304, 49.1, 217.288, 5.75, 
  3.3, 26.7, 47.953, 0.7, 65.46, 0.529}, {"TZA", "Africa", "Tanzania", 
  "2021-02-26", 509., 0., 0., 21., 0., 0., 8.521, 0., 0., 0.352, 0., 0., 0., 
  "", "", "", "", "", "", "", "", "", "", "", "", "", "", "", "", "", "", "", 
  "", "", "", "", "", "", "", 8.33, 5.9734213*^7, 64.699, 17.7, 3.108, 1.874, 
  2683.304, 49.1, 217.288, 5.75, 3.3, 26.7, 47.953, 0.7, 65.46, 0.529}, 
 {"TZA", "Africa", "Tanzania", "2021-02-27", 509., 0., 0., 21., 0., 0., 
  8.521, 0., 0., 0.352, 0., 0., 0., "", "", "", "", "", "", "", "", "", "", 
  "", "", "", "", "", "", "", "", "", "", "", "", "", "", "", "", 8.33, 
  5.9734213*^7, 64.699, 17.7, 3.108, 1.874, 2683.304, 49.1, 217.288, 5.75, 
  3.3, 26.7, 47.953, 0.7, 65.46, 0.529}, {"TZA", "Africa", "Tanzania", 
  "2021-02-28", 509., 0., 0., 21., 0., 0., 8.521, 0., 0., 0.352, 0., 0., 0., 
  "", "", "", "", "", "", "", "", "", "", "", "", "", "", "", "", "", "", "", 
  "", "", "", "", "", "", "", 8.33, 5.9734213*^7, 64.699, 17.7, 3.108, 1.874, 
  2683.304, 49.1, 217.288, 5.75, 3.3, 26.7, 47.953, 0.7, 65.46, 0.529}, 
 {"TZA", "Africa", "Tanzania", "2021-03-01", 509., 0., 0., 21., 0., 0., 
  8.521, 0., 0., 0.352, 0., 0., 0., "", "", "", "", "", "", "", "", "", "", 
  "", "", "", "", "", "", "", "", "", "", "", "", "", "", "", "", 8.33, 
  5.9734213*^7, 64.699, 17.7, 3.108, 1.874, 2683.304, 49.1, 217.288, 5.75, 
  3.3, 26.7, 47.953, 0.7, 65.46, 0.529}, {"TZA", "Africa", "Tanzania", 
  "2021-03-02", 509., 0., 0., 21., 0., 0., 8.521, 0., 0., 0.352, 0., 0., 0., 
  "", "", "", "", "", "", "", "", "", "", "", "", "", "", "", "", "", "", "", 
  "", "", "", "", "", "", "", 8.33, 5.9734213*^7, 64.699, 17.7, 3.108, 1.874, 
  2683.304, 49.1, 217.288, 5.75, 3.3, 26.7, 47.953, 0.7, 65.46, 0.529}, 
 {"TZA", "Africa", "Tanzania", "2021-03-03", 509., 0., 0., 21., 0., 0., 
  8.521, 0., 0., 0.352, 0., 0., 0., "", "", "", "", "", "", "", "", "", "", 
  "", "", "", "", "", "", "", "", "", "", "", "", "", "", "", "", 8.33, 
  5.9734213*^7, 64.699, 17.7, 3.108, 1.874, 2683.304, 49.1, 217.288, 5.75, 
  3.3, 26.7, 47.953, 0.7, 65.46, 0.529}, {"TZA", "Africa", "Tanzania", 
  "2021-03-04", 509., 0., 0., 21., 0., 0., 8.521, 0., 0., 0.352, 0., 0., 0., 
  "", "", "", "", "", "", "", "", "", "", "", "", "", "", "", "", "", "", "", 
  "", "", "", "", "", "", "", 8.33, 5.9734213*^7, 64.699, 17.7, 3.108, 1.874, 
  2683.304, 49.1, 217.288, 5.75, 3.3, 26.7, 47.953, 0.7, 65.46, 0.529}, 
 {"TZA", "Africa", "Tanzania", "2021-03-05", 509., 0., 0., 21., 0., 0., 
  8.521, 0., 0., 0.352, 0., 0., 0., "", "", "", "", "", "", "", "", "", "", 
  "", "", "", "", "", "", "", "", "", "", "", "", "", "", "", "", 8.33, 
  5.9734213*^7, 64.699, 17.7, 3.108, 1.874, 2683.304, 49.1, 217.288, 5.75, 
  3.3, 26.7, 47.953, 0.7, 65.46, 0.529}, {"TZA", "Africa", "Tanzania", 
  "2021-03-06", 509., 0., 0., 21., 0., 0., 8.521, 0., 0., 0.352, 0., 0., 0., 
  "", "", "", "", "", "", "", "", "", "", "", "", "", "", "", "", "", "", "", 
  "", "", "", "", "", "", "", 8.33, 5.9734213*^7, 64.699, 17.7, 3.108, 1.874, 
  2683.304, 49.1, 217.288, 5.75, 3.3, 26.7, 47.953, 0.7, 65.46, 0.529}, 
 {"TZA", "Africa", "Tanzania", "2021-03-07", 509., 0., 0., 21., 0., 0., 
  8.521, 0., 0., 0.352, 0., 0., 0., "", "", "", "", "", "", "", "", "", "", 
  "", "", "", "", "", "", "", "", "", "", "", "", "", "", "", "", 8.33, 
  5.9734213*^7, 64.699, 17.7, 3.108, 1.874, 2683.304, 49.1, 217.288, 5.75, 
  3.3, 26.7, 47.953, 0.7, 65.46, 0.529}, {"TZA", "Africa", "Tanzania", 
  "2021-03-08", 509., 0., 0., 21., 0., 0., 8.521, 0., 0., 0.352, 0., 0., 0., 
  "", "", "", "", "", "", "", "", "", "", "", "", "", "", "", "", "", "", "", 
  "", "", "", "", "", "", "", 8.33, 5.9734213*^7, 64.699, 17.7, 3.108, 1.874, 
  2683.304, 49.1, 217.288, 5.75, 3.3, 26.7, 47.953, 0.7, 65.46, 0.529}, 
 {"TZA", "Africa", "Tanzania", "2021-03-09", 509., 0., 0., 21., 0., 0., 
  8.521, 0., 0., 0.352, 0., 0., 0., "", "", "", "", "", "", "", "", "", "", 
  "", "", "", "", "", "", "", "", "", "", "", "", "", "", "", "", 8.33, 
  5.9734213*^7, 64.699, 17.7, 3.108, 1.874, 2683.304, 49.1, 217.288, 5.75, 
  3.3, 26.7, 47.953, 0.7, 65.46, 0.529}, {"TZA", "Africa", "Tanzania", 
  "2021-03-10", 509., 0., 0., 21., 0., 0., 8.521, 0., 0., 0.352, 0., 0., 0., 
  "", "", "", "", "", "", "", "", "", "", "", "", "", "", "", "", "", "", "", 
  "", "", "", "", "", "", "", 8.33, 5.9734213*^7, 64.699, 17.7, 3.108, 1.874, 
  2683.304, 49.1, 217.288, 5.75, 3.3, 26.7, 47.953, 0.7, 65.46, 0.529}, 
 {"TZA", "Africa", "Tanzania", "2021-03-11", 509., 0., 0., 21., 0., 0., 
  8.521, 0., 0., 0.352, 0., 0., 0., "", "", "", "", "", "", "", "", "", "", 
  "", "", "", "", "", "", "", "", "", "", "", "", "", "", "", "", 8.33, 
  5.9734213*^7, 64.699, 17.7, 3.108, 1.874, 2683.304, 49.1, 217.288, 5.75, 
  3.3, 26.7, 47.953, 0.7, 65.46, 0.529}, {"TZA", "Africa", "Tanzania", 
  "2021-03-12", 509., 0., 0., 21., 0., 0., 8.521, 0., 0., 0.352, 0., 0., 0., 
  "", "", "", "", "", "", "", "", "", "", "", "", "", "", "", "", "", "", "", 
  "", "", "", "", "", "", "", 8.33, 5.9734213*^7, 64.699, 17.7, 3.108, 1.874, 
  2683.304, 49.1, 217.288, 5.75, 3.3, 26.7, 47.953, 0.7, 65.46, 0.529}, 
 {"TZA", "Africa", "Tanzania", "2021-03-13", 509., 0., 0., 21., 0., 0., 
  8.521, 0., 0., 0.352, 0., 0., 0., "", "", "", "", "", "", "", "", "", "", 
  "", "", "", "", "", "", "", "", "", "", "", "", "", "", "", "", 8.33, 
  5.9734213*^7, 64.699, 17.7, 3.108, 1.874, 2683.304, 49.1, 217.288, 5.75, 
  3.3, 26.7, 47.953, 0.7, 65.46, 0.529}, {"TZA", "Africa", "Tanzania", 
  "2021-03-14", 509., 0., 0., 21., 0., 0., 8.521, 0., 0., 0.352, 0., 0., 0., 
  "", "", "", "", "", "", "", "", "", "", "", "", "", "", "", "", "", "", "", 
  "", "", "", "", "", "", "", 8.33, 5.9734213*^7, 64.699, 17.7, 3.108, 1.874, 
  2683.304, 49.1, 217.288, 5.75, 3.3, 26.7, 47.953, 0.7, 65.46, 0.529}, 
 {"TZA", "Africa", "Tanzania", "2021-03-15", 509., 0., 0., 21., 0., 0., 
  8.521, 0., 0., 0.352, 0., 0., 0., "", "", "", "", "", "", "", "", "", "", 
  "", "", "", "", "", "", "", "", "", "", "", "", "", "", "", "", 8.33, 
  5.9734213*^7, 64.699, 17.7, 3.108, 1.874, 2683.304, 49.1, 217.288, 5.75, 
  3.3, 26.7, 47.953, 0.7, 65.46, 0.529}, {"TZA", "Africa", "Tanzania", 
  "2021-03-16", 509., 0., 0., 21., 0., 0., 8.521, 0., 0., 0.352, 0., 0., 0., 
  "", "", "", "", "", "", "", "", "", "", "", "", "", "", "", "", "", "", "", 
  "", "", "", "", "", "", "", 8.33, 5.9734213*^7, 64.699, 17.7, 3.108, 1.874, 
  2683.304, 49.1, 217.288, 5.75, 3.3, 26.7, 47.953, 0.7, 65.46, 0.529}, 
 {"TZA", "Africa", "Tanzania", "2021-03-17", 509., 0., 0., 21., 0., 0., 
  8.521, 0., 0., 0.352, 0., 0., 0., "", "", "", "", "", "", "", "", "", "", 
  "", "", "", "", "", "", "", "", "", "", "", "", "", "", "", "", 8.33, 
  5.9734213*^7, 64.699, 17.7, 3.108, 1.874, 2683.304, 49.1, 217.288, 5.75, 
  3.3, 26.7, 47.953, 0.7, 65.46, 0.529}, {"TZA", "Africa", "Tanzania", 
  "2021-03-18", 509., 0., 0., 21., 0., 0., 8.521, 0., 0., 0.352, 0., 0., 0., 
  "", "", "", "", "", "", "", "", "", "", "", "", "", "", "", "", "", "", "", 
  "", "", "", "", "", "", "", 8.33, 5.9734213*^7, 64.699, 17.7, 3.108, 1.874, 
  2683.304, 49.1, 217.288, 5.75, 3.3, 26.7, 47.953, 0.7, 65.46, 0.529}, 
 {"TZA", "Africa", "Tanzania", "2021-03-19", 509., 0., 0., 21., 0., 0., 
  8.521, 0., 0., 0.352, 0., 0., 0., "", "", "", "", "", "", "", "", "", "", 
  "", "", "", "", "", "", "", "", "", "", "", "", "", "", "", "", 8.33, 
  5.9734213*^7, 64.699, 17.7, 3.108, 1.874, 2683.304, 49.1, 217.288, 5.75, 
  3.3, 26.7, 47.953, 0.7, 65.46, 0.529}, {"TZA", "Africa", "Tanzania", 
  "2021-03-20", 509., 0., 0., 21., 0., 0., 8.521, 0., 0., 0.352, 0., 0., 0., 
  "", "", "", "", "", "", "", "", "", "", "", "", "", "", "", "", "", "", "", 
  "", "", "", "", "", "", "", 8.33, 5.9734213*^7, 64.699, 17.7, 3.108, 1.874, 
  2683.304, 49.1, 217.288, 5.75, 3.3, 26.7, 47.953, 0.7, 65.46, 0.529}, 
 {"TZA", "Africa", "Tanzania", "2021-03-21", 509., 0., 0., 21., 0., 0., 
  8.521, 0., 0., 0.352, 0., 0., 0., "", "", "", "", "", "", "", "", "", "", 
  "", "", "", "", "", "", "", "", "", "", "", "", "", "", "", "", 8.33, 
  5.9734213*^7, 64.699, 17.7, 3.108, 1.874, 2683.304, 49.1, 217.288, 5.75, 
  3.3, 26.7, 47.953, 0.7, 65.46, 0.529}, {"TZA", "Africa", "Tanzania", 
  "2021-03-22", 509., 0., 0., 21., 0., 0., 8.521, 0., 0., 0.352, 0., 0., 0., 
  "", "", "", "", "", "", "", "", "", "", "", "", "", "", "", "", "", "", "", 
  "", "", "", "", "", "", "", 8.33, 5.9734213*^7, 64.699, 17.7, 3.108, 1.874, 
  2683.304, 49.1, 217.288, 5.75, 3.3, 26.7, 47.953, 0.7, 65.46, 0.529}, 
 {"TZA", "Africa", "Tanzania", "2021-03-23", 509., 0., 0., 21., 0., 0., 
  8.521, 0., 0., 0.352, 0., 0., 0., "", "", "", "", "", "", "", "", "", "", 
  "", "", "", "", "", "", "", "", "", "", "", "", "", "", "", "", 8.33, 
  5.9734213*^7, 64.699, 17.7, 3.108, 1.874, 2683.304, 49.1, 217.288, 5.75, 
  3.3, 26.7, 47.953, 0.7, 65.46, 0.529}, {"TZA", "Africa", "Tanzania", 
  "2021-03-24", 509., 0., 0., 21., 0., 0., 8.521, 0., 0., 0.352, 0., 0., 0., 
  "", "", "", "", "", "", "", "", "", "", "", "", "", "", "", "", "", "", "", 
  "", "", "", "", "", "", "", 8.33, 5.9734213*^7, 64.699, 17.7, 3.108, 1.874, 
  2683.304, 49.1, 217.288, 5.75, 3.3, 26.7, 47.953, 0.7, 65.46, 0.529}, 
 {"TZA", "Africa", "Tanzania", "2021-03-25", 509., 0., 0., 21., 0., 0., 
  8.521, 0., 0., 0.352, 0., 0., 0., "", "", "", "", "", "", "", "", "", "", 
  "", "", "", "", "", "", "", "", "", "", "", "", "", "", "", "", 8.33, 
  5.9734213*^7, 64.699, 17.7, 3.108, 1.874, 2683.304, 49.1, 217.288, 5.75, 
  3.3, 26.7, 47.953, 0.7, 65.46, 0.529}, {"TZA", "Africa", "Tanzania", 
  "2021-03-26", 509., 0., 0., 21., 0., 0., 8.521, 0., 0., 0.352, 0., 0., 0., 
  "", "", "", "", "", "", "", "", "", "", "", "", "", "", "", "", "", "", "", 
  "", "", "", "", "", "", "", 8.33, 5.9734213*^7, 64.699, 17.7, 3.108, 1.874, 
  2683.304, 49.1, 217.288, 5.75, 3.3, 26.7, 47.953, 0.7, 65.46, 0.529}, 
 {"TZA", "Africa", "Tanzania", "2021-03-27", 509., 0., 0., 21., 0., 0., 
  8.521, 0., 0., 0.352, 0., 0., 0., "", "", "", "", "", "", "", "", "", "", 
  "", "", "", "", "", "", "", "", "", "", "", "", "", "", "", "", 8.33, 
  5.9734213*^7, 64.699, 17.7, 3.108, 1.874, 2683.304, 49.1, 217.288, 5.75, 
  3.3, 26.7, 47.953, 0.7, 65.46, 0.529}, {"TZA", "Africa", "Tanzania", 
  "2021-03-28", 509., 0., 0., 21., 0., 0., 8.521, 0., 0., 0.352, 0., 0., 0., 
  "", "", "", "", "", "", "", "", "", "", "", "", "", "", "", "", "", "", "", 
  "", "", "", "", "", "", "", 8.33, 5.9734213*^7, 64.699, 17.7, 3.108, 1.874, 
  2683.304, 49.1, 217.288, 5.75, 3.3, 26.7, 47.953, 0.7, 65.46, 0.529}, 
 {"TZA", "Africa", "Tanzania", "2021-03-29", 509., 0., 0., 21., 0., 0., 
  8.521, 0., 0., 0.352, 0., 0., 0., "", "", "", "", "", "", "", "", "", "", 
  "", "", "", "", "", "", "", "", "", "", "", "", "", "", "", "", 8.33, 
  5.9734213*^7, 64.699, 17.7, 3.108, 1.874, 2683.304, 49.1, 217.288, 5.75, 
  3.3, 26.7, 47.953, 0.7, 65.46, 0.529}, {"TZA", "Africa", "Tanzania", 
  "2021-03-30", 509., 0., 0., 21., 0., 0., 8.521, 0., 0., 0.352, 0., 0., 0., 
  "", "", "", "", "", "", "", "", "", "", "", "", "", "", "", "", "", "", "", 
  "", "", "", "", "", "", "", 8.33, 5.9734213*^7, 64.699, 17.7, 3.108, 1.874, 
  2683.304, 49.1, 217.288, 5.75, 3.3, 26.7, 47.953, 0.7, 65.46, 0.529}, 
 {"TZA", "Africa", "Tanzania", "2021-03-31", 509., 0., 0., 21., 0., 0., 
  8.521, 0., 0., 0.352, 0., 0., 0., "", "", "", "", "", "", "", "", "", "", 
  "", "", "", "", "", "", "", "", "", "", "", "", "", "", "", "", 8.33, 
  5.9734213*^7, 64.699, 17.7, 3.108, 1.874, 2683.304, 49.1, 217.288, 5.75, 
  3.3, 26.7, 47.953, 0.7, 65.46, 0.529}, {"TZA", "Africa", "Tanzania", 
  "2021-04-01", 509., 0., 0., 21., 0., 0., 8.521, 0., 0., 0.352, 0., 0., 0., 
  "", "", "", "", "", "", "", "", "", "", "", "", "", "", "", "", "", "", "", 
  "", "", "", "", "", "", "", 8.33, 5.9734213*^7, 64.699, 17.7, 3.108, 1.874, 
  2683.304, 49.1, 217.288, 5.75, 3.3, 26.7, 47.953, 0.7, 65.46, 0.529}, 
 {"TZA", "Africa", "Tanzania", "2021-04-02", 509., 0., 0., 21., 0., 0., 
  8.521, 0., 0., 0.352, 0., 0., 0., "", "", "", "", "", "", "", "", "", "", 
  "", "", "", "", "", "", "", "", "", "", "", "", "", "", "", "", 8.33, 
  5.9734213*^7, 64.699, 17.7, 3.108, 1.874, 2683.304, 49.1, 217.288, 5.75, 
  3.3, 26.7, 47.953, 0.7, 65.46, 0.529}, {"TZA", "Africa", "Tanzania", 
  "2021-04-03", 509., 0., 0., 21., 0., 0., 8.521, 0., 0., 0.352, 0., 0., 0., 
  "", "", "", "", "", "", "", "", "", "", "", "", "", "", "", "", "", "", "", 
  "", "", "", "", "", "", "", 8.33, 5.9734213*^7, 64.699, 17.7, 3.108, 1.874, 
  2683.304, 49.1, 217.288, 5.75, 3.3, 26.7, 47.953, 0.7, 65.46, 0.529}, 
 {"TZA", "Africa", "Tanzania", "2021-04-04", 509., 0., 0., 21., 0., 0., 
  8.521, 0., 0., 0.352, 0., 0., 0., "", "", "", "", "", "", "", "", "", "", 
  "", "", "", "", "", "", "", "", "", "", "", "", "", "", "", "", 8.33, 
  5.9734213*^7, 64.699, 17.7, 3.108, 1.874, 2683.304, 49.1, 217.288, 5.75, 
  3.3, 26.7, 47.953, 0.7, 65.46, 0.529}, {"TZA", "Africa", "Tanzania", 
  "2021-04-05", 509., 0., 0., 21., 0., 0., 8.521, 0., 0., 0.352, 0., 0., 0., 
  "", "", "", "", "", "", "", "", "", "", "", "", "", "", "", "", "", "", "", 
  "", "", "", "", "", "", "", 8.33, 5.9734213*^7, 64.699, 17.7, 3.108, 1.874, 
  2683.304, 49.1, 217.288, 5.75, 3.3, 26.7, 47.953, 0.7, 65.46, 0.529}, 
 {"TZA", "Africa", "Tanzania", "2021-04-06", 509., 0., 0., 21., 0., 0., 
  8.521, 0., 0., 0.352, 0., 0., 0., "", "", "", "", "", "", "", "", "", "", 
  "", "", "", "", "", "", "", "", "", "", "", "", "", "", "", "", 8.33, 
  5.9734213*^7, 64.699, 17.7, 3.108, 1.874, 2683.304, 49.1, 217.288, 5.75, 
  3.3, 26.7, 47.953, 0.7, 65.46, 0.529}, {"TZA", "Africa", "Tanzania", 
  "2021-04-07", 509., 0., 0., 21., 0., 0., 8.521, 0., 0., 0.352, 0., 0., 0., 
  "", "", "", "", "", "", "", "", "", "", "", "", "", "", "", "", "", "", "", 
  "", "", "", "", "", "", "", 8.33, 5.9734213*^7, 64.699, 17.7, 3.108, 1.874, 
  2683.304, 49.1, 217.288, 5.75, 3.3, 26.7, 47.953, 0.7, 65.46, 0.529}, 
 {"TZA", "Africa", "Tanzania", "2021-04-08", 509., 0., 0., 21., 0., 0., 
  8.521, 0., 0., 0.352, 0., 0., 0., "", "", "", "", "", "", "", "", "", "", 
  "", "", "", "", "", "", "", "", "", "", "", "", "", "", "", "", 8.33, 
  5.9734213*^7, 64.699, 17.7, 3.108, 1.874, 2683.304, 49.1, 217.288, 5.75, 
  3.3, 26.7, 47.953, 0.7, 65.46, 0.529}, {"TZA", "Africa", "Tanzania", 
  "2021-04-09", 509., 0., 0., 21., 0., 0., 8.521, 0., 0., 0.352, 0., 0., 0., 
  "", "", "", "", "", "", "", "", "", "", "", "", "", "", "", "", "", "", "", 
  "", "", "", "", "", "", "", 8.33, 5.9734213*^7, 64.699, 17.7, 3.108, 1.874, 
  2683.304, 49.1, 217.288, 5.75, 3.3, 26.7, 47.953, 0.7, 65.46, 0.529}, 
 {"TZA", "Africa", "Tanzania", "2021-04-10", 509., 0., 0., 21., 0., 0., 
  8.521, 0., 0., 0.352, 0., 0., 0., "", "", "", "", "", "", "", "", "", "", 
  "", "", "", "", "", "", "", "", "", "", "", "", "", "", "", "", 8.33, 
  5.9734213*^7, 64.699, 17.7, 3.108, 1.874, 2683.304, 49.1, 217.288, 5.75, 
  3.3, 26.7, 47.953, 0.7, 65.46, 0.529}, {"TZA", "Africa", "Tanzania", 
  "2021-04-11", 509., 0., 0., 21., 0., 0., 8.521, 0., 0., 0.352, 0., 0., 0., 
  "", "", "", "", "", "", "", "", "", "", "", "", "", "", "", "", "", "", "", 
  "", "", "", "", "", "", "", 8.33, 5.9734213*^7, 64.699, 17.7, 3.108, 1.874, 
  2683.304, 49.1, 217.288, 5.75, 3.3, 26.7, 47.953, 0.7, 65.46, 0.529}, 
 {"TZA", "Africa", "Tanzania", "2021-04-12", 509., 0., 0., 21., 0., 0., 
  8.521, 0., 0., 0.352, 0., 0., 0., "", "", "", "", "", "", "", "", "", "", 
  "", "", "", "", "", "", "", "", "", "", "", "", "", "", "", "", 8.33, 
  5.9734213*^7, 64.699, 17.7, 3.108, 1.874, 2683.304, 49.1, 217.288, 5.75, 
  3.3, 26.7, 47.953, 0.7, 65.46, 0.529}, {"TZA", "Africa", "Tanzania", 
  "2021-04-13", 509., 0., 0., 21., 0., 0., 8.521, 0., 0., 0.352, 0., 0., 0., 
  "", "", "", "", "", "", "", "", "", "", "", "", "", "", "", "", "", "", "", 
  "", "", "", "", "", "", "", 2.78, 5.9734213*^7, 64.699, 17.7, 3.108, 1.874, 
  2683.304, 49.1, 217.288, 5.75, 3.3, 26.7, 47.953, 0.7, 65.46, 0.529}, 
 {"TZA", "Africa", "Tanzania", "2021-04-14", 509., 0., 0., 21., 0., 0., 
  8.521, 0., 0., 0.352, 0., 0., 0., "", "", "", "", "", "", "", "", "", "", 
  "", "", "", "", "", "", "", "", "", "", "", "", "", "", "", "", 2.78, 
  5.9734213*^7, 64.699, 17.7, 3.108, 1.874, 2683.304, 49.1, 217.288, 5.75, 
  3.3, 26.7, 47.953, 0.7, 65.46, 0.529}, {"TZA", "Africa", "Tanzania", 
  "2021-04-15", 509., 0., 0., 21., 0., 0., 8.521, 0., 0., 0.352, 0., 0., 0., 
  "", "", "", "", "", "", "", "", "", "", "", "", "", "", "", "", "", "", "", 
  "", "", "", "", "", "", "", 2.78, 5.9734213*^7, 64.699, 17.7, 3.108, 1.874, 
  2683.304, 49.1, 217.288, 5.75, 3.3, 26.7, 47.953, 0.7, 65.46, 0.529}, 
 {"TZA", "Africa", "Tanzania", "2021-04-16", 509., 0., 0., 21., 0., 0., 
  8.521, 0., 0., 0.352, 0., 0., 0., "", "", "", "", "", "", "", "", "", "", 
  "", "", "", "", "", "", "", "", "", "", "", "", "", "", "", "", 2.78, 
  5.9734213*^7, 64.699, 17.7, 3.108, 1.874, 2683.304, 49.1, 217.288, 5.75, 
  3.3, 26.7, 47.953, 0.7, 65.46, 0.529}, {"TZA", "Africa", "Tanzania", 
  "2021-04-17", 509., 0., 0., 21., 0., 0., 8.521, 0., 0., 0.352, 0., 0., 0., 
  "", "", "", "", "", "", "", "", "", "", "", "", "", "", "", "", "", "", "", 
  "", "", "", "", "", "", "", 2.78, 5.9734213*^7, 64.699, 17.7, 3.108, 1.874, 
  2683.304, 49.1, 217.288, 5.75, 3.3, 26.7, 47.953, 0.7, 65.46, 0.529}, 
 {"TZA", "Africa", "Tanzania", "2021-04-18", 509., 0., 0., 21., 0., 0., 
  8.521, 0., 0., 0.352, 0., 0., 0., "", "", "", "", "", "", "", "", "", "", 
  "", "", "", "", "", "", "", "", "", "", "", "", "", "", "", "", 2.78, 
  5.9734213*^7, 64.699, 17.7, 3.108, 1.874, 2683.304, 49.1, 217.288, 5.75, 
  3.3, 26.7, 47.953, 0.7, 65.46, 0.529}, {"TZA", "Africa", "Tanzania", 
  "2021-04-19", 509., 0., 0., 21., 0., 0., 8.521, 0., 0., 0.352, 0., 0., 0., 
  "", "", "", "", "", "", "", "", "", "", "", "", "", "", "", "", "", "", "", 
  "", "", "", "", "", "", "", 2.78, 5.9734213*^7, 64.699, 17.7, 3.108, 1.874, 
  2683.304, 49.1, 217.288, 5.75, 3.3, 26.7, 47.953, 0.7, 65.46, 0.529}, 
 {"TZA", "Africa", "Tanzania", "2021-04-20", 509., 0., 0., 21., 0., 0., 
  8.521, 0., 0., 0.352, 0., 0., 0., "", "", "", "", "", "", "", "", "", "", 
  "", "", "", "", "", "", "", "", "", "", "", "", "", "", "", "", 2.78, 
  5.9734213*^7, 64.699, 17.7, 3.108, 1.874, 2683.304, 49.1, 217.288, 5.75, 
  3.3, 26.7, 47.953, 0.7, 65.46, 0.529}, {"TZA", "Africa", "Tanzania", 
  "2021-04-21", 509., 0., 0., 21., 0., 0., 8.521, 0., 0., 0.352, 0., 0., 0., 
  "", "", "", "", "", "", "", "", "", "", "", "", "", "", "", "", "", "", "", 
  "", "", "", "", "", "", "", 2.78, 5.9734213*^7, 64.699, 17.7, 3.108, 1.874, 
  2683.304, 49.1, 217.288, 5.75, 3.3, 26.7, 47.953, 0.7, 65.46, 0.529}, 
 {"TZA", "Africa", "Tanzania", "2021-04-22", 509., 0., 0., 21., 0., 0., 
  8.521, 0., 0., 0.352, 0., 0., 0., "", "", "", "", "", "", "", "", "", "", 
  "", "", "", "", "", "", "", "", "", "", "", "", "", "", "", "", 2.78, 
  5.9734213*^7, 64.699, 17.7, 3.108, 1.874, 2683.304, 49.1, 217.288, 5.75, 
  3.3, 26.7, 47.953, 0.7, 65.46, 0.529}, {"TZA", "Africa", "Tanzania", 
  "2021-04-23", 509., 0., 0., 21., 0., 0., 8.521, 0., 0., 0.352, 0., 0., 0., 
  "", "", "", "", "", "", "", "", "", "", "", "", "", "", "", "", "", "", "", 
  "", "", "", "", "", "", "", 2.78, 5.9734213*^7, 64.699, 17.7, 3.108, 1.874, 
  2683.304, 49.1, 217.288, 5.75, 3.3, 26.7, 47.953, 0.7, 65.46, 0.529}, 
 {"TZA", "Africa", "Tanzania", "2021-04-24", 509., 0., 0., 21., 0., 0., 
  8.521, 0., 0., 0.352, 0., 0., 0., "", "", "", "", "", "", "", "", "", "", 
  "", "", "", "", "", "", "", "", "", "", "", "", "", "", "", "", 2.78, 
  5.9734213*^7, 64.699, 17.7, 3.108, 1.874, 2683.304, 49.1, 217.288, 5.75, 
  3.3, 26.7, 47.953, 0.7, 65.46, 0.529}, {"TZA", "Africa", "Tanzania", 
  "2021-04-25", 509., 0., 0., 21., 0., 0., 8.521, 0., 0., 0.352, 0., 0., 0., 
  "", "", "", "", "", "", "", "", "", "", "", "", "", "", "", "", "", "", "", 
  "", "", "", "", "", "", "", 2.78, 5.9734213*^7, 64.699, 17.7, 3.108, 1.874, 
  2683.304, 49.1, 217.288, 5.75, 3.3, 26.7, 47.953, 0.7, 65.46, 0.529}, 
 {"TZA", "Africa", "Tanzania", "2021-04-26", 509., 0., 0., 21., 0., 0., 
  8.521, 0., 0., 0.352, 0., 0., 0., "", "", "", "", "", "", "", "", "", "", 
  "", "", "", "", "", "", "", "", "", "", "", "", "", "", "", "", 2.78, 
  5.9734213*^7, 64.699, 17.7, 3.108, 1.874, 2683.304, 49.1, 217.288, 5.75, 
  3.3, 26.7, 47.953, 0.7, 65.46, 0.529}, {"TZA", "Africa", "Tanzania", 
  "2021-04-27", 509., 0., 0., 21., 0., 0., 8.521, 0., 0., 0.352, 0., 0., 0., 
  "", "", "", "", "", "", "", "", "", "", "", "", "", "", "", "", "", "", "", 
  "", "", "", "", "", "", "", 2.78, 5.9734213*^7, 64.699, 17.7, 3.108, 1.874, 
  2683.304, 49.1, 217.288, 5.75, 3.3, 26.7, 47.953, 0.7, 65.46, 0.529}, 
 {"TZA", "Africa", "Tanzania", "2021-04-28", 509., 0., 0., 21., 0., 0., 
  8.521, 0., 0., 0.352, 0., 0., 0., "", "", "", "", "", "", "", "", "", "", 
  "", "", "", "", "", "", "", "", "", "", "", "", "", "", "", "", 2.78, 
  5.9734213*^7, 64.699, 17.7, 3.108, 1.874, 2683.304, 49.1, 217.288, 5.75, 
  3.3, 26.7, 47.953, 0.7, 65.46, 0.529}, {"TZA", "Africa", "Tanzania", 
  "2021-04-29", 509., 0., 0., 21., 0., 0., 8.521, 0., 0., 0.352, 0., 0., 0., 
  "", "", "", "", "", "", "", "", "", "", "", "", "", "", "", "", "", "", "", 
  "", "", "", "", "", "", "", 2.78, 5.9734213*^7, 64.699, 17.7, 3.108, 1.874, 
  2683.304, 49.1, 217.288, 5.75, 3.3, 26.7, 47.953, 0.7, 65.46, 0.529}, 
 {"TZA", "Africa", "Tanzania", "2021-04-30", 509., 0., 0., 21., 0., 0., 
  8.521, 0., 0., 0.352, 0., 0., 0., "", "", "", "", "", "", "", "", "", "", 
  "", "", "", "", "", "", "", "", "", "", "", "", "", "", "", "", 2.78, 
  5.9734213*^7, 64.699, 17.7, 3.108, 1.874, 2683.304, 49.1, 217.288, 5.75, 
  3.3, 26.7, 47.953, 0.7, 65.46, 0.529}, {"TZA", "Africa", "Tanzania", 
  "2021-05-01", 509., 0., 0., 21., 0., 0., 8.521, 0., 0., 0.352, 0., 0., 0., 
  "", "", "", "", "", "", "", "", "", "", "", "", "", "", "", "", "", "", "", 
  "", "", "", "", "", "", "", 2.78, 5.9734213*^7, 64.699, 17.7, 3.108, 1.874, 
  2683.304, 49.1, 217.288, 5.75, 3.3, 26.7, 47.953, 0.7, 65.46, 0.529}, 
 {"TZA", "Africa", "Tanzania", "2021-05-02", 509., 0., 0., 21., 0., 0., 
  8.521, 0., 0., 0.352, 0., 0., 0., "", "", "", "", "", "", "", "", "", "", 
  "", "", "", "", "", "", "", "", "", "", "", "", "", "", "", "", 2.78, 
  5.9734213*^7, 64.699, 17.7, 3.108, 1.874, 2683.304, 49.1, 217.288, 5.75, 
  3.3, 26.7, 47.953, 0.7, 65.46, 0.529}, {"TZA", "Africa", "Tanzania", 
  "2021-05-03", 509., 0., 0., 21., 0., 0., 8.521, 0., 0., 0.352, 0., 0., 0., 
  "", "", "", "", "", "", "", "", "", "", "", "", "", "", "", "", "", "", "", 
  "", "", "", "", "", "", "", 2.78, 5.9734213*^7, 64.699, 17.7, 3.108, 1.874, 
  2683.304, 49.1, 217.288, 5.75, 3.3, 26.7, 47.953, 0.7, 65.46, 0.529}, 
 {"TZA", "Africa", "Tanzania", "2021-05-04", 509., 0., 0., 21., 0., 0., 
  8.521, 0., 0., 0.352, 0., 0., 0., "", "", "", "", "", "", "", "", "", "", 
  "", "", "", "", "", "", "", "", "", "", "", "", "", "", "", "", 13.89, 
  5.9734213*^7, 64.699, 17.7, 3.108, 1.874, 2683.304, 49.1, 217.288, 5.75, 
  3.3, 26.7, 47.953, 0.7, 65.46, 0.529}, {"TZA", "Africa", "Tanzania", 
  "2021-05-05", 509., 0., 0., 21., 0., 0., 8.521, 0., 0., 0.352, 0., 0., 0., 
  "", "", "", "", "", "", "", "", "", "", "", "", "", "", "", "", "", "", "", 
  "", "", "", "", "", "", "", 13.89, 5.9734213*^7, 64.699, 17.7, 3.108, 
  1.874, 2683.304, 49.1, 217.288, 5.75, 3.3, 26.7, 47.953, 0.7, 65.46, 
  0.529}, {"TZA", "Africa", "Tanzania", "2021-05-06", 509., 0., 0., 21., 0., 
  0., 8.521, 0., 0., 0.352, 0., 0., 0., "", "", "", "", "", "", "", "", "", 
  "", "", "", "", "", "", "", "", "", "", "", "", "", "", "", "", "", 13.89, 
  5.9734213*^7, 64.699, 17.7, 3.108, 1.874, 2683.304, 49.1, 217.288, 5.75, 
  3.3, 26.7, 47.953, 0.7, 65.46, 0.529}, {"TZA", "Africa", "Tanzania", 
  "2021-05-07", 509., 0., 0., 21., 0., 0., 8.521, 0., 0., 0.352, 0., 0., 0., 
  "", "", "", "", "", "", "", "", "", "", "", "", "", "", "", "", "", "", "", 
  "", "", "", "", "", "", "", 13.89, 5.9734213*^7, 64.699, 17.7, 3.108, 
  1.874, 2683.304, 49.1, 217.288, 5.75, 3.3, 26.7, 47.953, 0.7, 65.46, 
  0.529}, {"TZA", "Africa", "Tanzania", "2021-05-08", 509., 0., 0., 21., 0., 
  0., 8.521, 0., 0., 0.352, 0., 0., 0., "", "", "", "", "", "", "", "", "", 
  "", "", "", "", "", "", "", "", "", "", "", "", "", "", "", "", "", 13.89, 
  5.9734213*^7, 64.699, 17.7, 3.108, 1.874, 2683.304, 49.1, 217.288, 5.75, 
  3.3, 26.7, 47.953, 0.7, 65.46, 0.529}, {"TZA", "Africa", "Tanzania", 
  "2021-05-09", 509., 0., 0., 21., 0., 0., 8.521, 0., 0., 0.352, 0., 0., 0., 
  "", "", "", "", "", "", "", "", "", "", "", "", "", "", "", "", "", "", "", 
  "", "", "", "", "", "", "", 13.89, 5.9734213*^7, 64.699, 17.7, 3.108, 
  1.874, 2683.304, 49.1, 217.288, 5.75, 3.3, 26.7, 47.953, 0.7, 65.46, 
  0.529}, {"TZA", "Africa", "Tanzania", "2021-05-10", 509., 0., 0., 21., 0., 
  0., 8.521, 0., 0., 0.352, 0., 0., 0., "", "", "", "", "", "", "", "", "", 
  "", "", "", "", "", "", "", "", "", "", "", "", "", "", "", "", "", 13.89, 
  5.9734213*^7, 64.699, 17.7, 3.108, 1.874, 2683.304, 49.1, 217.288, 5.75, 
  3.3, 26.7, 47.953, 0.7, 65.46, 0.529}, {"TZA", "Africa", "Tanzania", 
  "2021-05-11", 509., 0., 0., 21., 0., 0., 8.521, 0., 0., 0.352, 0., 0., 0., 
  "", "", "", "", "", "", "", "", "", "", "", "", "", "", "", "", "", "", "", 
  "", "", "", "", "", "", "", 13.89, 5.9734213*^7, 64.699, 17.7, 3.108, 
  1.874, 2683.304, 49.1, 217.288, 5.75, 3.3, 26.7, 47.953, 0.7, 65.46, 
  0.529}, {"TZA", "Africa", "Tanzania", "2021-05-12", 509., 0., 0., 21., 0., 
  0., 8.521, 0., 0., 0.352, 0., 0., 0., "", "", "", "", "", "", "", "", "", 
  "", "", "", "", "", "", "", "", "", "", "", "", "", "", "", "", "", 13.89, 
  5.9734213*^7, 64.699, 17.7, 3.108, 1.874, 2683.304, 49.1, 217.288, 5.75, 
  3.3, 26.7, 47.953, 0.7, 65.46, 0.529}, {"TZA", "Africa", "Tanzania", 
  "2021-05-13", 509., 0., 0., 21., 0., 0., 8.521, 0., 0., 0.352, 0., 0., 0., 
  "", "", "", "", "", "", "", "", "", "", "", "", "", "", "", "", "", "", "", 
  "", "", "", "", "", "", "", 13.89, 5.9734213*^7, 64.699, 17.7, 3.108, 
  1.874, 2683.304, 49.1, 217.288, 5.75, 3.3, 26.7, 47.953, 0.7, 65.46, 
  0.529}, {"TZA", "Africa", "Tanzania", "2021-05-14", 509., 0., 0., 21., 0., 
  0., 8.521, 0., 0., 0.352, 0., 0., 0., "", "", "", "", "", "", "", "", "", 
  "", "", "", "", "", "", "", "", "", "", "", "", "", "", "", "", "", 13.89, 
  5.9734213*^7, 64.699, 17.7, 3.108, 1.874, 2683.304, 49.1, 217.288, 5.75, 
  3.3, 26.7, 47.953, 0.7, 65.46, 0.529}, {"TZA", "Africa", "Tanzania", 
  "2021-05-15", 509., 0., 0., 21., 0., 0., 8.521, 0., 0., 0.352, 0., 0., 0., 
  "", "", "", "", "", "", "", "", "", "", "", "", "", "", "", "", "", "", "", 
  "", "", "", "", "", "", "", 13.89, 5.9734213*^7, 64.699, 17.7, 3.108, 
  1.874, 2683.304, 49.1, 217.288, 5.75, 3.3, 26.7, 47.953, 0.7, 65.46, 
  0.529}, {"TZA", "Africa", "Tanzania", "2021-05-16", 509., 0., 0., 21., 0., 
  0., 8.521, 0., 0., 0.352, 0., 0., 0., "", "", "", "", "", "", "", "", "", 
  "", "", "", "", "", "", "", "", "", "", "", "", "", "", "", "", "", 13.89, 
  5.9734213*^7, 64.699, 17.7, 3.108, 1.874, 2683.304, 49.1, 217.288, 5.75, 
  3.3, 26.7, 47.953, 0.7, 65.46, 0.529}, {"TZA", "Africa", "Tanzania", 
  "2021-05-17", 509., 0., 0., 21., 0., 0., 8.521, 0., 0., 0.352, 0., 0., 0., 
  "", "", "", "", "", "", "", "", "", "", "", "", "", "", "", "", "", "", "", 
  "", "", "", "", "", "", "", 13.89, 5.9734213*^7, 64.699, 17.7, 3.108, 
  1.874, 2683.304, 49.1, 217.288, 5.75, 3.3, 26.7, 47.953, 0.7, 65.46, 
  0.529}, {"TZA", "Africa", "Tanzania", "2021-05-18", 509., 0., 0., 21., 0., 
  0., 8.521, 0., 0., 0.352, 0., 0., 0., "", "", "", "", "", "", "", "", "", 
  "", "", "", "", "", "", "", "", "", "", "", "", "", "", "", "", "", 13.89, 
  5.9734213*^7, 64.699, 17.7, 3.108, 1.874, 2683.304, 49.1, 217.288, 5.75, 
  3.3, 26.7, 47.953, 0.7, 65.46, 0.529}, {"TZA", "Africa", "Tanzania", 
  "2021-05-19", 509., 0., 0., 21., 0., 0., 8.521, 0., 0., 0.352, 0., 0., 0., 
  "", "", "", "", "", "", "", "", "", "", "", "", "", "", "", "", "", "", "", 
  "", "", "", "", "", "", "", 13.89, 5.9734213*^7, 64.699, 17.7, 3.108, 
  1.874, 2683.304, 49.1, 217.288, 5.75, 3.3, 26.7, 47.953, 0.7, 65.46, 
  0.529}, {"TZA", "Africa", "Tanzania", "2021-05-20", 509., 0., 0., 21., 0., 
  0., 8.521, 0., 0., 0.352, 0., 0., 0., "", "", "", "", "", "", "", "", "", 
  "", "", "", "", "", "", "", "", "", "", "", "", "", "", "", "", "", 13.89, 
  5.9734213*^7, 64.699, 17.7, 3.108, 1.874, 2683.304, 49.1, 217.288, 5.75, 
  3.3, 26.7, 47.953, 0.7, 65.46, 0.529}, {"TZA", "Africa", "Tanzania", 
  "2021-05-21", 509., 0., 0., 21., 0., 0., 8.521, 0., 0., 0.352, 0., 0., 0., 
  "", "", "", "", "", "", "", "", "", "", "", "", "", "", "", "", "", "", "", 
  "", "", "", "", "", "", "", 13.89, 5.9734213*^7, 64.699, 17.7, 3.108, 
  1.874, 2683.304, 49.1, 217.288, 5.75, 3.3, 26.7, 47.953, 0.7, 65.46, 
  0.529}, {"TZA", "Africa", "Tanzania", "2021-05-22", 509., 0., 0., 21., 0., 
  0., 8.521, 0., 0., 0.352, 0., 0., 0., "", "", "", "", "", "", "", "", "", 
  "", "", "", "", "", "", "", "", "", "", "", "", "", "", "", "", "", 13.89, 
  5.9734213*^7, 64.699, 17.7, 3.108, 1.874, 2683.304, 49.1, 217.288, 5.75, 
  3.3, 26.7, 47.953, 0.7, 65.46, 0.529}, {"TZA", "Africa", "Tanzania", 
  "2021-05-23", 509., 0., 0., 21., 0., 0., 8.521, 0., 0., 0.352, 0., 0., 0., 
  "", "", "", "", "", "", "", "", "", "", "", "", "", "", "", "", "", "", "", 
  "", "", "", "", "", "", "", 13.89, 5.9734213*^7, 64.699, 17.7, 3.108, 
  1.874, 2683.304, 49.1, 217.288, 5.75, 3.3, 26.7, 47.953, 0.7, 65.46, 
  0.529}, {"TZA", "Africa", "Tanzania", "2021-05-24", 509., 0., 0., 21., 0., 
  0., 8.521, 0., 0., 0.352, 0., 0., 0., "", "", "", "", "", "", "", "", "", 
  "", "", "", "", "", "", "", "", "", "", "", "", "", "", "", "", "", 13.89, 
  5.9734213*^7, 64.699, 17.7, 3.108, 1.874, 2683.304, 49.1, 217.288, 5.75, 
  3.3, 26.7, 47.953, 0.7, 65.46, 0.529}, {"TZA", "Africa", "Tanzania", 
  "2021-05-25", 509., 0., 0., 21., 0., 0., 8.521, 0., 0., 0.352, 0., 0., 0., 
  "", "", "", "", "", "", "", "", "", "", "", "", "", "", "", "", "", "", "", 
  "", "", "", "", "", "", "", 13.89, 5.9734213*^7, 64.699, 17.7, 3.108, 
  1.874, 2683.304, 49.1, 217.288, 5.75, 3.3, 26.7, 47.953, 0.7, 65.46, 
  0.529}, {"TZA", "Africa", "Tanzania", "2021-05-26", 509., 0., 0., 21., 0., 
  0., 8.521, 0., 0., 0.352, 0., 0., 0., "", "", "", "", "", "", "", "", "", 
  "", "", "", "", "", "", "", "", "", "", "", "", "", "", "", "", "", 13.89, 
  5.9734213*^7, 64.699, 17.7, 3.108, 1.874, 2683.304, 49.1, 217.288, 5.75, 
  3.3, 26.7, 47.953, 0.7, 65.46, 0.529}, {"TZA", "Africa", "Tanzania", 
  "2021-05-27", 509., 0., 0., 21., 0., 0., 8.521, 0., 0., 0.352, 0., 0., 0., 
  "", "", "", "", "", "", "", "", "", "", "", "", "", "", "", "", "", "", "", 
  "", "", "", "", "", "", "", 13.89, 5.9734213*^7, 64.699, 17.7, 3.108, 
  1.874, 2683.304, 49.1, 217.288, 5.75, 3.3, 26.7, 47.953, 0.7, 65.46, 
  0.529}, {"TZA", "Africa", "Tanzania", "2021-05-28", 509., 0., 0., 21., 0., 
  0., 8.521, 0., 0., 0.352, 0., 0., 0., "", "", "", "", "", "", "", "", "", 
  "", "", "", "", "", "", "", "", "", "", "", "", "", "", "", "", "", 13.89, 
  5.9734213*^7, 64.699, 17.7, 3.108, 1.874, 2683.304, 49.1, 217.288, 5.75, 
  3.3, 26.7, 47.953, 0.7, 65.46, 0.529}, {"TZA", "Africa", "Tanzania", 
  "2021-05-29", 509., 0., 0., 21., 0., 0., 8.521, 0., 0., 0.352, 0., 0., 0., 
  "", "", "", "", "", "", "", "", "", "", "", "", "", "", "", "", "", "", "", 
  "", "", "", "", "", "", "", 13.89, 5.9734213*^7, 64.699, 17.7, 3.108, 
  1.874, 2683.304, 49.1, 217.288, 5.75, 3.3, 26.7, 47.953, 0.7, 65.46, 
  0.529}, {"TZA", "Africa", "Tanzania", "2021-05-30", 509., 0., 0., 21., 0., 
  0., 8.521, 0., 0., 0.352, 0., 0., 0., "", "", "", "", "", "", "", "", "", 
  "", "", "", "", "", "", "", "", "", "", "", "", "", "", "", "", "", 13.89, 
  5.9734213*^7, 64.699, 17.7, 3.108, 1.874, 2683.304, 49.1, 217.288, 5.75, 
  3.3, 26.7, 47.953, 0.7, 65.46, 0.529}, {"TZA", "Africa", "Tanzania", 
  "2021-05-31", 509., 0., 0., 21., 0., 0., 8.521, 0., 0., 0.352, 0., 0., 0., 
  "", "", "", "", "", "", "", "", "", "", "", "", "", "", "", "", "", "", "", 
  "", "", "", "", "", "", "", 13.89, 5.9734213*^7, 64.699, 17.7, 3.108, 
  1.874, 2683.304, 49.1, 217.288, 5.75, 3.3, 26.7, 47.953, 0.7, 65.46, 
  0.529}, {"TZA", "Africa", "Tanzania", "2021-06-01", 509., 0., 0., 21., 0., 
  0., 8.521, 0., 0., 0.352, 0., 0., 0., "", "", "", "", "", "", "", "", "", 
  "", "", "", "", "", "", "", "", "", "", "", "", "", "", "", "", "", 13.89, 
  5.9734213*^7, 64.699, 17.7, 3.108, 1.874, 2683.304, 49.1, 217.288, 5.75, 
  3.3, 26.7, 47.953, 0.7, 65.46, 0.529}, {"TZA", "Africa", "Tanzania", 
  "2021-06-02", 509., 0., 0., 21., 0., 0., 8.521, 0., 0., 0.352, 0., 0., 0., 
  "", "", "", "", "", "", "", "", "", "", "", "", "", "", "", "", "", "", "", 
  "", "", "", "", "", "", "", 13.89, 5.9734213*^7, 64.699, 17.7, 3.108, 
  1.874, 2683.304, 49.1, 217.288, 5.75, 3.3, 26.7, 47.953, 0.7, 65.46, 
  0.529}, {"TZA", "Africa", "Tanzania", "2021-06-03", 509., 0., 0., 21., 0., 
  0., 8.521, 0., 0., 0.352, 0., 0., 0., "", "", "", "", "", "", "", "", "", 
  "", "", "", "", "", "", "", "", "", "", "", "", "", "", "", "", "", 13.89, 
  5.9734213*^7, 64.699, 17.7, 3.108, 1.874, 2683.304, 49.1, 217.288, 5.75, 
  3.3, 26.7, 47.953, 0.7, 65.46, 0.529}, {"TZA", "Africa", "Tanzania", 
  "2021-06-04", 509., 0., 0., 21., 0., 0., 8.521, 0., 0., 0.352, 0., 0., 0., 
  "", "", "", "", "", "", "", "", "", "", "", "", "", "", "", "", "", "", "", 
  "", "", "", "", "", "", "", 13.89, 5.9734213*^7, 64.699, 17.7, 3.108, 
  1.874, 2683.304, 49.1, 217.288, 5.75, 3.3, 26.7, 47.953, 0.7, 65.46, 
  0.529}, {"TZA", "Africa", "Tanzania", "2021-06-05", 509., 0., 0., 21., 0., 
  0., 8.521, 0., 0., 0.352, 0., 0., 0., "", "", "", "", "", "", "", "", "", 
  "", "", "", "", "", "", "", "", "", "", "", "", "", "", "", "", "", 13.89, 
  5.9734213*^7, 64.699, 17.7, 3.108, 1.874, 2683.304, 49.1, 217.288, 5.75, 
  3.3, 26.7, 47.953, 0.7, 65.46, 0.529}, {"TZA", "Africa", "Tanzania", 
  "2021-06-06", 509., 0., 0., 21., 0., 0., 8.521, 0., 0., 0.352, 0., 0., 0., 
  "", "", "", "", "", "", "", "", "", "", "", "", "", "", "", "", "", "", "", 
  "", "", "", "", "", "", "", 13.89, 5.9734213*^7, 64.699, 17.7, 3.108, 
  1.874, 2683.304, 49.1, 217.288, 5.75, 3.3, 26.7, 47.953, 0.7, 65.46, 
  0.529}, {"TZA", "Africa", "Tanzania", "2021-06-07", 509., 0., 0., 21., 0., 
  0., 8.521, 0., 0., 0.352, 0., 0., "", "", "", "", "", "", "", "", "", "", 
  "", "", "", "", "", "", "", "", "", "", "", "", "", "", "", "", "", 13.89, 
  5.9734213*^7, 64.699, 17.7, 3.108, 1.874, 2683.304, 49.1, 217.288, 5.75, 
  3.3, 26.7, 47.953, 0.7, 65.46, 0.529}, {"THA", "Asia", "Thailand", 
  "2020-01-04", "", "", "", "", "", "", "", "", "", "", "", "", "", "", "", 
  "", "", "", "", "", "", 2., 2., 0., 0., "", "", "", "", "tests performed", 
  "", "", "", "", "", "", "", "", "", 0., 6.9799978*^7, 135.132, 40.1, 
  11.373, 6.89, 16277.671, 0.1, 109.861, 7.04, 1.9, 38.8, 90.67, 2.1, 77.15, 
  0.777}, {"THA", "Asia", "Thailand", "2020-01-05", "", "", "", "", "", "", 
  "", "", "", "", "", "", "", "", "", "", "", "", "", "", "", 2., 4., 0., 0., 
  "", "", "", "", "tests performed", "", "", "", "", "", "", "", "", "", 0., 
  6.9799978*^7, 135.132, 40.1, 11.373, 6.89, 16277.671, 0.1, 109.861, 7.04, 
  1.9, 38.8, 90.67, 2.1, 77.15, 0.777}, {"THA", "Asia", "Thailand", 
  "2020-01-06", "", "", "", "", "", "", "", "", "", "", "", "", "", "", "", 
  "", "", "", "", "", "", 5., 9., 0., 0., "", "", "", "", "tests performed", 
  "", "", "", "", "", "", "", "", "", 0., 6.9799978*^7, 135.132, 40.1, 
  11.373, 6.89, 16277.671, 0.1, 109.861, 7.04, 1.9, 38.8, 90.67, 2.1, 77.15, 
  0.777}, {"THA", "Asia", "Thailand", "2020-01-07", "", "", "", "", "", "", 
  "", "", "", "", "", "", "", "", "", "", "", "", "", "", "", "", "", "", "", 
  "", "", "", "", "tests performed", "", "", "", "", "", "", "", "", "", 0., 
  6.9799978*^7, 135.132, 40.1, 11.373, 6.89, 16277.671, 0.1, 109.861, 7.04, 
  1.9, 38.8, 90.67, 2.1, 77.15, 0.777}, {"THA", "Asia", "Thailand", 
  "2020-01-08", "", "", "", "", "", "", "", "", "", "", "", "", "", "", "", 
  "", "", "", "", "", "", 1., 10., 0., 0., "", "", 0.1, 10., 
  "tests performed", "", "", "", "", "", "", "", "", "", 0., 6.9799978*^7, 
  135.132, 40.1, 11.373, 6.89, 16277.671, 0.1, 109.861, 7.04, 1.9, 38.8, 
  90.67, 2.1, 77.15, 0.777}, {"THA", "Asia", "Thailand", "2020-01-09", "", 
  "", "", "", "", "", "", "", "", "", "", "", "", "", "", "", "", "", "", "", 
  "", 13., 23., 0., 0., "", "", 0.217, 4.6, "tests performed", "", "", "", 
  "", "", "", "", "", "", 0., 6.9799978*^7, 135.132, 40.1, 11.373, 6.89, 
  16277.671, 0.1, 109.861, 7.04, 1.9, 38.8, 90.67, 2.1, 77.15, 0.777}, 
 {"THA", "Asia", "Thailand", "2020-01-10", "", "", "", "", "", "", "", "", 
  "", "", "", "", "", "", "", "", "", "", "", "", "", 18., 41., 0.001, 0., 
  "", "", 0.122, 8.2, "tests performed", "", "", "", "", "", "", "", "", "", 
  0., 6.9799978*^7, 135.132, 40.1, 11.373, 6.89, 16277.671, 0.1, 109.861, 
  7.04, 1.9, 38.8, 90.67, 2.1, 77.15, 0.777}, {"THA", "Asia", "Thailand", 
  "2020-01-11", "", "", "", "", "", "", "", "", "", "", "", "", "", "", "", 
  "", "", "", "", "", "", 3., 44., 0.001, 0., 6., 0., 0.119, 8.4, 
  "tests performed", "", "", "", "", "", "", "", "", "", 0., 6.9799978*^7, 
  135.132, 40.1, 11.373, 6.89, 16277.671, 0.1, 109.861, 7.04, 1.9, 38.8, 
  90.67, 2.1, 77.15, 0.777}, {"THA", "Asia", "Thailand", "2020-01-12", "", 
  "", "", "", "", "", "", "", "", "", "", "", "", "", "", "", "", "", "", "", 
  "", 6., 50., 0.001, 0., 7., 0., 0.152, 6.6, "tests performed", "", "", "", 
  "", "", "", "", "", "", 0., 6.9799978*^7, 135.132, 40.1, 11.373, 6.89, 
  16277.671, 0.1, 109.861, 7.04, 1.9, 38.8, 90.67, 2.1, 77.15, 0.777}, 
 {"THA", "Asia", "Thailand", "2020-01-13", "", "", "", "", "", "", "", "", 
  "", "", "", "", "", "", "", "", "", "", "", "", "", 14., 64., 0.001, 0., 
  8., 0., 0.164, 6.1, "tests performed", "", "", "", "", "", "", "", "", "", 
  0., 6.9799978*^7, 135.132, 40.1, 11.373, 6.89, 16277.671, 0.1, 109.861, 
  7.04, 1.9, 38.8, 90.67, 2.1, 77.15, 0.777}, {"THA", "Asia", "Thailand", 
  "2020-01-14", "", "", "", "", "", "", "", "", "", "", "", "", "", "", "", 
  "", "", "", "", "", "", 7., 71., 0.001, 0., 9., 0., 0.242, 4.1, 
  "tests performed", "", "", "", "", "", "", "", "", "", 0., 6.9799978*^7, 
  135.132, 40.1, 11.373, 6.89, 16277.671, 0.1, 109.861, 7.04, 1.9, 38.8, 
  90.67, 2.1, 77.15, 0.777}, {"THA", "Asia", "Thailand", "2020-01-15", "", 
  "", "", "", "", "", "", "", "", "", "", "", "", "", "", "", "", "", "", "", 
  "", 12., 83., 0.001, 0., 10., 0., 0.26, 3.8, "tests performed", "", "", "", 
  "", "", "", "", "", "", 0., 6.9799978*^7, 135.132, 40.1, 11.373, 6.89, 
  16277.671, 0.1, 109.861, 7.04, 1.9, 38.8, 90.67, 2.1, 77.15, 0.777}, 
 {"THA", "Asia", "Thailand", "2020-01-16", "", "", "", "", "", "", "", "", 
  "", "", "", "", "", "", "", "", "", "", "", "", "", 9., 92., 0.001, 0., 
  10., 0., 0.232, 4.3, "tests performed", "", "", "", "", "", "", "", "", "", 
  0., 6.9799978*^7, 135.132, 40.1, 11.373, 6.89, 16277.671, 0.1, 109.861, 
  7.04, 1.9, 38.8, 90.67, 2.1, 77.15, 0.777}, {"THA", "Asia", "Thailand", 
  "2020-01-17", "", "", "", "", "", "", "", "", "", "", "", "", "", "", "", 
  "", "", "", "", "", "", 5., 97., 0.001, 0., 8., 0., 0.286, 3.5, 
  "tests performed", "", "", "", "", "", "", "", "", "", 0., 6.9799978*^7, 
  135.132, 40.1, 11.373, 6.89, 16277.671, 0.1, 109.861, 7.04, 1.9, 38.8, 
  90.67, 2.1, 77.15, 0.777}, {"THA", "Asia", "Thailand", "2020-01-18", "", 
  "", "", "", "", "", "", "", "", "", "", "", "", "", "", "", "", "", "", "", 
  "", 23., 120., 0.002, 0., 11., 0., 0.224, 4.5, "tests performed", "", "", 
  "", "", "", "", "", "", "", 0., 6.9799978*^7, 135.132, 40.1, 11.373, 6.89, 
  16277.671, 0.1, 109.861, 7.04, 1.9, 38.8, 90.67, 2.1, 77.15, 0.777}, 
 {"THA", "Asia", "Thailand", "2020-01-19", "", "", "", "", "", "", "", "", 
  "", "", "", "", "", "", "", "", "", "", "", "", "", 6., 126., 0.002, 0., 
  11., 0., 0.211, 4.7, "tests performed", "", "", "", "", "", "", "", "", "", 
  0., 6.9799978*^7, 135.132, 40.1, 11.373, 6.89, 16277.671, 0.1, 109.861, 
  7.04, 1.9, 38.8, 90.67, 2.1, 77.15, 0.777}, {"THA", "Asia", "Thailand", 
  "2020-01-20", "", "", "", "", "", "", "", "", "", "", "", "", "", "", "", 
  "", "", "", "", "", "", 48., 174., 0.002, 0.001, 16., 0., 0.155, 6.5, 
  "tests performed", "", "", "", "", "", "", "", "", "", 0., 6.9799978*^7, 
  135.132, 40.1, 11.373, 6.89, 16277.671, 0.1, 109.861, 7.04, 1.9, 38.8, 
  90.67, 2.1, 77.15, 0.777}, {"THA", "Asia", "Thailand", "2020-01-21", "", 
  "", "", "", "", "", "", "", "", "", "", "", "", "", "", "", "", "", "", "", 
  "", 12., 186., 0.003, 0., 16., 0., 0.096, 10.4, "tests performed", "", "", 
  "", "", "", "", "", "", "", 0., 6.9799978*^7, 135.132, 40.1, 11.373, 6.89, 
  16277.671, 0.1, 109.861, 7.04, 1.9, 38.8, 90.67, 2.1, 77.15, 0.777}, 
 {"THA", "Asia", "Thailand", "2020-01-22", 4., "", "", "", "", "", 0.057, "", 
  "", "", "", "", "", "", "", "", "", "", "", "", "", 8., 194., 0.003, 0., 
  16., 0., 0.063, 15.9, "tests performed", "", "", "", "", "", "", "", "", 
  "", 0., 6.9799978*^7, 135.132, 40.1, 11.373, 6.89, 16277.671, 0.1, 109.861, 
  7.04, 1.9, 38.8, 90.67, 2.1, 77.15, 0.777}, {"THA", "Asia", "Thailand", 
  "2020-01-23", 4., 0., "", "", "", "", 0.057, 0., "", "", "", "", "", "", 
  "", "", "", "", "", "", "", 24., 218., 0.003, 0., 18., 0., 0.071, 14.1, 
  "tests performed", "", "", "", "", "", "", "", "", "", 0., 6.9799978*^7, 
  135.132, 40.1, 11.373, 6.89, 16277.671, 0.1, 109.861, 7.04, 1.9, 38.8, 
  90.67, 2.1, 77.15, 0.777}, {"THA", "Asia", "Thailand", "2020-01-24", 5., 
  1., "", "", "", "", 0.072, 0.014, "", "", "", "", "", "", "", "", "", "", 
  "", "", "", 19., 237., 0.003, 0., 20., 0., 0.079, 12.7, "tests performed", 
  "", "", "", "", "", "", "", "", "", 0., 6.9799978*^7, 135.132, 40.1, 
  11.373, 6.89, 16277.671, 0.1, 109.861, 7.04, 1.9, 38.8, 90.67, 2.1, 77.15, 
  0.777}, {"THA", "Asia", "Thailand", "2020-01-25", 6., 1., "", "", "", "", 
  0.086, 0.014, "", "", "", "", "", "", "", "", "", "", "", "", "", 26., 
  263., 0.004, 0., 20., 0., 0.084, 11.9, "tests performed", "", "", "", "", 
  "", "", "", "", "", 0., 6.9799978*^7, 135.132, 40.1, 11.373, 6.89, 
  16277.671, 0.1, 109.861, 7.04, 1.9, 38.8, 90.67, 2.1, 77.15, 0.777}, 
 {"THA", "Asia", "Thailand", "2020-01-26", 8., 2., "", "", "", "", 0.115, 
  0.029, "", "", "", "", "", "", "", "", "", "", "", "", "", 61., 324., 
  0.005, 0.001, 28., 0., 0.091, 11., "tests performed", "", "", "", "", "", 
  "", "", "", "", 0., 6.9799978*^7, 135.132, 40.1, 11.373, 6.89, 16277.671, 
  0.1, 109.861, 7.04, 1.9, 38.8, 90.67, 2.1, 77.15, 0.777}, 
 {"THA", "Asia", "Thailand", "2020-01-27", 8., 0., "", "", "", "", 0.115, 0., 
  "", "", "", "", "", "", "", "", "", "", "", "", "", 59., 383., 0.005, 
  0.001, 30., 0., 0.091, 11., "tests performed", "", "", "", "", "", "", "", 
  "", "", 0., 6.9799978*^7, 135.132, 40.1, 11.373, 6.89, 16277.671, 0.1, 
  109.861, 7.04, 1.9, 38.8, 90.67, 2.1, 77.15, 0.777}, 
 {"THA", "Asia", "Thailand", "2020-01-28", 14., 6., 1.429, "", "", 0., 0.201, 
  0.086, 0.02, "", "", 0., "", "", "", "", "", "", "", "", "", 78., 461., 
  0.007, 0.001, 39., 0.001, 0.105, 9.5, "tests performed", "", "", "", "", 
  "", "", "", "", "", 0., 6.9799978*^7, 135.132, 40.1, 11.373, 6.89, 
  16277.671, 0.1, 109.861, 7.04, 1.9, 38.8, 90.67, 2.1, 77.15, 0.777}, 
 {"THA", "Asia", "Thailand", "2020-01-29", 14., 0., 1.429, "", "", 0., 0.201, 
  0., 0.02, "", "", 0., "", "", "", "", "", "", "", "", "", 108., 569., 
  0.008, 0.002, 54., 0.001, 0.096, 10.4, "tests performed", "", "", "", "", 
  "", "", "", "", "", 0., 6.9799978*^7, 135.132, 40.1, 11.373, 6.89, 
  16277.671, 0.1, 109.861, 7.04, 1.9, 38.8, 90.67, 2.1, 77.15, 0.777}, 
 {"THA", "Asia", "Thailand", "2020-01-30", 14., 0., 1.429, "", "", 0., 0.201, 
  0., 0.02, "", "", 0., "", "", "", "", "", "", "", "", "", 135., 704., 0.01, 
  0.002, 69., 0.001, 0.084, 11.9, "tests performed", "", "", "", "", "", "", 
  "", "", "", 0., 6.9799978*^7, 135.132, 40.1, 11.373, 6.89, 16277.671, 0.1, 
  109.861, 7.04, 1.9, 38.8, 90.67, 2.1, 77.15, 0.777}, 
 {"THA", "Asia", "Thailand", "2020-01-31", 19., 5., 2., "", "", 0., 0.272, 
  0.072, 0.029, "", "", 0., "", "", "", "", "", "", "", "", "", 142., 846., 
  0.012, 0.002, 87., 0.001, 0.074, 13.5, "tests performed", "", "", "", "", 
  "", "", "", "", "", 0., 6.9799978*^7, 135.132, 40.1, 11.373, 6.89, 
  16277.671, 0.1, 109.861, 7.04, 1.9, 38.8, 90.67, 2.1, 77.15, 0.777}, 
 {"THA", "Asia", "Thailand", "2020-02-01", 19., 0., 1.857, "", "", 0., 0.272, 
  0., 0.027, "", "", 0., "", "", "", "", "", "", "", "", "", 224., 1070., 
  0.015, 0.003, 115., 0.002, 0.064, 15.6, "tests performed", "", "", "", "", 
  "", "", "", "", "", 0., 6.9799978*^7, 135.132, 40.1, 11.373, 6.89, 
  16277.671, 0.1, 109.861, 7.04, 1.9, 38.8, 90.67, 2.1, 77.15, 0.777}, 
 {"THA", "Asia", "Thailand", "2020-02-02", 19., 0., 1.571, "", "", 0., 0.272, 
  0., 0.023, "", "", 0., "", "", "", "", "", "", "", "", "", 153., 1223., 
  0.018, 0.002, 128., 0.002, 0.066, 15.2, "tests performed", "", "", "", "", 
  "", "", "", "", "", 0., 6.9799978*^7, 135.132, 40.1, 11.373, 6.89, 
  16277.671, 0.1, 109.861, 7.04, 1.9, 38.8, 90.67, 2.1, 77.15, 0.777}, 
 {"THA", "Asia", "Thailand", "2020-02-03", 19., 0., 1.571, "", "", 0., 0.272, 
  0., 0.023, "", "", 0., "", "", "", "", "", "", "", "", "", 128., 1351., 
  0.019, 0.002, 138., 0.002, 0.065, 15.4, "tests performed", "", "", "", "", 
  "", "", "", "", "", 0., 6.9799978*^7, 135.132, 40.1, 11.373, 6.89, 
  16277.671, 0.1, 109.861, 7.04, 1.9, 38.8, 90.67, 2.1, 77.15, 0.777}, 
 {"THA", "Asia", "Thailand", "2020-02-04", 25., 6., 1.571, "", "", 0., 0.358, 
  0.086, 0.023, "", "", 0., "", "", "", "", "", "", "", "", "", 235., 1586., 
  0.023, 0.003, 161., 0.002, 0.061, 16.4, "tests performed", "", "", "", "", 
  "", "", "", "", "", 0., 6.9799978*^7, 135.132, 40.1, 11.373, 6.89, 
  16277.671, 0.1, 109.861, 7.04, 1.9, 38.8, 90.67, 2.1, 77.15, 0.777}, 
 {"THA", "Asia", "Thailand", "2020-02-05", 25., 0., 1.571, "", "", 0., 0.358, 
  0., 0.023, "", "", 0., "", "", "", "", "", "", "", "", "", 387., 1973., 
  0.028, 0.006, 201., 0.003, 0.049, 20.4, "tests performed", "", "", "", "", 
  "", "", "", "", "", 0., 6.9799978*^7, 135.132, 40.1, 11.373, 6.89, 
  16277.671, 0.1, 109.861, 7.04, 1.9, 38.8, 90.67, 2.1, 77.15, 0.777}, 
 {"THA", "Asia", "Thailand", "2020-02-06", 25., 0., 1.571, "", "", 0., 0.358, 
  0., 0.023, "", "", 0., "", "", "", "", "", "", "", "", "", 205., 2178., 
  0.031, 0.003, 211., 0.003, 0.047, 21.3, "tests performed", "", "", "", "", 
  "", "", "", "", "", 0., 6.9799978*^7, 135.132, 40.1, 11.373, 6.89, 
  16277.671, 0.1, 109.861, 7.04, 1.9, 38.8, 90.67, 2.1, 77.15, 0.777}, 
 {"THA", "Asia", "Thailand", "2020-02-07", 25., 0., 0.857, "", "", 0., 0.358, 
  0., 0.012, "", "", 0., "", "", "", "", "", "", "", "", "", 152., 2330., 
  0.033, 0.002, 212., 0.003, 0.045, 22.2, "tests performed", "", "", "", "", 
  "", "", "", "", "", 0., 6.9799978*^7, 135.132, 40.1, 11.373, 6.89, 
  16277.671, 0.1, 109.861, 7.04, 1.9, 38.8, 90.67, 2.1, 77.15, 0.777}, 
 {"THA", "Asia", "Thailand", "2020-02-08", 32., 7., 1.857, "", "", 0., 0.458, 
  0.1, 0.027, "", "", 0., "", "", "", "", "", "", "", "", "", 104., 2434., 
  0.035, 0.001, 195., 0.003, 0.048, 20.8, "tests performed", "", "", "", "", 
  "", "", "", "", "", 0., 6.9799978*^7, 135.132, 40.1, 11.373, 6.89, 
  16277.671, 0.1, 109.861, 7.04, 1.9, 38.8, 90.67, 2.1, 77.15, 0.777}, 
 {"THA", "Asia", "Thailand", "2020-02-09", 32., 0., 1.857, "", "", 0., 0.458, 
  0., 0.027, "", "", 0., "", "", "", "", "", "", "", "", "", 61., 2495., 
  0.036, 0.001, 182., 0.003, 0.043, 23.3, "tests performed", "", "", "", "", 
  "", "", "", "", "", 0., 6.9799978*^7, 135.132, 40.1, 11.373, 6.89, 
  16277.671, 0.1, 109.861, 7.04, 1.9, 38.8, 90.67, 2.1, 77.15, 0.777}, 
 {"THA", "Asia", "Thailand", "2020-02-10", 32., 0., 1.857, "", "", 0., 0.458, 
  0., 0.027, "", "", 0., "", "", "", "", "", "", "", "", "", 51., 2546., 
  0.036, 0.001, 171., 0.002, 0.044, 22.7, "tests performed", "", "", "", "", 
  "", "", "", "", "", 0., 6.9799978*^7, 135.132, 40.1, 11.373, 6.89, 
  16277.671, 0.1, 109.861, 7.04, 1.9, 38.8, 90.67, 2.1, 77.15, 0.777}, 
 {"THA", "Asia", "Thailand", "2020-02-11", 33., 1., 1.143, "", "", 0., 0.473, 
  0.014, 0.016, "", "", 0., "", "", "", "", "", "", "", "", "", 65., 2611., 
  0.037, 0.001, 146., 0.002, 0.037, 27., "tests performed", "", "", "", "", 
  "", "", "", "", "", 0., 6.9799978*^7, 135.132, 40.1, 11.373, 6.89, 
  16277.671, 0.1, 109.861, 7.04, 1.9, 38.8, 90.67, 2.1, 77.15, 0.777}, 
 {"THA", "Asia", "Thailand", "2020-02-12", 33., 0., 1.143, "", "", 0., 0.473, 
  0., 0.016, "", "", 0., "", "", "", "", "", "", "", "", "", 116., 2727., 
  0.039, 0.002, 108., 0.002, 0.046, 21.7, "tests performed", "", "", "", "", 
  "", "", "", "", "", 0., 6.9799978*^7, 135.132, 40.1, 11.373, 6.89, 
  16277.671, 0.1, 109.861, 7.04, 1.9, 38.8, 90.67, 2.1, 77.15, 0.777}, 
 {"THA", "Asia", "Thailand", "2020-02-13", 33., 0., 1.143, "", "", 0., 0.473, 
  0., 0.016, "", "", 0., "", "", "", "", "", "", "", "", "", 69., 2796., 
  0.04, 0.001, 88., 0.001, 0.052, 19.2, "tests performed", "", "", "", "", 
  "", "", "", "", "", 0., 6.9799978*^7, 135.132, 40.1, 11.373, 6.89, 
  16277.671, 0.1, 109.861, 7.04, 1.9, 38.8, 90.67, 2.1, 77.15, 0.777}, 
 {"THA", "Asia", "Thailand", "2020-02-14", 33., 0., 1.143, "", "", 0., 0.473, 
  0., 0.016, "", "", 0., "", "", "", "", "", "", "", "", "", 53., 2849., 
  0.041, 0.001, 74., 0.001, 0.058, 17.2, "tests performed", "", "", "", "", 
  "", "", "", "", "", 0., 6.9799978*^7, 135.132, 40.1, 11.373, 6.89, 
  16277.671, 0.1, 109.861, 7.04, 1.9, 38.8, 90.67, 2.1, 77.15, 0.777}, 
 {"THA", "Asia", "Thailand", "2020-02-15", 34., 1., 0.286, "", "", 0., 0.487, 
  0.014, 0.004, "", "", 0., "", "", "", "", "", "", "", "", "", 81., 2930., 
  0.042, 0.001, 71., 0.001, 0.056, 17.9, "tests performed", "", "", "", "", 
  "", "", "", "", "", 0., 6.9799978*^7, 135.132, 40.1, 11.373, 6.89, 
  16277.671, 0.1, 109.861, 7.04, 1.9, 38.8, 90.67, 2.1, 77.15, 0.777}, 
 {"THA", "Asia", "Thailand", "2020-02-16", 34., 0., 0.286, "", "", 0., 0.487, 
  0., 0.004, "", "", 0., "", "", "", "", "", "", "", "", "", 33., 2963., 
  0.042, 0., 67., 0.001, 0.053, 18.9, "tests performed", "", "", "", "", "", 
  "", "", "", "", 0., 6.9799978*^7, 135.132, 40.1, 11.373, 6.89, 16277.671, 
  0.1, 109.861, 7.04, 1.9, 38.8, 90.67, 2.1, 77.15, 0.777}, 
 {"THA", "Asia", "Thailand", "2020-02-17", 35., 1., 0.429, "", "", 0., 0.501, 
  0.014, 0.006, "", "", 0., "", "", "", "", "", "", "", "", "", 125., 3088., 
  0.044, 0.002, 77., 0.001, 0.039, 25.6, "tests performed", "", "", "", "", 
  "", "", "", "", "", 0., 6.9799978*^7, 135.132, 40.1, 11.373, 6.89, 
  16277.671, 0.1, 109.861, 7.04, 1.9, 38.8, 90.67, 2.1, 77.15, 0.777}, 
 {"THA", "Asia", "Thailand", "2020-02-18", 35., 0., 0.286, "", "", 0., 0.501, 
  0., 0.004, "", "", 0., "", "", "", "", "", "", "", "", "", 124., 3212., 
  0.046, 0.002, 86., 0.001, 0.042, 23.8, "tests performed", "", "", "", "", 
  "", "", "", "", "", 0., 6.9799978*^7, 135.132, 40.1, 11.373, 6.89, 
  16277.671, 0.1, 109.861, 7.04, 1.9, 38.8, 90.67, 2.1, 77.15, 0.777}, 
 {"THA", "Asia", "Thailand", "2020-02-19", 35., 0., 0.286, "", "", 0., 0.501, 
  0., 0.004, "", "", 0., "", "", "", "", "", "", "", "", "", 188., 3400., 
  0.049, 0.003, 96., 0.001, 0.031, 32.3, "tests performed", "", "", "", "", 
  "", "", "", "", "", 0., 6.9799978*^7, 135.132, 40.1, 11.373, 6.89, 
  16277.671, 0.1, 109.861, 7.04, 1.9, 38.8, 90.67, 2.1, 77.15, 0.777}, 
 {"THA", "Asia", "Thailand", "2020-02-20", 35., 0., 0.286, "", "", 0., 0.501, 
  0., 0.004, "", "", 0., "", "", "", "", "", "", "", "", "", 193., 3593., 
  0.051, 0.003, 114., 0.002, 0.023, 43.5, "tests performed", "", "", "", "", 
  "", "", "", "", "", 0., 6.9799978*^7, 135.132, 40.1, 11.373, 6.89, 
  16277.671, 0.1, 109.861, 7.04, 1.9, 38.8, 90.67, 2.1, 77.15, 0.777}, 
 {"THA", "Asia", "Thailand", "2020-02-21", 35., 0., 0.286, "", "", 0., 0.501, 
  0., 0.004, "", "", 0., "", "", "", "", "", "", "", "", "", 190., 3783., 
  0.054, 0.003, 133., 0.002, 0.021, 47.6, "tests performed", "", "", "", "", 
  "", "", "", "", "", 0., 6.9799978*^7, 135.132, 40.1, 11.373, 6.89, 
  16277.671, 0.1, 109.861, 7.04, 1.9, 38.8, 90.67, 2.1, 77.15, 0.777}, 
 {"THA", "Asia", "Thailand", "2020-02-22", 35., 0., 0.143, "", "", 0., 0.501, 
  0., 0.002, "", "", 0., "", "", "", "", "", "", "", "", "", 180., 3963., 
  0.057, 0.003, 148., 0.002, 0.014, 71.4, "tests performed", "", "", "", "", 
  "", "", "", "", "", 0., 6.9799978*^7, 135.132, 40.1, 11.373, 6.89, 
  16277.671, 0.1, 109.861, 7.04, 1.9, 38.8, 90.67, 2.1, 77.15, 0.777}, 
 {"THA", "Asia", "Thailand", "2020-02-23", 35., 0., 0.143, "", "", 0., 0.501, 
  0., 0.002, "", "", 0., "", "", "", "", "", "", "", "", "", 255., 4218., 
  0.06, 0.004, 179., 0.003, 0.013, 76.9, "tests performed", "", "", "", "", 
  "", "", "", "", "", 0., 6.9799978*^7, 135.132, 40.1, 11.373, 6.89, 
  16277.671, 0.1, 109.861, 7.04, 1.9, 38.8, 90.67, 2.1, 77.15, 0.777}, 
 {"THA", "Asia", "Thailand", "2020-02-24", 35., 0., 0., "", "", 0., 0.501, 
  0., 0., "", "", 0., "", "", "", "", "", "", "", "", "", 351., 4569., 0.065, 
  0.005, 212., 0.003, 0.013, 76.9, "tests performed", "", "", "", "", "", "", 
  "", "", "", 0., 6.9799978*^7, 135.132, 40.1, 11.373, 6.89, 16277.671, 0.1, 
  109.861, 7.04, 1.9, 38.8, 90.67, 2.1, 77.15, 0.777}, 
 {"THA", "Asia", "Thailand", "2020-02-25", 37., 2., 0.286, "", "", 0., 0.53, 
  0.029, 0.004, "", "", 0., "", "", "", "", "", "", "", "", "", 489., 5058., 
  0.072, 0.007, 264., 0.004, 0.01, 100., "tests performed", "", "", "", "", 
  "", "", "", "", "", 0., 6.9799978*^7, 135.132, 40.1, 11.373, 6.89, 
  16277.671, 0.1, 109.861, 7.04, 1.9, 38.8, 90.67, 2.1, 77.15, 0.777}, 
 {"THA", "Asia", "Thailand", "2020-02-26", 40., 3., 0.714, "", "", 0., 0.573, 
  0.043, 0.01, "", "", 0., "", "", "", "", "", "", "", "", "", 721., 5779., 
  0.083, 0.01, 340., 0.005, 0.01, 100., "tests performed", "", "", "", "", 
  "", "", "", "", "", 0., 6.9799978*^7, 135.132, 40.1, 11.373, 6.89, 
  16277.671, 0.1, 109.861, 7.04, 1.9, 38.8, 90.67, 2.1, 77.15, 0.777}, 
 {"THA", "Asia", "Thailand", "2020-02-27", 40., 0., 0.714, "", "", 0., 0.573, 
  0., 0.01, "", "", 0., "", "", "", "", "", "", "", "", "", 1404., 7183., 
  0.103, 0.02, 513., 0.007, 0.006, 166.7, "tests performed", "", "", "", "", 
  "", "", "", "", "", 0., 6.9799978*^7, 135.132, 40.1, 11.373, 6.89, 
  16277.671, 0.1, 109.861, 7.04, 1.9, 38.8, 90.67, 2.1, 77.15, 0.777}, 
 {"THA", "Asia", "Thailand", "2020-02-28", 41., 1., 0.857, "", "", 0., 0.587, 
  0.014, 0.012, "", "", 0., "", "", "", "", "", "", "", "", "", 1174., 8357., 
  0.12, 0.017, 653., 0.009, 0.004, 250., "tests performed", "", "", "", "", 
  "", "", "", "", "", 0., 6.9799978*^7, 135.132, 40.1, 11.373, 6.89, 
  16277.671, 0.1, 109.861, 7.04, 1.9, 38.8, 90.67, 2.1, 77.15, 0.777}, 
 {"THA", "Asia", "Thailand", "2020-02-29", 42., 1., 1., "", "", 0., 0.602, 
  0.014, 0.014, "", "", 0., "", "", "", "", "", "", "", "", "", 731., 9088., 
  0.13, 0.01, 732., 0.01, 0.004, 250., "tests performed", "", "", "", "", "", 
  "", "", "", "", 0., 6.9799978*^7, 135.132, 40.1, 11.373, 6.89, 16277.671, 
  0.1, 109.861, 7.04, 1.9, 38.8, 90.67, 2.1, 77.15, 0.777}, 
 {"THA", "Asia", "Thailand", "2020-03-01", 42., 0., 1., 1., 1., 0.143, 0.602, 
  0., 0.014, 0.014, 0.014, 0.002, "", "", "", "", "", "", "", "", "", 621., 
  9709., 0.139, 0.009, 784., 0.011, 0.004, 250., "tests performed", "", "", 
  "", "", "", "", "", "", "", 0., 6.9799978*^7, 135.132, 40.1, 11.373, 6.89, 
  16277.671, 0.1, 109.861, 7.04, 1.9, 38.8, 90.67, 2.1, 77.15, 0.777}, 
 {"THA", "Asia", "Thailand", "2020-03-02", 43., 1., 1.143, 1., 0., 0.143, 
  0.616, 0.014, 0.016, 0.014, 0., 0.002, "", "", "", "", "", "", "", "", "", 
  751., 10460., 0.15, 0.011, 842., 0.012, 0.003, 333.3, "tests performed", 
  "", "", "", "", "", "", "", "", "", 0., 6.9799978*^7, 135.132, 40.1, 
  11.373, 6.89, 16277.671, 0.1, 109.861, 7.04, 1.9, 38.8, 90.67, 2.1, 77.15, 
  0.777}, {"THA", "Asia", "Thailand", "2020-03-03", 43., 0., 0.857, 1., 0., 
  0.143, 0.616, 0., 0.012, 0.014, 0., 0.002, "", "", "", "", "", "", "", "", 
  "", 716., 11176., 0.16, 0.01, 874., 0.013, 0.003, 333.3, "tests performed", 
  "", "", "", "", "", "", "", "", "", 0., 6.9799978*^7, 135.132, 40.1, 
  11.373, 6.89, 16277.671, 0.1, 109.861, 7.04, 1.9, 38.8, 90.67, 2.1, 77.15, 
  0.777}, {"THA", "Asia", "Thailand", "2020-03-04", 43., 0., 0.429, 1., 0., 
  0.143, 0.616, 0., 0.006, 0.014, 0., 0.002, "", "", "", "", "", "", "", "", 
  "", 632., 11808., 0.169, 0.009, 861., 0.012, 0.003, 333.3, 
  "tests performed", "", "", "", "", "", "", "", "", "", 0., 6.9799978*^7, 
  135.132, 40.1, 11.373, 6.89, 16277.671, 0.1, 109.861, 7.04, 1.9, 38.8, 
  90.67, 2.1, 77.15, 0.777}, {"THA", "Asia", "Thailand", "2020-03-05", 47., 
  4., 1., 1., 0., 0.143, 0.673, 0.057, 0.014, 0.014, 0., 0.002, "", "", "", 
  "", "", "", "", "", "", 671., 12479., 0.179, 0.01, 757., 0.011, 0.004, 
  250., "tests performed", "", "", "", "", "", "", "", "", "", 0., 
  6.9799978*^7, 135.132, 40.1, 11.373, 6.89, 16277.671, 0.1, 109.861, 7.04, 
  1.9, 38.8, 90.67, 2.1, 77.15, 0.777}, {"THA", "Asia", "Thailand", 
  "2020-03-06", 48., 1., 1., 1., 0., 0.143, 0.688, 0.014, 0.014, 0.014, 0., 
  0.002, "", "", "", "", "", "", "", "", "", 619., 13098., 0.188, 0.009, 
  677., 0.01, 0.004, 250., "tests performed", "", "", "", "", "", "", "", "", 
  "", 16.67, 6.9799978*^7, 135.132, 40.1, 11.373, 6.89, 16277.671, 0.1, 
  109.861, 7.04, 1.9, 38.8, 90.67, 2.1, 77.15, 0.777}, 
 {"THA", "Asia", "Thailand", "2020-03-07", 50., 2., 1.143, 1., 0., 0.143, 
  0.716, 0.029, 0.016, 0.014, 0., 0.002, "", "", "", "", "", "", "", "", "", 
  696., 13794., 0.198, 0.01, 672., 0.01, 0.005, 200., "tests performed", "", 
  "", "", "", "", "", "", "", "", 16.67, 6.9799978*^7, 135.132, 40.1, 11.373, 
  6.89, 16277.671, 0.1, 109.861, 7.04, 1.9, 38.8, 90.67, 2.1, 77.15, 0.777}, 
 {"THA", "Asia", "Thailand", "2020-03-08", 50., 0., 1.143, 1., 0., 0., 0.716, 
  0., 0.016, 0.014, 0., 0., "", "", "", "", "", "", "", "", "", 560., 14354., 
  0.206, 0.008, 664., 0.01, 0.007, 142.9, "tests performed", "", "", "", "", 
  "", "", "", "", "", 16.67, 6.9799978*^7, 135.132, 40.1, 11.373, 6.89, 
  16277.671, 0.1, 109.861, 7.04, 1.9, 38.8, 90.67, 2.1, 77.15, 0.777}, 
 {"THA", "Asia", "Thailand", "2020-03-09", 50., 0., 1., 1., 0., 0., 0.716, 
  0., 0.014, 0.014, 0., 0., "", "", "", "", "", "", "", "", "", 807., 15161., 
  0.217, 0.012, 672., 0.01, 0.008, 125., "tests performed", "", "", "", "", 
  "", "", "", "", "", 16.67, 6.9799978*^7, 135.132, 40.1, 11.373, 6.89, 
  16277.671, 0.1, 109.861, 7.04, 1.9, 38.8, 90.67, 2.1, 77.15, 0.777}, 
 {"THA", "Asia", "Thailand", "2020-03-10", 53., 3., 1.429, 1., 0., 0., 0.759, 
  0.043, 0.02, 0.014, 0., 0., "", "", "", "", "", "", "", "", "", 611., 
  15772., 0.226, 0.009, 657., 0.009, 0.01, 100., "tests performed", "", "", 
  "", "", "", "", "", "", "", 25., 6.9799978*^7, 135.132, 40.1, 11.373, 6.89, 
  16277.671, 0.1, 109.861, 7.04, 1.9, 38.8, 90.67, 2.1, 77.15, 0.777}, 
 {"THA", "Asia", "Thailand", "2020-03-11", 59., 6., 2.286, 1., 0., 0., 0.845, 
  0.086, 0.033, 0.014, 0., 0., "", "", "", "", "", "", "", "", "", 1005., 
  16777., 0.24, 0.014, 710., 0.01, 0.012, 83.3, "tests performed", "", "", 
  "", "", "", "", "", "", "", 25., 6.9799978*^7, 135.132, 40.1, 11.373, 6.89, 
  16277.671, 0.1, 109.861, 7.04, 1.9, 38.8, 90.67, 2.1, 77.15, 0.777}, 
 {"THA", "Asia", "Thailand", "2020-03-12", 70., 11., 3.286, 1., 0., 0., 
  1.003, 0.158, 0.047, 0.014, 0., 0., "", "", "", "", "", "", "", "", "", 
  1054., 17831., 0.255, 0.015, 765., 0.011, 0.018, 55.6, "tests performed", 
  "", "", "", "", "", "", "", "", "", 25., 6.9799978*^7, 135.132, 40.1, 
  11.373, 6.89, 16277.671, 0.1, 109.861, 7.04, 1.9, 38.8, 90.67, 2.1, 77.15, 
  0.777}, {"THA", "Asia", "Thailand", "2020-03-13", 75., 5., 3.857, 1., 0., 
  0., 1.074, 0.072, 0.055, 0.014, 0., 0., "", "", "", "", "", "", "", "", "", 
  1246., 19077., 0.273, 0.018, 854., 0.012, 0.023, 43.5, "tests performed", 
  "", "", "", "", "", "", "", "", "", 25., 6.9799978*^7, 135.132, 40.1, 
  11.373, 6.89, 16277.671, 0.1, 109.861, 7.04, 1.9, 38.8, 90.67, 2.1, 77.15, 
  0.777}, {"THA", "Asia", "Thailand", "2020-03-14", 82., 7., 4.571, 1., 0., 
  0., 1.175, 0.1, 0.065, 0.014, 0., 0., "", "", "", "", "", "", "", "", "", 
  1356., 20433., 0.293, 0.019, 948., 0.014, 0.028, 35.7, "tests performed", 
  "", "", "", "", "", "", "", "", "", 25., 6.9799978*^7, 135.132, 40.1, 
  11.373, 6.89, 16277.671, 0.1, 109.861, 7.04, 1.9, 38.8, 90.67, 2.1, 77.15, 
  0.777}, {"THA", "Asia", "Thailand", "2020-03-15", 114., 32., 9.143, 1., 0., 
  0., 1.633, 0.458, 0.131, 0.014, 0., 0., "", "", "", "", "", "", "", "", "", 
  2106., 22539., 0.323, 0.03, 1169., 0.017, 0.035, 28.6, "tests performed", 
  "", "", "", "", "", "", "", "", "", 26.85, 6.9799978*^7, 135.132, 40.1, 
  11.373, 6.89, 16277.671, 0.1, 109.861, 7.04, 1.9, 38.8, 90.67, 2.1, 77.15, 
  0.777}, {"THA", "Asia", "Thailand", "2020-03-16", 147., 33., 13.857, 1., 
  0., 0., 2.106, 0.473, 0.199, 0.014, 0., 0., 2.14, "", "", "", "", "", "", 
  "", "", 2190., 24729., 0.354, 0.031, 1367., 0.02, 0.04, 25., 
  "tests performed", "", "", "", "", "", "", "", "", "", 33.8, 6.9799978*^7, 
  135.132, 40.1, 11.373, 6.89, 16277.671, 0.1, 109.861, 7.04, 1.9, 38.8, 
  90.67, 2.1, 77.15, 0.777}, {"THA", "Asia", "Thailand", "2020-03-17", 177., 
  30., 17.714, 1., 0., 0., 2.536, 0.43, 0.254, 0.014, 0., 0., 2.12, "", "", 
  "", "", "", "", "", "", 3162., 27891., 0.4, 0.045, 1731., 0.025, 0.044, 
  22.7, "tests performed", "", "", "", "", "", "", "", "", "", 39.35, 
  6.9799978*^7, 135.132, 40.1, 11.373, 6.89, 16277.671, 0.1, 109.861, 7.04, 
  1.9, 38.8, 90.67, 2.1, 77.15, 0.777}, {"THA", "Asia", "Thailand", 
  "2020-03-18", 212., 35., 21.857, 1., 0., 0., 3.037, 0.501, 0.313, 0.014, 
  0., 0., 2.12, "", "", "", "", "", "", "", "", 2696., 30587., 0.438, 0.039, 
  1973., 0.028, 0.05, 20., "tests performed", "", "", "", "", "", "", "", "", 
  "", 48.61, 6.9799978*^7, 135.132, 40.1, 11.373, 6.89, 16277.671, 0.1, 
  109.861, 7.04, 1.9, 38.8, 90.67, 2.1, 77.15, 0.777}, 
 {"THA", "Asia", "Thailand", "2020-03-19", 272., 60., 28.857, 1., 0., 0., 
  3.897, 0.86, 0.413, 0.014, 0., 0., 2.13, "", "", "", "", "", "", "", "", 
  2895., 33482., 0.48, 0.041, 2236., 0.032, 0.057, 17.5, "tests performed", 
  "", "", "", "", "", "", "", "", "", 48.61, 6.9799978*^7, 135.132, 40.1, 
  11.373, 6.89, 16277.671, 0.1, 109.861, 7.04, 1.9, 38.8, 90.67, 2.1, 77.15, 
  0.777}, {"THA", "Asia", "Thailand", "2020-03-20", 322., 50., 35.286, 1., 
  0., 0., 4.613, 0.716, 0.506, 0.014, 0., 0., 2.13, "", "", "", "", "", "", 
  "", "", 2109., 35591., 0.51, 0.03, 2359., 0.034, 0.064, 15.6, 
  "tests performed", "", "", "", "", "", "", "", "", "", 48.61, 6.9799978*^7, 
  135.132, 40.1, 11.373, 6.89, 16277.671, 0.1, 109.861, 7.04, 1.9, 38.8, 
  90.67, 2.1, 77.15, 0.777}, {"THA", "Asia", "Thailand", "2020-03-21", 411., 
  89., 47., 1., 0., 0., 5.888, 1.275, 0.673, 0.014, 0., 0., 2.13, "", "", "", 
  "", "", "", "", "", 1668., 37259., 0.534, 0.024, 2404., 0.034, 0.072, 13.9, 
  "tests performed", "", "", "", "", "", "", "", "", "", 52.31, 6.9799978*^7, 
  135.132, 40.1, 11.373, 6.89, 16277.671, 0.1, 109.861, 7.04, 1.9, 38.8, 
  90.67, 2.1, 77.15, 0.777}, {"THA", "Asia", "Thailand", "2020-03-22", 599., 
  188., 69.286, 1., 0., 0., 8.582, 2.693, 0.993, 0.014, 0., 0., 2.1, "", "", 
  "", "", "", "", "", "", 2058., 39317., 0.563, 0.029, 2397., 0.034, 0.086, 
  11.6, "tests performed", "", "", "", "", "", "", "", "", "", 52.31, 
  6.9799978*^7, 135.132, 40.1, 11.373, 6.89, 16277.671, 0.1, 109.861, 7.04, 
  1.9, 38.8, 90.67, 2.1, 77.15, 0.777}, {"THA", "Asia", "Thailand", 
  "2020-03-23", 721., 122., 82., 1., 0., 0., 10.33, 1.748, 1.175, 0.014, 0., 
  0., 1.99, "", "", "", "", "", "", "", "", 2369., 41686., 0.597, 0.034, 
  2422., 0.035, 0.091, 11., "tests performed", "", "", "", "", "", "", "", 
  "", "", 52.31, 6.9799978*^7, 135.132, 40.1, 11.373, 6.89, 16277.671, 0.1, 
  109.861, 7.04, 1.9, 38.8, 90.67, 2.1, 77.15, 0.777}, 
 {"THA", "Asia", "Thailand", "2020-03-24", 827., 106., 92.857, 4., 3., 0.429, 
  11.848, 1.519, 1.33, 0.057, 0.043, 0.006, 1.87, "", "", "", "", "", "", "", 
  "", 2363., 44049., 0.631, 0.034, 2308., 0.033, 0.11, 9.1, 
  "tests performed", "", "", "", "", "", "", "", "", "", 52.31, 6.9799978*^7, 
  135.132, 40.1, 11.373, 6.89, 16277.671, 0.1, 109.861, 7.04, 1.9, 38.8, 
  90.67, 2.1, 77.15, 0.777}, {"THA", "Asia", "Thailand", "2020-03-25", 934., 
  107., 103.143, 4., 0., 0.429, 13.381, 1.533, 1.478, 0.057, 0., 0.006, 1.75, 
  "", "", "", "", "", "", "", "", 2923., 46972., 0.673, 0.042, 2341., 0.034, 
  0.126, 7.9, "tests performed", "", "", "", "", "", "", "", "", "", 57.87, 
  6.9799978*^7, 135.132, 40.1, 11.373, 6.89, 16277.671, 0.1, 109.861, 7.04, 
  1.9, 38.8, 90.67, 2.1, 77.15, 0.777}, {"THA", "Asia", "Thailand", 
  "2020-03-26", 1045., 111., 110.429, 4., 0., 0.429, 14.971, 1.59, 1.582, 
  0.057, 0., 0.006, 1.65, "", "", "", "", "", "", "", "", 3358., 50330., 
  0.721, 0.048, 2407., 0.034, 0.134, 7.5, "tests performed", "", "", "", "", 
  "", "", "", "", "", 68.06, 6.9799978*^7, 135.132, 40.1, 11.373, 6.89, 
  16277.671, 0.1, 109.861, 7.04, 1.9, 38.8, 90.67, 2.1, 77.15, 0.777}, 
 {"THA", "Asia", "Thailand", "2020-03-27", 1136., 91., 116.286, 5., 1., 
  0.571, 16.275, 1.304, 1.666, 0.072, 0.014, 0.008, 1.55, "", "", "", "", "", 
  "", "", "", 3429., 53759., 0.77, 0.049, 2595., 0.037, 0.125, 8., 
  "tests performed", "", "", "", "", "", "", "", "", "", 68.06, 6.9799978*^7, 
  135.132, 40.1, 11.373, 6.89, 16277.671, 0.1, 109.861, 7.04, 1.9, 38.8, 
  90.67, 2.1, 77.15, 0.777}, {"THA", "Asia", "Thailand", "2020-03-28", 1245., 
  109., 119.143, 6., 1., 0.714, 17.837, 1.562, 1.707, 0.086, 0.014, 0.01, 
  1.47, "", "", "", "", "", "", "", "", 2627., 56386., 0.808, 0.038, 2732., 
  0.039, 0.127, 7.9, "tests performed", "", "", "", "", "", "", "", "", "", 
  68.06, 6.9799978*^7, 135.132, 40.1, 11.373, 6.89, 16277.671, 0.1, 109.861, 
  7.04, 1.9, 38.8, 90.67, 2.1, 77.15, 0.777}, {"THA", "Asia", "Thailand", 
  "2020-03-29", 1388., 143., 112.714, 7., 1., 0.857, 19.885, 2.049, 1.615, 
  0.1, 0.014, 0.012, 1.4, "", "", "", "", "", "", "", "", 2251., 58637., 
  0.84, 0.032, 2760., 0.04, 0.117, 8.5, "tests performed", "", "", "", "", 
  "", "", "", "", "", 68.06, 6.9799978*^7, 135.132, 40.1, 11.373, 6.89, 
  16277.671, 0.1, 109.861, 7.04, 1.9, 38.8, 90.67, 2.1, 77.15, 0.777}, 
 {"THA", "Asia", "Thailand", "2020-03-30", 1524., 136., 114.714, 9., 2., 
  1.143, 21.834, 1.948, 1.643, 0.129, 0.029, 0.016, 1.35, "", "", "", "", "", 
  "", "", "", 2320., 60957., 0.873, 0.033, 2753., 0.039, 0.113, 8.8, 
  "tests performed", "", "", "", "", "", "", "", "", "", 68.06, 6.9799978*^7, 
  135.132, 40.1, 11.373, 6.89, 16277.671, 0.1, 109.861, 7.04, 1.9, 38.8, 
  90.67, 2.1, 77.15, 0.777}, {"THA", "Asia", "Thailand", "2020-03-31", 1651., 
  127., 117.714, 10., 1., 0.857, 23.653, 1.819, 1.686, 0.143, 0.014, 0.012, 
  1.28, "", "", "", "", "", "", "", "", 2506., 63463., 0.909, 0.036, 2773., 
  0.04, 0.11, 9.1, "tests performed", "", "", "", "", "", "", "", "", "", 
  68.06, 6.9799978*^7, 135.132, 40.1, 11.373, 6.89, 16277.671, 0.1, 109.861, 
  7.04, 1.9, 38.8, 90.67, 2.1, 77.15, 0.777}, {"THA", "Asia", "Thailand", 
  "2020-04-01", 1771., 120., 119.571, 12., 2., 1.143, 25.373, 1.719, 1.713, 
  0.172, 0.029, 0.016, 1.2, "", "", "", "", "", "", "", "", 2777., 66240., 
  0.949, 0.04, 2753., 0.039, 0.1, 10., "tests performed", "", "", "", "", "", 
  "", "", "", "", 68.06, 6.9799978*^7, 135.132, 40.1, 11.373, 6.89, 
  16277.671, 0.1, 109.861, 7.04, 1.9, 38.8, 90.67, 2.1, 77.15, 0.777}, 
 {"THA", "Asia", "Thailand", "2020-04-02", 1875., 104., 118.571, 15., 3., 
  1.571, 26.862, 1.49, 1.699, 0.215, 0.043, 0.023, 1.12, "", "", "", "", "", 
  "", "", "", 2963., 69203., 0.991, 0.042, 2696., 0.039, 0.092, 10.9, 
  "tests performed", "", "", "", "", "", "", "", "", "", 68.06, 6.9799978*^7, 
  135.132, 40.1, 11.373, 6.89, 16277.671, 0.1, 109.861, 7.04, 1.9, 38.8, 
  90.67, 2.1, 77.15, 0.777}, {"THA", "Asia", "Thailand", "2020-04-03", 1978., 
  103., 120.286, 19., 4., 2., 28.338, 1.476, 1.723, 0.272, 0.057, 0.029, 
  1.06, "", "", "", "", "", "", "", "", 2762., 71965., 1.031, 0.04, 2601., 
  0.037, 0.107, 9.3, "tests performed", "", "", "", "", "", "", "", "", "", 
  76.85, 6.9799978*^7, 135.132, 40.1, 11.373, 6.89, 16277.671, 0.1, 109.861, 
  7.04, 1.9, 38.8, 90.67, 2.1, 77.15, 0.777}, {"THA", "Asia", "Thailand", 
  "2020-04-04", 2067., 89., 117.429, 20., 1., 2., 29.613, 1.275, 1.682, 
  0.287, 0.014, 0.029, 0.99, "", "", "", "", "", "", "", "", 3189., 75154., 
  1.077, 0.046, 2681., 0.038, 0.104, 9.6, "tests performed", "", "", "", "", 
  "", "", "", "", "", 76.85, 6.9799978*^7, 135.132, 40.1, 11.373, 6.89, 
  16277.671, 0.1, 109.861, 7.04, 1.9, 38.8, 90.67, 2.1, 77.15, 0.777}, 
 {"THA", "Asia", "Thailand", "2020-04-05", 2169., 102., 111.571, 23., 3., 
  2.286, 31.075, 1.461, 1.598, 0.33, 0.043, 0.033, 0.93, "", "", "", "", "", 
  "", "", "", 3525., 78679., 1.127, 0.051, 2863., 0.041, 0.094, 10.6, 
  "tests performed", "", "", "", "", "", "", "", "", "", 76.85, 6.9799978*^7, 
  135.132, 40.1, 11.373, 6.89, 16277.671, 0.1, 109.861, 7.04, 1.9, 38.8, 
  90.67, 2.1, 77.15, 0.777}, {"THA", "Asia", "Thailand", "2020-04-06", 2220., 
  51., 99.429, 26., 3., 2.429, 31.805, 0.731, 1.424, 0.372, 0.043, 0.035, 
  0.88, "", "", "", "", "", "", "", "", 3891., 82570., 1.183, 0.056, 3088., 
  0.044, 0.087, 11.5, "tests performed", "", "", "", "", "", "", "", "", "", 
  76.85, 6.9799978*^7, 135.132, 40.1, 11.373, 6.89, 16277.671, 0.1, 109.861, 
  7.04, 1.9, 38.8, 90.67, 2.1, 77.15, 0.777}, {"THA", "Asia", "Thailand", 
  "2020-04-07", 2258., 38., 86.714, 27., 1., 2.429, 32.35, 0.544, 1.242, 
  0.387, 0.014, 0.035, 0.84, "", "", "", "", "", "", "", "", 4738., 87308., 
  1.251, 0.068, 3406., 0.049, 0.068, 14.7, "tests performed", "", "", "", "", 
  "", "", "", "", "", 76.85, 6.9799978*^7, 135.132, 40.1, 11.373, 6.89, 
  16277.671, 0.1, 109.861, 7.04, 1.9, 38.8, 90.67, 2.1, 77.15, 0.777}, 
 {"THA", "Asia", "Thailand", "2020-04-08", 2369., 111., 85.429, 30., 3., 
  2.571, 33.94, 1.59, 1.224, 0.43, 0.043, 0.037, 0.81, "", "", "", "", "", 
  "", "", "", 3804., 91112., 1.305, 0.054, 3553., 0.051, 0.059, 16.9, 
  "tests performed", "", "", "", "", "", "", "", "", "", 76.85, 6.9799978*^7, 
  135.132, 40.1, 11.373, 6.89, 16277.671, 0.1, 109.861, 7.04, 1.9, 38.8, 
  90.67, 2.1, 77.15, 0.777}, {"THA", "Asia", "Thailand", "2020-04-09", 2423., 
  54., 78.286, 32., 2., 2.429, 34.713, 0.774, 1.122, 0.458, 0.029, 0.035, 
  0.76, "", "", "", "", "", "", "", "", 3577., 94689., 1.357, 0.051, 3641., 
  0.052, 0.051, 19.6, "tests performed", "", "", "", "", "", "", "", "", "", 
  76.85, 6.9799978*^7, 135.132, 40.1, 11.373, 6.89, 16277.671, 0.1, 109.861, 
  7.04, 1.9, 38.8, 90.67, 2.1, 77.15, 0.777}, {"THA", "Asia", "Thailand", 
  "2020-04-10", 2473., 50., 70.714, 33., 1., 2., 35.43, 0.716, 1.013, 0.473, 
  0.014, 0.029, 0.72, "", "", "", "", "", "", "", "", 3776., 98465., 1.411, 
  0.054, 3786., 0.054, 0.035, 28.6, "tests performed", "", "", "", "", "", 
  "", "", "", "", 76.85, 6.9799978*^7, 135.132, 40.1, 11.373, 6.89, 
  16277.671, 0.1, 109.861, 7.04, 1.9, 38.8, 90.67, 2.1, 77.15, 0.777}, 
 {"THA", "Asia", "Thailand", "2020-04-11", 2518., 45., 64.429, 35., 2., 
  2.143, 36.075, 0.645, 0.923, 0.501, 0.029, 0.031, 0.68, "", "", "", "", "", 
  "", "", "", 3892., 102357., 1.466, 0.056, 3886., 0.056, 0.024, 41.7, 
  "tests performed", "", "", "", "", "", "", "", "", "", 76.85, 6.9799978*^7, 
  135.132, 40.1, 11.373, 6.89, 16277.671, 0.1, 109.861, 7.04, 1.9, 38.8, 
  90.67, 2.1, 77.15, 0.777}, {"THA", "Asia", "Thailand", "2020-04-12", 2551., 
  33., 54.571, 38., 3., 2.143, 36.547, 0.473, 0.782, 0.544, 0.043, 0.031, 
  0.65, "", "", "", "", "", "", "", "", 2754., 105111., 1.506, 0.039, 3776., 
  0.054, 0.023, 43.5, "tests performed", "", "", "", "", "", "", "", "", "", 
  76.85, 6.9799978*^7, 135.132, 40.1, 11.373, 6.89, 16277.671, 0.1, 109.861, 
  7.04, 1.9, 38.8, 90.67, 2.1, 77.15, 0.777}, {"THA", "Asia", "Thailand", 
  "2020-04-13", 2579., 28., 51.286, 40., 2., 2., 36.948, 0.401, 0.735, 0.573, 
  0.029, 0.029, 0.63, "", "", "", "", "", "", "", "", 3698., 108809., 1.559, 
  0.053, 3748., 0.054, 0.022, 45.5, "tests performed", "", "", "", "", "", 
  "", "", "", "", 76.85, 6.9799978*^7, 135.132, 40.1, 11.373, 6.89, 
  16277.671, 0.1, 109.861, 7.04, 1.9, 38.8, 90.67, 2.1, 77.15, 0.777}, 
 {"THA", "Asia", "Thailand", "2020-04-14", 2613., 34., 50.714, 41., 1., 2., 
  37.436, 0.487, 0.727, 0.587, 0.014, 0.029, 0.63, "", "", "", "", "", "", 
  "", "", 3904., 112713., 1.615, 0.056, 3629., 0.052, 0.021, 47.6, 
  "tests performed", "", "", "", "", "", "", "", "", "", 76.85, 6.9799978*^7, 
  135.132, 40.1, 11.373, 6.89, 16277.671, 0.1, 109.861, 7.04, 1.9, 38.8, 
  90.67, 2.1, 77.15, 0.777}, {"THA", "Asia", "Thailand", "2020-04-15", 2643., 
  30., 39.143, 43., 2., 1.857, 37.865, 0.43, 0.561, 0.616, 0.029, 0.027, 
  0.61, "", "", "", "", "", "", "", "", 4879., 117592., 1.685, 0.07, 3783., 
  0.054, 0.02, 50., "tests performed", "", "", "", "", "", "", "", "", "", 
  76.85, 6.9799978*^7, 135.132, 40.1, 11.373, 6.89, 16277.671, 0.1, 109.861, 
  7.04, 1.9, 38.8, 90.67, 2.1, 77.15, 0.777}, {"THA", "Asia", "Thailand", 
  "2020-04-16", 2672., 29., 35.571, 46., 3., 2., 38.281, 0.415, 0.51, 0.659, 
  0.043, 0.029, 0.6, "", "", "", "", "", "", "", "", 5419., 123011., 1.762, 
  0.078, 4046., 0.058, 0.018, 55.6, "tests performed", "", "", "", "", "", 
  "", "", "", "", 76.85, 6.9799978*^7, 135.132, 40.1, 11.373, 6.89, 
  16277.671, 0.1, 109.861, 7.04, 1.9, 38.8, 90.67, 2.1, 77.15, 0.777}, 
 {"THA", "Asia", "Thailand", "2020-04-17", 2700., 28., 32.429, 47., 1., 2., 
  38.682, 0.401, 0.465, 0.673, 0.014, 0.029, 0.6, "", "", "", "", "", "", "", 
  "", 4892., 127903., 1.832, 0.07, 4205., 0.06, 0.017, 58.8, 
  "tests performed", "", "", "", "", "", "", "", "", "", 76.85, 6.9799978*^7, 
  135.132, 40.1, 11.373, 6.89, 16277.671, 0.1, 109.861, 7.04, 1.9, 38.8, 
  90.67, 2.1, 77.15, 0.777}, {"THA", "Asia", "Thailand", "2020-04-18", 2733., 
  33., 30.714, 47., 0., 1.714, 39.155, 0.473, 0.44, 0.673, 0., 0.025, 0.59, 
  "", "", "", "", "", "", "", "", 6176., 134079., 1.921, 0.088, 4532., 0.065, 
  0.015, 66.7, "tests performed", "", "", "", "", "", "", "", "", "", 76.85, 
  6.9799978*^7, 135.132, 40.1, 11.373, 6.89, 16277.671, 0.1, 109.861, 7.04, 
  1.9, 38.8, 90.67, 2.1, 77.15, 0.777}, {"THA", "Asia", "Thailand", 
  "2020-04-19", 2765., 32., 30.571, 47., 0., 1.286, 39.613, 0.458, 0.438, 
  0.673, 0., 0.018, 0.59, "", "", "", "", "", "", "", "", 4466., 138545., 
  1.985, 0.064, 4776., 0.068, 0.014, 71.4, "tests performed", "", "", "", "", 
  "", "", "", "", "", 76.85, 6.9799978*^7, 135.132, 40.1, 11.373, 6.89, 
  16277.671, 0.1, 109.861, 7.04, 1.9, 38.8, 90.67, 2.1, 77.15, 0.777}, 
 {"THA", "Asia", "Thailand", "2020-04-20", 2792., 27., 30.429, 47., 0., 1., 
  40., 0.387, 0.436, 0.673, 0., 0.014, 0.58, "", "", "", "", "", "", "", "", 
  4224., 142769., 2.045, 0.061, 4851., 0.069, 0.013, 76.9, "tests performed", 
  "", "", "", "", "", "", "", "", "", 76.85, 6.9799978*^7, 135.132, 40.1, 
  11.373, 6.89, 16277.671, 0.1, 109.861, 7.04, 1.9, 38.8, 90.67, 2.1, 77.15, 
  0.777}, {"THA", "Asia", "Thailand", "2020-04-21", 2811., 19., 28.286, 48., 
  1., 1., 40.272, 0.272, 0.405, 0.688, 0.014, 0.014, 0.58, "", "", "", "", 
  "", "", "", "", 5517., 148286., 2.124, 0.079, 5082., 0.073, 0.011, 90.9, 
  "tests performed", "", "", "", "", "", "", "", "", "", 76.85, 6.9799978*^7, 
  135.132, 40.1, 11.373, 6.89, 16277.671, 0.1, 109.861, 7.04, 1.9, 38.8, 
  90.67, 2.1, 77.15, 0.777}, {"THA", "Asia", "Thailand", "2020-04-22", 2826., 
  15., 26.143, 49., 1., 0.857, 40.487, 0.215, 0.375, 0.702, 0.014, 0.012, 
  0.57, "", "", "", "", "", "", "", "", 6933., 155219., 2.224, 0.099, 5375., 
  0.077, 0.011, 90.9, "tests performed", "", "", "", "", "", "", "", "", "", 
  76.85, 6.9799978*^7, 135.132, 40.1, 11.373, 6.89, 16277.671, 0.1, 109.861, 
  7.04, 1.9, 38.8, 90.67, 2.1, 77.15, 0.777}, {"THA", "Asia", "Thailand", 
  "2020-04-23", 2839., 13., 23.857, 50., 1., 0.571, 40.673, 0.186, 0.342, 
  0.716, 0.014, 0.008, 0.56, "", "", "", "", "", "", "", "", 9222., 164441., 
  2.356, 0.132, 5919., 0.085, 0.009, 111.1, "tests performed", "", "", "", 
  "", "", "", "", "", "", 76.85, 6.9799978*^7, 135.132, 40.1, 11.373, 6.89, 
  16277.671, 0.1, 109.861, 7.04, 1.9, 38.8, 90.67, 2.1, 77.15, 0.777}, 
 {"THA", "Asia", "Thailand", "2020-04-24", 2854., 15., 22., 50., 0., 0.429, 
  40.888, 0.215, 0.315, 0.716, 0., 0.006, 0.57, "", "", "", "", "", "", "", 
  "", 6527., 170968., 2.449, 0.094, 6152., 0.088, 0.009, 111.1, 
  "tests performed", "", "", "", "", "", "", "", "", "", 76.85, 6.9799978*^7, 
  135.132, 40.1, 11.373, 6.89, 16277.671, 0.1, 109.861, 7.04, 1.9, 38.8, 
  90.67, 2.1, 77.15, 0.777}, {"THA", "Asia", "Thailand", "2020-04-25", 2907., 
  53., 24.857, 51., 1., 0.571, 41.648, 0.759, 0.356, 0.731, 0.014, 0.008, 
  0.58, "", "", "", "", "", "", "", "", 5619., 176587., 2.53, 0.081, 6073., 
  0.087, 0.009, 111.1, "tests performed", "", "", "", "", "", "", "", "", "", 
  76.85, 6.9799978*^7, 135.132, 40.1, 11.373, 6.89, 16277.671, 0.1, 109.861, 
  7.04, 1.9, 38.8, 90.67, 2.1, 77.15, 0.777}, {"THA", "Asia", "Thailand", 
  "2020-04-26", 2922., 15., 22.429, 51., 0., 0.571, 41.862, 0.215, 0.321, 
  0.731, 0., 0.008, 0.54, "", "", "", "", "", "", "", "", 5836., 182423., 
  2.614, 0.084, 6268., 0.09, 0.008, 125., "tests performed", "", "", "", "", 
  "", "", "", "", "", 76.85, 6.9799978*^7, 135.132, 40.1, 11.373, 6.89, 
  16277.671, 0.1, 109.861, 7.04, 1.9, 38.8, 90.67, 2.1, 77.15, 0.777}, 
 {"THA", "Asia", "Thailand", "2020-04-27", 2931., 9., 19.857, 52., 1., 0.714, 
  41.991, 0.129, 0.284, 0.745, 0.014, 0.01, 0.51, "", "", "", "", "", "", "", 
  "", 8072., 190495., 2.729, 0.116, 6818., 0.098, 0.007, 142.9, 
  "tests performed", "", "", "", "", "", "", "", "", "", 76.85, 6.9799978*^7, 
  135.132, 40.1, 11.373, 6.89, 16277.671, 0.1, 109.861, 7.04, 1.9, 38.8, 
  90.67, 2.1, 77.15, 0.777}, {"THA", "Asia", "Thailand", "2020-04-28", 2938., 
  7., 18.143, 54., 2., 0.857, 42.092, 0.1, 0.26, 0.774, 0.029, 0.012, 0.49, 
  "", "", "", "", "", "", "", "", 9765., 200260., 2.869, 0.14, 7425., 0.106, 
  0.006, 166.7, "tests performed", "", "", "", "", "", "", "", "", "", 76.85, 
  6.9799978*^7, 135.132, 40.1, 11.373, 6.89, 16277.671, 0.1, 109.861, 7.04, 
  1.9, 38.8, 90.67, 2.1, 77.15, 0.777}, {"THA", "Asia", "Thailand", 
  "2020-04-29", 2947., 9., 17.286, 54., 0., 0.714, 42.221, 0.129, 0.248, 
  0.774, 0., 0.01, 0.47, "", "", "", "", "", "", "", "", 8772., 209032., 
  2.995, 0.126, 7688., 0.11, 0.005, 200., "tests performed", "", "", "", "", 
  "", "", "", "", "", 76.85, 6.9799978*^7, 135.132, 40.1, 11.373, 6.89, 
  16277.671, 0.1, 109.861, 7.04, 1.9, 38.8, 90.67, 2.1, 77.15, 0.777}, 
 {"THA", "Asia", "Thailand", "2020-04-30", 2954., 7., 16.429, 54., 0., 0.571, 
  42.321, 0.1, 0.235, 0.774, 0., 0.008, 0.46, "", "", "", "", "", "", "", "", 
  11423., 220455., 3.158, 0.164, 8002., 0.115, 0.005, 200., 
  "tests performed", "", "", "", "", "", "", "", "", "", 76.85, 6.9799978*^7, 
  135.132, 40.1, 11.373, 6.89, 16277.671, 0.1, 109.861, 7.04, 1.9, 38.8, 
  90.67, 2.1, 77.15, 0.777}, {"THA", "Asia", "Thailand", "2020-05-01", 2960., 
  6., 15.143, 54., 0., 0.571, 42.407, 0.086, 0.217, 0.774, 0., 0.008, 0.45, 
  "", "", "", "", "", "", "", "", 7530., 227985., 3.266, 0.108, 8145., 0.117, 
  0.004, 250., "tests performed", "", "", "", "", "", "", "", "", "", 76.85, 
  6.9799978*^7, 135.132, 40.1, 11.373, 6.89, 16277.671, 0.1, 109.861, 7.04, 
  1.9, 38.8, 90.67, 2.1, 77.15, 0.777}, {"THA", "Asia", "Thailand", 
  "2020-05-02", 2966., 6., 8.429, 54., 0., 0.429, 42.493, 0.086, 0.121, 
  0.774, 0., 0.006, 0.44, "", "", "", "", "", "", "", "", 9243., 237228., 
  3.399, 0.132, 8663., 0.124, 0.003, 333.3, "tests performed", "", "", "", 
  "", "", "", "", "", "", 76.85, 6.9799978*^7, 135.132, 40.1, 11.373, 6.89, 
  16277.671, 0.1, 109.861, 7.04, 1.9, 38.8, 90.67, 2.1, 77.15, 0.777}, 
 {"THA", "Asia", "Thailand", "2020-05-03", 2969., 3., 6.714, 54., 0., 0.429, 
  42.536, 0.043, 0.096, 0.774, 0., 0.006, 0.45, "", "", "", "", "", "", "", 
  "", 6085., 243313., 3.486, 0.087, 8699., 0.125, 0.003, 333.3, 
  "tests performed", "", "", "", "", "", "", "", "", "", 75., 6.9799978*^7, 
  135.132, 40.1, 11.373, 6.89, 16277.671, 0.1, 109.861, 7.04, 1.9, 38.8, 
  90.67, 2.1, 77.15, 0.777}, {"THA", "Asia", "Thailand", "2020-05-04", 2987., 
  18., 8., 54., 0., 0.286, 42.794, 0.258, 0.115, 0.774, 0., 0.004, 0.47, "", 
  "", "", "", "", "", "", "", 6511., 249824., 3.579, 0.093, 8476., 0.121, 
  0.003, 333.3, "tests performed", "", "", "", "", "", "", "", "", "", 75., 
  6.9799978*^7, 135.132, 40.1, 11.373, 6.89, 16277.671, 0.1, 109.861, 7.04, 
  1.9, 38.8, 90.67, 2.1, 77.15, 0.777}, {"THA", "Asia", "Thailand", 
  "2020-05-05", 2988., 1., 7.143, 54., 0., 0., 42.808, 0.014, 0.102, 0.774, 
  0., 0., 0.45, "", "", "", "", "", "", "", "", 7326., 257150., 3.684, 0.105, 
  8127., 0.116, 0.003, 333.3, "tests performed", "", "", "", "", "", "", "", 
  "", "", 75., 6.9799978*^7, 135.132, 40.1, 11.373, 6.89, 16277.671, 0.1, 
  109.861, 7.04, 1.9, 38.8, 90.67, 2.1, 77.15, 0.777}, 
 {"THA", "Asia", "Thailand", "2020-05-06", 2989., 1., 6., 55., 1., 0.143, 
  42.822, 0.014, 0.086, 0.788, 0.014, 0.002, 0.45, "", "", "", "", "", "", 
  "", "", 6191., 263341., 3.773, 0.089, 7758., 0.111, 0.003, 333.3, 
  "tests performed", "", "", "", "", "", "", "", "", "", 75., 6.9799978*^7, 
  135.132, 40.1, 11.373, 6.89, 16277.671, 0.1, 109.861, 7.04, 1.9, 38.8, 
  90.67, 2.1, 77.15, 0.777}, {"THA", "Asia", "Thailand", "2020-05-07", 2992., 
  3., 5.429, 55., 0., 0.143, 42.865, 0.043, 0.078, 0.788, 0., 0.002, 0.45, 
  "", "", "", "", "", "", "", "", 7667., 271008., 3.883, 0.11, 7222., 0.103, 
  0.003, 333.3, "tests performed", "", "", "", "", "", "", "", "", "", 75., 
  6.9799978*^7, 135.132, 40.1, 11.373, 6.89, 16277.671, 0.1, 109.861, 7.04, 
  1.9, 38.8, 90.67, 2.1, 77.15, 0.777}, {"THA", "Asia", "Thailand", 
  "2020-05-08", 3000., 8., 5.714, 55., 0., 0.143, 42.98, 0.115, 0.082, 0.788, 
  0., 0.002, 0.47, "", "", "", "", "", "", "", "", 7916., 278924., 3.996, 
  0.113, 7277., 0.104, 0.003, 333.3, "tests performed", "", "", "", "", "", 
  "", "", "", "", 75., 6.9799978*^7, 135.132, 40.1, 11.373, 6.89, 16277.671, 
  0.1, 109.861, 7.04, 1.9, 38.8, 90.67, 2.1, 77.15, 0.777}, 
 {"THA", "Asia", "Thailand", "2020-05-09", 3004., 4., 5.429, 56., 1., 0.286, 
  43.037, 0.057, 0.078, 0.802, 0.014, 0.004, 0.48, "", "", "", "", "", "", 
  "", "", 6194., 285118., 4.085, 0.089, 6841., 0.098, 0.003, 333.3, 
  "tests performed", "", "", "", "", "", "", "", "", "", 75., 6.9799978*^7, 
  135.132, 40.1, 11.373, 6.89, 16277.671, 0.1, 109.861, 7.04, 1.9, 38.8, 
  90.67, 2.1, 77.15, 0.777}, {"THA", "Asia", "Thailand", "2020-05-10", 3009., 
  5., 5.714, 56., 0., 0.286, 43.109, 0.072, 0.082, 0.802, 0., 0.004, 0.49, 
  "", "", "", "", "", "", "", "", 5576., 290694., 4.165, 0.08, 6769., 0.097, 
  0.003, 333.3, "tests performed", "", "", "", "", "", "", "", "", "", 75., 
  6.9799978*^7, 135.132, 40.1, 11.373, 6.89, 16277.671, 0.1, 109.861, 7.04, 
  1.9, 38.8, 90.67, 2.1, 77.15, 0.777}, {"THA", "Asia", "Thailand", 
  "2020-05-11", 3015., 6., 4., 56., 0., 0.286, 43.195, 0.086, 0.057, 0.802, 
  0., 0.004, 0.49, "", "", "", "", "", "", "", "", 5759., 296453., 4.247, 
  0.083, 6661., 0.095, 0.003, 333.3, "tests performed", "", "", "", "", "", 
  "", "", "", "", 75., 6.9799978*^7, 135.132, 40.1, 11.373, 6.89, 16277.671, 
  0.1, 109.861, 7.04, 1.9, 38.8, 90.67, 2.1, 77.15, 0.777}, 
 {"THA", "Asia", "Thailand", "2020-05-12", 3017., 2., 4.143, 56., 0., 0.286, 
  43.224, 0.029, 0.059, 0.802, 0., 0.004, 0.49, "", "", "", "", "", "", "", 
  "", 6785., 303238., 4.344, 0.097, 6584., 0.094, 0.002, 500., 
  "tests performed", "", "", "", "", "", "", "", "", "", 75., 6.9799978*^7, 
  135.132, 40.1, 11.373, 6.89, 16277.671, 0.1, 109.861, 7.04, 1.9, 38.8, 
  90.67, 2.1, 77.15, 0.777}, {"THA", "Asia", "Thailand", "2020-05-13", 3017., 
  0., 4., 56., 0., 0.143, 43.224, 0., 0.057, 0.802, 0., 0.002, 0.49, "", "", 
  "", "", "", "", "", "", 7440., 310678., 4.451, 0.107, 6762., 0.097, 0.002, 
  500., "tests performed", "", "", "", "", "", "", "", "", "", 75., 
  6.9799978*^7, 135.132, 40.1, 11.373, 6.89, 16277.671, 0.1, 109.861, 7.04, 
  1.9, 38.8, 90.67, 2.1, 77.15, 0.777}, {"THA", "Asia", "Thailand", 
  "2020-05-14", 3018., 1., 3.714, 56., 0., 0.143, 43.238, 0.014, 0.053, 
  0.802, 0., 0.002, 0.5, "", "", "", "", "", "", "", "", 7010., 317688., 
  4.551, 0.1, 6669., 0.096, 0.002, 500., "tests performed", "", "", "", "", 
  "", "", "", "", "", 75., 6.9799978*^7, 135.132, 40.1, 11.373, 6.89, 
  16277.671, 0.1, 109.861, 7.04, 1.9, 38.8, 90.67, 2.1, 77.15, 0.777}, 
 {"THA", "Asia", "Thailand", "2020-05-15", 3025., 7., 3.571, 56., 0., 0.143, 
  43.338, 0.1, 0.051, 0.802, 0., 0.002, 0.54, "", "", "", "", "", "", "", "", 
  8075., 325763., 4.667, 0.116, 6691., 0.096, 0.001, 1000., 
  "tests performed", "", "", "", "", "", "", "", "", "", 75., 6.9799978*^7, 
  135.132, 40.1, 11.373, 6.89, 16277.671, 0.1, 109.861, 7.04, 1.9, 38.8, 
  90.67, 2.1, 77.15, 0.777}, {"THA", "Asia", "Thailand", "2020-05-16", 3025., 
  0., 3., 56., 0., 0., 43.338, 0., 0.043, 0.802, 0., 0., 0.55, "", "", "", 
  "", "", "", "", "", 6491., 332254., 4.76, 0.093, 6734., 0.096, 0.001, 
  1000., "tests performed", "", "", "", "", "", "", "", "", "", 75., 
  6.9799978*^7, 135.132, 40.1, 11.373, 6.89, 16277.671, 0.1, 109.861, 7.04, 
  1.9, 38.8, 90.67, 2.1, 77.15, 0.777}, {"THA", "Asia", "Thailand", 
  "2020-05-17", 3028., 3., 2.714, 56., 0., 0., 43.381, 0.043, 0.039, 0.802, 
  0., 0., 0.58, "", "", "", "", "", "", "", "", 4043., 336297., 4.818, 0.058, 
  6515., 0.093, 0.001, 1000., "tests performed", "", "", "", "", "", "", "", 
  "", "", 73.15, 6.9799978*^7, 135.132, 40.1, 11.373, 6.89, 16277.671, 0.1, 
  109.861, 7.04, 1.9, 38.8, 90.67, 2.1, 77.15, 0.777}, 
 {"THA", "Asia", "Thailand", "2020-05-18", 3031., 3., 2.286, 56., 0., 0., 
  43.424, 0.043, 0.033, 0.802, 0., 0., 0.61, "", "", "", "", "", "", "", "", 
  6761., 343058., 4.915, 0.097, 6658., 0.095, 0.001, 1000., 
  "tests performed", "", "", "", "", "", "", "", "", "", 73.15, 6.9799978*^7, 
  135.132, 40.1, 11.373, 6.89, 16277.671, 0.1, 109.861, 7.04, 1.9, 38.8, 
  90.67, 2.1, 77.15, 0.777}, {"THA", "Asia", "Thailand", "2020-05-19", 3033., 
  2., 2.286, 56., 0., 0., 43.453, 0.029, 0.033, 0.802, 0., 0., 0.64, "", "", 
  "", "", "", "", "", "", 7656., 350714., 5.025, 0.11, 6782., 0.097, 0.001, 
  1000., "tests performed", "", "", "", "", "", "", "", "", "", 75., 
  6.9799978*^7, 135.132, 40.1, 11.373, 6.89, 16277.671, 0.1, 109.861, 7.04, 
  1.9, 38.8, 90.67, 2.1, 77.15, 0.777}, {"THA", "Asia", "Thailand", 
  "2020-05-20", 3034., 1., 2.429, 56., 0., 0., 43.467, 0.014, 0.035, 0.802, 
  0., 0., 0.66, "", "", "", "", "", "", "", "", 8534., 359248., 5.147, 0.122, 
  6939., 0.099, 0.001, 1000., "tests performed", "", "", "", "", "", "", "", 
  "", "", 75., 6.9799978*^7, 135.132, 40.1, 11.373, 6.89, 16277.671, 0.1, 
  109.861, 7.04, 1.9, 38.8, 90.67, 2.1, 77.15, 0.777}, 
 {"THA", "Asia", "Thailand", "2020-05-21", 3037., 3., 2.714, 56., 0., 0., 
  43.51, 0.043, 0.039, 0.802, 0., 0., 0.7, "", "", "", "", "", "", "", "", 
  8627., 367875., 5.27, 0.124, 7170., 0.103, 0.001, 1000., "tests performed", 
  "", "", "", "", "", "", "", "", "", 75., 6.9799978*^7, 135.132, 40.1, 
  11.373, 6.89, 16277.671, 0.1, 109.861, 7.04, 1.9, 38.8, 90.67, 2.1, 77.15, 
  0.777}, {"THA", "Asia", "Thailand", "2020-05-22", 3037., 0., 1.714, 56., 
  0., 0., 43.51, 0., 0.025, 0.802, 0., 0., 0.74, "", "", "", "", "", "", "", 
  "", 7736., 375611., 5.381, 0.111, 7121., 0.102, 0.001, 1000., 
  "tests performed", "", "", "", "", "", "", "", "", "", 75., 6.9799978*^7, 
  135.132, 40.1, 11.373, 6.89, 16277.671, 0.1, 109.861, 7.04, 1.9, 38.8, 
  90.67, 2.1, 77.15, 0.777}, {"THA", "Asia", "Thailand", "2020-05-23", 3040., 
  3., 2.143, 56., 0., 0., 43.553, 0.043, 0.031, 0.802, 0., 0., 0.82, "", "", 
  "", "", "", "", "", "", 7914., 383525., 5.495, 0.113, 7324., 0.105, 0.001, 
  1000., "tests performed", "", "", "", "", "", "", "", "", "", 75., 
  6.9799978*^7, 135.132, 40.1, 11.373, 6.89, 16277.671, 0.1, 109.861, 7.04, 
  1.9, 38.8, 90.67, 2.1, 77.15, 0.777}, {"THA", "Asia", "Thailand", 
  "2020-05-24", 3040., 0., 1.714, 56., 0., 0., 43.553, 0., 0.025, 0.802, 0., 
  0., 0.89, "", "", "", "", "", "", "", "", 4298., 387823., 5.556, 0.062, 
  7361., 0.105, 0.001, 1000., "tests performed", "", "", "", "", "", "", "", 
  "", "", 75., 6.9799978*^7, 135.132, 40.1, 11.373, 6.89, 16277.671, 0.1, 
  109.861, 7.04, 1.9, 38.8, 90.67, 2.1, 77.15, 0.777}, 
 {"THA", "Asia", "Thailand", "2020-05-25", 3042., 2., 1.571, 57., 1., 0.143, 
  43.582, 0.029, 0.023, 0.817, 0.014, 0.002, 0.99, "", "", "", "", "", "", 
  "", "", 8194., 396017., 5.674, 0.117, 7566., 0.108, 0.001, 1000., 
  "tests performed", "", "", "", "", "", "", "", "", "", 75., 6.9799978*^7, 
  135.132, 40.1, 11.373, 6.89, 16277.671, 0.1, 109.861, 7.04, 1.9, 38.8, 
  90.67, 2.1, 77.15, 0.777}, {"THA", "Asia", "Thailand", "2020-05-26", 3045., 
  3., 1.714, 57., 0., 0.143, 43.625, 0.043, 0.025, 0.817, 0., 0.002, 1.11, 
  "", "", "", "", "", "", "", "", 9193., 405210., 5.805, 0.132, 7785., 0.112, 
  0.001, 1000., "tests performed", "", "", "", "", "", "", "", "", "", 75., 
  6.9799978*^7, 135.132, 40.1, 11.373, 6.89, 16277.671, 0.1, 109.861, 7.04, 
  1.9, 38.8, 90.67, 2.1, 77.15, 0.777}, {"THA", "Asia", "Thailand", 
  "2020-05-27", 3054., 9., 2.857, 57., 0., 0.143, 43.754, 0.129, 0.041, 
  0.817, 0., 0.002, 1.21, "", "", "", "", "", "", "", "", 10021., 415231., 
  5.949, 0.144, 7998., 0.115, 0.001, 1000., "tests performed", "", "", "", 
  "", "", "", "", "", "", 75., 6.9799978*^7, 135.132, 40.1, 11.373, 6.89, 
  16277.671, 0.1, 109.861, 7.04, 1.9, 38.8, 90.67, 2.1, 77.15, 0.777}, 
 {"THA", "Asia", "Thailand", "2020-05-28", 3065., 11., 4., 57., 0., 0.143, 
  43.911, 0.158, 0.057, 0.817, 0., 0.002, 1.21, "", "", "", "", "", "", "", 
  "", 9181., 424412., 6.08, 0.132, 8077., 0.116, 0.001, 1000., 
  "tests performed", "", "", "", "", "", "", "", "", "", 75., 6.9799978*^7, 
  135.132, 40.1, 11.373, 6.89, 16277.671, 0.1, 109.861, 7.04, 1.9, 38.8, 
  90.67, 2.1, 77.15, 0.777}, {"THA", "Asia", "Thailand", "2020-05-29", 3076., 
  11., 5.571, 57., 0., 0.143, 44.069, 0.158, 0.08, 0.817, 0., 0.002, 1.15, 
  "", "", "", "", "", "", "", "", 8759., 433171., 6.206, 0.125, 8223., 0.118, 
  0.001, 1000., "tests performed", "", "", "", "", "", "", "", "", "", 75., 
  6.9799978*^7, 135.132, 40.1, 11.373, 6.89, 16277.671, 0.1, 109.861, 7.04, 
  1.9, 38.8, 90.67, 2.1, 77.15, 0.777}, {"THA", "Asia", "Thailand", 
  "2020-05-30", 3077., 1., 5.286, 57., 0., 0.143, 44.083, 0.014, 0.076, 
  0.817, 0., 0.002, 1.04, "", "", "", "", "", "", "", "", 7758., 440929., 
  6.317, 0.111, 8201., 0.117, 0.001, 1000., "tests performed", "", "", "", 
  "", "", "", "", "", "", 75., 6.9799978*^7, 135.132, 40.1, 11.373, 6.89, 
  16277.671, 0.1, 109.861, 7.04, 1.9, 38.8, 90.67, 2.1, 77.15, 0.777}, 
 {"THA", "Asia", "Thailand", "2020-05-31", 3081., 4., 5.857, 57., 0., 0.143, 
  44.14, 0.057, 0.084, 0.817, 0., 0.002, 0.96, "", "", "", "", "", "", "", 
  "", 4797., 445726., 6.386, 0.069, 8272., 0.119, 0.001, 1000., 
  "tests performed", "", "", "", "", "", "", "", "", "", 75., 6.9799978*^7, 
  135.132, 40.1, 11.373, 6.89, 16277.671, 0.1, 109.861, 7.04, 1.9, 38.8, 
  90.67, 2.1, 77.15, 0.777}, {"THA", "Asia", "Thailand", "2020-06-01", 3082., 
  1., 5.714, 57., 0., 0., 44.155, 0.014, 0.082, 0.817, 0., 0., 0.89, "", "", 
  "", "", "", "", "", "", 8103., 453829., 6.502, 0.116, 8259., 0.118, 0.001, 
  1000., "tests performed", "", "", "", "", "", "", "", "", "", 75., 
  6.9799978*^7, 135.132, 40.1, 11.373, 6.89, 16277.671, 0.1, 109.861, 7.04, 
  1.9, 38.8, 90.67, 2.1, 77.15, 0.777}, {"THA", "Asia", "Thailand", 
  "2020-06-02", 3083., 1., 5.429, 58., 1., 0.143, 44.169, 0.014, 0.078, 
  0.831, 0.014, 0.002, 0.84, "", "", "", "", "", "", "", "", 10293., 464122., 
  6.649, 0.147, 8416., 0.121, 0.001, 1000., "tests performed", "", "", "", 
  "", "", "", "", "", "", 75., 6.9799978*^7, 135.132, 40.1, 11.373, 6.89, 
  16277.671, 0.1, 109.861, 7.04, 1.9, 38.8, 90.67, 2.1, 77.15, 0.777}, 
 {"THA", "Asia", "Thailand", "2020-06-03", 3084., 1., 4.286, 58., 0., 0.143, 
  44.183, 0.014, 0.061, 0.831, 0., 0.002, 0.82, "", "", "", "", "", "", "", 
  "", 6696., 470818., 6.745, 0.096, 7941., 0.114, 0.001, 1000., 
  "tests performed", "", "", "", "", "", "", "", "", "", 75., 6.9799978*^7, 
  135.132, 40.1, 11.373, 6.89, 16277.671, 0.1, 109.861, 7.04, 1.9, 38.8, 
  90.67, 2.1, 77.15, 0.777}, {"THA", "Asia", "Thailand", "2020-06-04", 3101., 
  17., 5.143, 58., 0., 0.143, 44.427, 0.244, 0.074, 0.831, 0., 0.002, 0.81, 
  "", "", "", "", "", "", "", "", 10029., 480847., 6.889, 0.144, 8062., 
  0.116, 0.001, 1000., "tests performed", "", "", "", "", "", "", "", "", "", 
  75., 6.9799978*^7, 135.132, 40.1, 11.373, 6.89, 16277.671, 0.1, 109.861, 
  7.04, 1.9, 38.8, 90.67, 2.1, 77.15, 0.777}, {"THA", "Asia", "Thailand", 
  "2020-06-05", 3102., 1., 3.714, 58., 0., 0.143, 44.441, 0.014, 0.053, 
  0.831, 0., 0.002, 0.8, "", "", "", "", "", "", "", "", 8963., 489810., 
  7.017, 0.128, 8091., 0.116, 0.001, 1000., "tests performed", "", "", "", 
  "", "", "", "", "", "", 75., 6.9799978*^7, 135.132, 40.1, 11.373, 6.89, 
  16277.671, 0.1, 109.861, 7.04, 1.9, 38.8, 90.67, 2.1, 77.15, 0.777}, 
 {"THA", "Asia", "Thailand", "2020-06-06", 3104., 2., 3.857, 58., 0., 0.143, 
  44.47, 0.029, 0.055, 0.831, 0., 0.002, 0.82, "", "", "", "", "", "", "", 
  "", 5259., 495069., 7.093, 0.075, 7734., 0.111, 0.001, 1000., 
  "tests performed", "", "", "", "", "", "", "", "", "", 62.96, 6.9799978*^7, 
  135.132, 40.1, 11.373, 6.89, 16277.671, 0.1, 109.861, 7.04, 1.9, 38.8, 
  90.67, 2.1, 77.15, 0.777}, {"THA", "Asia", "Thailand", "2020-06-07", 3112., 
  8., 4.429, 58., 0., 0.143, 44.585, 0.115, 0.063, 0.831, 0., 0.002, 0.85, 
  "", "", "", "", "", "", "", "", 5081., 500150., 7.165, 0.073, 7775., 0.111, 
  0.001, 1000., "tests performed", "", "", "", "", "", "", "", "", "", 62.96, 
  6.9799978*^7, 135.132, 40.1, 11.373, 6.89, 16277.671, 0.1, 109.861, 7.04, 
  1.9, 38.8, 90.67, 2.1, 77.15, 0.777}, {"THA", "Asia", "Thailand", 
  "2020-06-08", 3119., 7., 5.286, 58., 0., 0.143, 44.685, 0.1, 0.076, 0.831, 
  0., 0.002, 0.84, "", "", "", "", "", "", "", "", 8670., 508820., 7.29, 
  0.124, 7856., 0.113, 0.001, 1000., "tests performed", "", "", "", "", "", 
  "", "", "", "", 62.96, 6.9799978*^7, 135.132, 40.1, 11.373, 6.89, 
  16277.671, 0.1, 109.861, 7.04, 1.9, 38.8, 90.67, 2.1, 77.15, 0.777}, 
 {"THA", "Asia", "Thailand", "2020-06-09", 3121., 2., 5.429, 58., 0., 0., 
  44.713, 0.029, 0.078, 0.831, 0., 0., 0.81, "", "", "", "", "", "", "", "", 
  10526., 519346., 7.44, 0.151, 7889., 0.113, 0.001, 1000., 
  "tests performed", "", "", "", "", "", "", "", "", "", 62.96, 6.9799978*^7, 
  135.132, 40.1, 11.373, 6.89, 16277.671, 0.1, 109.861, 7.04, 1.9, 38.8, 
  90.67, 2.1, 77.15, 0.777}, {"THA", "Asia", "Thailand", "2020-06-10", 3125., 
  4., 5.857, 58., 0., 0., 44.771, 0.057, 0.084, 0.831, 0., 0., 0.78, "", "", 
  "", "", "", "", "", "", 7940., 527286., 7.554, 0.114, 8067., 0.116, 0.001, 
  1000., "tests performed", "", "", "", "", "", "", "", "", "", 62.96, 
  6.9799978*^7, 135.132, 40.1, 11.373, 6.89, 16277.671, 0.1, 109.861, 7.04, 
  1.9, 38.8, 90.67, 2.1, 77.15, 0.777}, {"THA", "Asia", "Thailand", 
  "2020-06-11", 3125., 0., 3.429, 58., 0., 0., 44.771, 0., 0.049, 0.831, 0., 
  0., 0.75, "", "", "", "", "", "", "", "", 10366., 537652., 7.703, 0.149, 
  8115., 0.116, 0.001, 1000., "tests performed", "", "", "", "", "", "", "", 
  "", "", 62.96, 6.9799978*^7, 135.132, 40.1, 11.373, 6.89, 16277.671, 0.1, 
  109.861, 7.04, 1.9, 38.8, 90.67, 2.1, 77.15, 0.777}, 
 {"THA", "Asia", "Thailand", "2020-06-12", 3129., 4., 3.857, 58., 0., 0., 
  44.828, 0.057, 0.055, 0.831, 0., 0., 0.76, "", "", "", "", "", "", "", "", 
  8818., 546470., 7.829, 0.126, 8094., 0.116, 0.001, 1000., 
  "tests performed", "", "", "", "", "", "", "", "", "", 62.96, 6.9799978*^7, 
  135.132, 40.1, 11.373, 6.89, 16277.671, 0.1, 109.861, 7.04, 1.9, 38.8, 
  90.67, 2.1, 77.15, 0.777}, {"THA", "Asia", "Thailand", "2020-06-13", 3134., 
  5., 4.286, 58., 0., 0., 44.9, 0.072, 0.061, 0.831, 0., 0., 0.76, "", "", 
  "", "", "", "", "", "", 5626., 552096., 7.91, 0.081, 8147., 0.117, 0.001, 
  1000., "tests performed", "", "", "", "", "", "", "", "", "", 62.96, 
  6.9799978*^7, 135.132, 40.1, 11.373, 6.89, 16277.671, 0.1, 109.861, 7.04, 
  1.9, 38.8, 90.67, 2.1, 77.15, 0.777}, {"THA", "Asia", "Thailand", 
  "2020-06-14", 3135., 1., 3.286, 58., 0., 0., 44.914, 0.014, 0.047, 0.831, 
  0., 0., 0.74, "", "", "", "", "", "", "", "", 4798., 556894., 7.978, 0.069, 
  8106., 0.116, 0.001, 1000., "tests performed", "", "", "", "", "", "", "", 
  "", "", 62.96, 6.9799978*^7, 135.132, 40.1, 11.373, 6.89, 16277.671, 0.1, 
  109.861, 7.04, 1.9, 38.8, 90.67, 2.1, 77.15, 0.777}, 
 {"THA", "Asia", "Thailand", "2020-06-15", 3135., 0., 2.286, 58., 0., 0., 
  44.914, 0., 0.033, 0.831, 0., 0., 0.73, "", "", "", "", "", "", "", "", 
  7963., 564857., 8.093, 0.114, 8005., 0.115, 0.001, 1000., 
  "tests performed", "", "", "", "", "", "", "", "", "", 59.26, 6.9799978*^7, 
  135.132, 40.1, 11.373, 6.89, 16277.671, 0.1, 109.861, 7.04, 1.9, 38.8, 
  90.67, 2.1, 77.15, 0.777}, {"THA", "Asia", "Thailand", "2020-06-16", 3135., 
  0., 2., 58., 0., 0., 44.914, 0., 0.029, 0.831, 0., 0., 0.76, "", "", "", 
  "", "", "", "", "", 8936., 573793., 8.221, 0.128, 7778., 0.111, 0.001, 
  1000., "tests performed", "", "", "", "", "", "", "", "", "", 59.26, 
  6.9799978*^7, 135.132, 40.1, 11.373, 6.89, 16277.671, 0.1, 109.861, 7.04, 
  1.9, 38.8, 90.67, 2.1, 77.15, 0.777}, {"THA", "Asia", "Thailand", 
  "2020-06-17", 3135., 0., 1.429, 58., 0., 0., 44.914, 0., 0.02, 0.831, 0., 
  0., 0.81, "", "", "", "", "", "", "", "", 8002., 581795., 8.335, 0.115, 
  7787., 0.112, 0.001, 1000., "tests performed", "", "", "", "", "", "", "", 
  "", "", 59.26, 6.9799978*^7, 135.132, 40.1, 11.373, 6.89, 16277.671, 0.1, 
  109.861, 7.04, 1.9, 38.8, 90.67, 2.1, 77.15, 0.777}, 
 {"THA", "Asia", "Thailand", "2020-06-18", 3141., 6., 2.286, 58., 0., 0., 
  45., 0.086, 0.033, 0.831, 0., 0., 0.89, "", "", "", "", "", "", "", "", 
  8137., 589932., 8.452, 0.117, 7469., 0.107, 0.001, 1000., 
  "tests performed", "", "", "", "", "", "", "", "", "", 59.26, 6.9799978*^7, 
  135.132, 40.1, 11.373, 6.89, 16277.671, 0.1, 109.861, 7.04, 1.9, 38.8, 
  90.67, 2.1, 77.15, 0.777}, {"THA", "Asia", "Thailand", "2020-06-19", 3146., 
  5., 2.429, 58., 0., 0., 45.072, 0.072, 0.035, 0.831, 0., 0., 0.91, "", "", 
  "", "", "", "", "", "", 6891., 596823., 8.55, 0.099, 7193., 0.103, 0.001, 
  1000., "tests performed", "", "", "", "", "", "", "", "", "", 59.26, 
  6.9799978*^7, 135.132, 40.1, 11.373, 6.89, 16277.671, 0.1, 109.861, 7.04, 
  1.9, 38.8, 90.67, 2.1, 77.15, 0.777}, {"THA", "Asia", "Thailand", 
  "2020-06-20", 3147., 1., 1.857, 58., 0., 0., 45.086, 0.014, 0.027, 0.831, 
  0., 0., 0.91, "", "", "", "", "", "", "", "", 3943., 600766., 8.607, 0.056, 
  6953., 0.1, 0.001, 1000., "tests performed", "", "", "", "", "", "", "", 
  "", "", 59.26, 6.9799978*^7, 135.132, 40.1, 11.373, 6.89, 16277.671, 0.1, 
  109.861, 7.04, 1.9, 38.8, 90.67, 2.1, 77.15, 0.777}, 
 {"THA", "Asia", "Thailand", "2020-06-21", 3148., 1., 1.857, 58., 0., 0., 
  45.1, 0.014, 0.027, 0.831, 0., 0., 0.92, "", "", "", "", "", "", "", "", 
  3605., 604371., 8.659, 0.052, 6782., 0.097, 0.001, 1000., 
  "tests performed", "", "", "", "", "", "", "", "", "", 59.26, 6.9799978*^7, 
  135.132, 40.1, 11.373, 6.89, 16277.671, 0.1, 109.861, 7.04, 1.9, 38.8, 
  90.67, 2.1, 77.15, 0.777}, {"THA", "Asia", "Thailand", "2020-06-22", 3151., 
  3., 2.286, 58., 0., 0., 45.143, 0.043, 0.033, 0.831, 0., 0., 0.94, "", "", 
  "", "", "", "", "", "", 6205., 610576., 8.748, 0.089, 6531., 0.094, 0.001, 
  1000., "tests performed", "", "", "", "", "", "", "", "", "", 59.26, 
  6.9799978*^7, 135.132, 40.1, 11.373, 6.89, 16277.671, 0.1, 109.861, 7.04, 
  1.9, 38.8, 90.67, 2.1, 77.15, 0.777}, {"THA", "Asia", "Thailand", 
  "2020-06-23", 3156., 5., 3., 58., 0., 0., 45.215, 0.072, 0.043, 0.831, 0., 
  0., 0.97, "", "", "", "", "", "", "", "", 5779., 616355., 8.83, 0.083, 
  6080., 0.087, 0.001, 1000., "tests performed", "", "", "", "", "", "", "", 
  "", "", 59.26, 6.9799978*^7, 135.132, 40.1, 11.373, 6.89, 16277.671, 0.1, 
  109.861, 7.04, 1.9, 38.8, 90.67, 2.1, 77.15, 0.777}, 
 {"THA", "Asia", "Thailand", "2020-06-24", 3157., 1., 3.143, 58., 0., 0., 
  45.229, 0.014, 0.045, 0.831, 0., 0., 0.95, "", "", "", "", "", "", "", "", 
  5263., 621618., 8.906, 0.075, 5689., 0.082, 0.001, 1000., 
  "tests performed", "", "", "", "", "", "", "", "", "", 59.26, 6.9799978*^7, 
  135.132, 40.1, 11.373, 6.89, 16277.671, 0.1, 109.861, 7.04, 1.9, 38.8, 
  90.67, 2.1, 77.15, 0.777}, {"THA", "Asia", "Thailand", "2020-06-25", 3158., 
  1., 2.429, 58., 0., 0., 45.244, 0.014, 0.035, 0.831, 0., 0., 0.95, "", "", 
  "", "", "", "", "", "", 6671., 628289., 9.001, 0.096, 5480., 0.079, 0.001, 
  1000., "tests performed", "", "", "", "", "", "", "", "", "", 59.26, 
  6.9799978*^7, 135.132, 40.1, 11.373, 6.89, 16277.671, 0.1, 109.861, 7.04, 
  1.9, 38.8, 90.67, 2.1, 77.15, 0.777}, {"THA", "Asia", "Thailand", 
  "2020-06-26", 3162., 4., 2.286, 58., 0., 0., 45.301, 0.057, 0.033, 0.831, 
  0., 0., 0.98, "", "", "", "", "", "", "", "", 4320., 632609., 9.063, 0.062, 
  5112., 0.073, 0.001, 1000., "tests performed", "", "", "", "", "", "", "", 
  "", "", 59.26, 6.9799978*^7, 135.132, 40.1, 11.373, 6.89, 16277.671, 0.1, 
  109.861, 7.04, 1.9, 38.8, 90.67, 2.1, 77.15, 0.777}, 
 {"THA", "Asia", "Thailand", "2020-06-27", 3162., 0., 2.143, 58., 0., 0., 
  45.301, 0., 0.031, 0.831, 0., 0., 1., "", "", "", "", "", "", "", "", 
  3543., 636152., 9.114, 0.051, 5055., 0.072, 0.001, 1000., 
  "tests performed", "", "", "", "", "", "", "", "", "", 59.26, 6.9799978*^7, 
  135.132, 40.1, 11.373, 6.89, 16277.671, 0.1, 109.861, 7.04, 1.9, 38.8, 
  90.67, 2.1, 77.15, 0.777}, {"THA", "Asia", "Thailand", "2020-06-28", 3162., 
  0., 2., 58., 0., 0., 45.301, 0., 0.029, 0.831, 0., 0., 1.05, "", "", "", 
  "", "", "", "", "", 2547., 638699., 9.15, 0.036, 4904., 0.07, 0.001, 1000., 
  "tests performed", "", "", "", "", "", "", "", "", "", 59.26, 6.9799978*^7, 
  135.132, 40.1, 11.373, 6.89, 16277.671, 0.1, 109.861, 7.04, 1.9, 38.8, 
  90.67, 2.1, 77.15, 0.777}, {"THA", "Asia", "Thailand", "2020-06-29", 3169., 
  7., 2.571, 58., 0., 0., 45.401, 0.1, 0.037, 0.831, 0., 0., 1.14, "", "", 
  "", "", "", "", "", "", 6437., 645136., 9.243, 0.092, 4937., 0.071, 0.001, 
  1000., "tests performed", "", "", "", "", "", "", "", "", "", 59.26, 
  6.9799978*^7, 135.132, 40.1, 11.373, 6.89, 16277.671, 0.1, 109.861, 7.04, 
  1.9, 38.8, 90.67, 2.1, 77.15, 0.777}, {"THA", "Asia", "Thailand", 
  "2020-06-30", 3171., 2., 2.143, 58., 0., 0., 45.43, 0.029, 0.031, 0.831, 
  0., 0., 1.14, "", "", "", "", "", "", "", "", 5259., 650395., 9.318, 0.075, 
  4863., 0.07, 0.001, 1000., "tests performed", "", "", "", "", "", "", "", 
  "", "", 59.26, 6.9799978*^7, 135.132, 40.1, 11.373, 6.89, 16277.671, 0.1, 
  109.861, 7.04, 1.9, 38.8, 90.67, 2.1, 77.15, 0.777}, 
 {"THA", "Asia", "Thailand", "2020-07-01", 3173., 2., 2.286, 58., 0., 0., 
  45.458, 0.029, 0.033, 0.831, 0., 0., 1.14, "", "", "", "", "", "", "", "", 
  4380., 654775., 9.381, 0.063, 4737., 0.068, 0.001, 1000., 
  "tests performed", "", "", "", "", "", "", "", "", "", 52.78, 6.9799978*^7, 
  135.132, 40.1, 11.373, 6.89, 16277.671, 0.1, 109.861, 7.04, 1.9, 38.8, 
  90.67, 2.1, 77.15, 0.777}, {"THA", "Asia", "Thailand", "2020-07-02", 3179., 
  6., 3., 58., 0., 0., 45.544, 0.086, 0.043, 0.831, 0., 0., 1.15, "", "", "", 
  "", "", "", "", "", 4645., 659420., 9.447, 0.067, 4447., 0.064, 0.002, 
  500., "tests performed", "", "", "", "", "", "", "", "", "", 52.78, 
  6.9799978*^7, 135.132, 40.1, 11.373, 6.89, 16277.671, 0.1, 109.861, 7.04, 
  1.9, 38.8, 90.67, 2.1, 77.15, 0.777}, {"THA", "Asia", "Thailand", 
  "2020-07-03", 3180., 1., 2.571, 58., 0., 0., 45.559, 0.014, 0.037, 0.831, 
  0., 0., 1.12, "", "", "", "", "", "", "", "", 4255., 663675., 9.508, 0.061, 
  4438., 0.064, 0.002, 500., "tests performed", "", "", "", "", "", "", "", 
  "", "", 52.78, 6.9799978*^7, 135.132, 40.1, 11.373, 6.89, 16277.671, 0.1, 
  109.861, 7.04, 1.9, 38.8, 90.67, 2.1, 77.15, 0.777}, 
 {"THA", "Asia", "Thailand", "2020-07-04", 3185., 5., 3.286, 58., 0., 0., 
  45.63, 0.072, 0.047, 0.831, 0., 0., 1.14, "", "", "", "", "", "", "", "", 
  2406., 666081., 9.543, 0.034, 4276., 0.061, 0.002, 500., "tests performed", 
  "", "", "", "", "", "", "", "", "", 52.78, 6.9799978*^7, 135.132, 40.1, 
  11.373, 6.89, 16277.671, 0.1, 109.861, 7.04, 1.9, 38.8, 90.67, 2.1, 77.15, 
  0.777}, {"THA", "Asia", "Thailand", "2020-07-05", 3190., 5., 4., 58., 0., 
  0., 45.702, 0.072, 0.057, 0.831, 0., 0., 1.12, "", "", "", "", "", "", "", 
  "", 2529., 668610., 9.579, 0.036, 4273., 0.061, 0.002, 500., 
  "tests performed", "", "", "", "", "", "", "", "", "", 52.78, 6.9799978*^7, 
  135.132, 40.1, 11.373, 6.89, 16277.671, 0.1, 109.861, 7.04, 1.9, 38.8, 
  90.67, 2.1, 77.15, 0.777}, {"THA", "Asia", "Thailand", "2020-07-06", 3195., 
  5., 3.714, 58., 0., 0., 45.774, 0.072, 0.053, 0.831, 0., 0., 1.07, "", "", 
  "", "", "", "", "", "", 3114., 671724., 9.624, 0.045, 3798., 0.054, 0.002, 
  500., "tests performed", "", "", "", "", "", "", "", "", "", 52.78, 
  6.9799978*^7, 135.132, 40.1, 11.373, 6.89, 16277.671, 0.1, 109.861, 7.04, 
  1.9, 38.8, 90.67, 2.1, 77.15, 0.777}, {"THA", "Asia", "Thailand", 
  "2020-07-07", 3195., 0., 3.429, 58., 0., 0., 45.774, 0., 0.049, 0.831, 0., 
  0., 1.01, "", "", "", "", "", "", "", "", 3000., 674724., 9.667, 0.043, 
  3476., 0.05, 0.002, 500., "tests performed", "", "", "", "", "", "", "", 
  "", "", 52.78, 6.9799978*^7, 135.132, 40.1, 11.373, 6.89, 16277.671, 0.1, 
  109.861, 7.04, 1.9, 38.8, 90.67, 2.1, 77.15, 0.777}, 
 {"THA", "Asia", "Thailand", "2020-07-08", 3197., 2., 3.429, 58., 0., 0., 
  45.802, 0.029, 0.049, 0.831, 0., 0., 0.98, "", "", "", "", "", "", "", "", 
  3515., 678239., 9.717, 0.05, 3352., 0.048, 0.002, 500., "tests performed", 
  "", "", "", "", "", "", "", "", "", 52.78, 6.9799978*^7, 135.132, 40.1, 
  11.373, 6.89, 16277.671, 0.1, 109.861, 7.04, 1.9, 38.8, 90.67, 2.1, 77.15, 
  0.777}, {"THA", "Asia", "Thailand", "2020-07-09", 3202., 5., 3.286, 58., 
  0., 0., 45.874, 0.072, 0.047, 0.831, 0., 0., 0.96, "", "", "", "", "", "", 
  "", "", 4335., 682574., 9.779, 0.062, 3308., 0.047, 0.001, 1000., 
  "tests performed", "", "", "", "", "", "", "", "", "", 52.78, 6.9799978*^7, 
  135.132, 40.1, 11.373, 6.89, 16277.671, 0.1, 109.861, 7.04, 1.9, 38.8, 
  90.67, 2.1, 77.15, 0.777}, {"THA", "Asia", "Thailand", "2020-07-10", 3202., 
  0., 3.143, 58., 0., 0., 45.874, 0., 0.045, 0.831, 0., 0., 0.92, "", "", "", 
  "", "", "", "", "", 5076., 687650., 9.852, 0.073, 3425., 0.049, 0.002, 
  500., "tests performed", "", "", "", "", "", "", "", "", "", 52.78, 
  6.9799978*^7, 135.132, 40.1, 11.373, 6.89, 16277.671, 0.1, 109.861, 7.04, 
  1.9, 38.8, 90.67, 2.1, 77.15, 0.777}, {"THA", "Asia", "Thailand", 
  "2020-07-11", 3216., 14., 4.429, 58., 0., 0., 46.075, 0.201, 0.063, 0.831, 
  0., 0., 0.93, "", "", "", "", "", "", "", "", 3317., 690967., 9.899, 0.048, 
  3555., 0.051, 0.002, 500., "tests performed", "", "", "", "", "", "", "", 
  "", "", 52.78, 6.9799978*^7, 135.132, 40.1, 11.373, 6.89, 16277.671, 0.1, 
  109.861, 7.04, 1.9, 38.8, 90.67, 2.1, 77.15, 0.777}, 
 {"THA", "Asia", "Thailand", "2020-07-12", 3217., 1., 3.857, 58., 0., 0., 
  46.089, 0.014, 0.055, 0.831, 0., 0., 0.94, "", "", "", "", "", "", "", "", 
  2813., 693780., 9.94, 0.04, 3596., 0.052, 0.002, 500., "tests performed", 
  "", "", "", "", "", "", "", "", "", 52.78, 6.9799978*^7, 135.132, 40.1, 
  11.373, 6.89, 16277.671, 0.1, 109.861, 7.04, 1.9, 38.8, 90.67, 2.1, 77.15, 
  0.777}, {"THA", "Asia", "Thailand", "2020-07-13", 3220., 3., 3.571, 58., 
  0., 0., 46.132, 0.043, 0.051, 0.831, 0., 0., 0.96, "", "", "", "", "", "", 
  "", "", 4121., 697901., 9.999, 0.059, 3740., 0.054, 0.003, 333.3, 
  "tests performed", "", "", "", "", "", "", "", "", "", 52.78, 6.9799978*^7, 
  135.132, 40.1, 11.373, 6.89, 16277.671, 0.1, 109.861, 7.04, 1.9, 38.8, 
  90.67, 2.1, 77.15, 0.777}, {"THA", "Asia", "Thailand", "2020-07-14", 3227., 
  7., 4.571, 58., 0., 0., 46.232, 0.1, 0.065, 0.831, 0., 0., 1., "", "", "", 
  "", "", "", "", "", 6127., 704028., 10.086, 0.088, 4186., 0.06, 0.002, 
  500., "tests performed", "", "", "", "", "", "", "", "", "", 52.78, 
  6.9799978*^7, 135.132, 40.1, 11.373, 6.89, 16277.671, 0.1, 109.861, 7.04, 
  1.9, 38.8, 90.67, 2.1, 77.15, 0.777}, {"THA", "Asia", "Thailand", 
  "2020-07-15", 3232., 5., 5., 58., 0., 0., 46.304, 0.072, 0.072, 0.831, 0., 
  0., 1., "", "", "", "", "", "", "", "", 5387., 709415., 10.164, 0.077, 
  4454., 0.064, 0.002, 500., "tests performed", "", "", "", "", "", "", "", 
  "", "", 52.78, 6.9799978*^7, 135.132, 40.1, 11.373, 6.89, 16277.671, 0.1, 
  109.861, 7.04, 1.9, 38.8, 90.67, 2.1, 77.15, 0.777}, 
 {"THA", "Asia", "Thailand", "2020-07-16", 3236., 4., 4.857, 58., 0., 0., 
  46.361, 0.057, 0.07, 0.831, 0., 0., 0.98, "", "", "", "", "", "", "", "", 
  8355., 717770., 10.283, 0.12, 5028., 0.072, 0.002, 500., "tests performed", 
  "", "", "", "", "", "", "", "", "", 52.78, 6.9799978*^7, 135.132, 40.1, 
  11.373, 6.89, 16277.671, 0.1, 109.861, 7.04, 1.9, 38.8, 90.67, 2.1, 77.15, 
  0.777}, {"THA", "Asia", "Thailand", "2020-07-17", 3239., 3., 5.286, 58., 
  0., 0., 46.404, 0.043, 0.076, 0.831, 0., 0., 0.97, "", "", "", "", "", "", 
  "", "", 6028., 723798., 10.37, 0.086, 5164., 0.074, 0.002, 500., 
  "tests performed", "", "", "", "", "", "", "", "", "", 52.78, 6.9799978*^7, 
  135.132, 40.1, 11.373, 6.89, 16277.671, 0.1, 109.861, 7.04, 1.9, 38.8, 
  90.67, 2.1, 77.15, 0.777}, {"THA", "Asia", "Thailand", "2020-07-18", 3246., 
  7., 4.286, 58., 0., 0., 46.504, 0.1, 0.061, 0.831, 0., 0., 0.99, "", "", 
  "", "", "", "", "", "", 4881., 728679., 10.44, 0.07, 5387., 0.077, 0.002, 
  500., "tests performed", "", "", "", "", "", "", "", "", "", 52.78, 
  6.9799978*^7, 135.132, 40.1, 11.373, 6.89, 16277.671, 0.1, 109.861, 7.04, 
  1.9, 38.8, 90.67, 2.1, 77.15, 0.777}, {"THA", "Asia", "Thailand", 
  "2020-07-19", 3249., 3., 4.571, 58., 0., 0., 46.547, 0.043, 0.065, 0.831, 
  0., 0., 0.98, "", "", "", "", "", "", "", "", 3320., 731999., 10.487, 
  0.048, 5460., 0.078, 0.001, 1000., "tests performed", "", "", "", "", "", 
  "", "", "", "", 52.78, 6.9799978*^7, 135.132, 40.1, 11.373, 6.89, 
  16277.671, 0.1, 109.861, 7.04, 1.9, 38.8, 90.67, 2.1, 77.15, 0.777}, 
 {"THA", "Asia", "Thailand", "2020-07-20", 3250., 1., 4.286, 58., 0., 0., 
  46.562, 0.014, 0.061, 0.831, 0., 0., 0.97, "", "", "", "", "", "", "", "", 
  4730., 736729., 10.555, 0.068, 5547., 0.079, 0.001, 1000., 
  "tests performed", "", "", "", "", "", "", "", "", "", 52.78, 6.9799978*^7, 
  135.132, 40.1, 11.373, 6.89, 16277.671, 0.1, 109.861, 7.04, 1.9, 38.8, 
  90.67, 2.1, 77.15, 0.777}, {"THA", "Asia", "Thailand", "2020-07-21", 3255., 
  5., 4., 58., 0., 0., 46.633, 0.072, 0.057, 0.831, 0., 0., 0.99, "", "", "", 
  "", "", "", "", "", 4473., 741202., 10.619, 0.064, 5311., 0.076, 0.001, 
  1000., "tests performed", "", "", "", "", "", "", "", "", "", 52.78, 
  6.9799978*^7, 135.132, 40.1, 11.373, 6.89, 16277.671, 0.1, 109.861, 7.04, 
  1.9, 38.8, 90.67, 2.1, 77.15, 0.777}, {"THA", "Asia", "Thailand", 
  "2020-07-22", 3253., -2., 3., 58., 0., 0., 46.605, -0.029, 0.043, 0.831, 
  0., 0., 0.99, "", "", "", "", "", "", "", "", 6655., 747857., 10.714, 
  0.095, 5492., 0.079, 0.001, 1000., "tests performed", "", "", "", "", "", 
  "", "", "", "", 52.78, 6.9799978*^7, 135.132, 40.1, 11.373, 6.89, 
  16277.671, 0.1, 109.861, 7.04, 1.9, 38.8, 90.67, 2.1, 77.15, 0.777}, 
 {"THA", "Asia", "Thailand", "2020-07-23", 3269., 16., 4.714, 58., 0., 0., 
  46.834, 0.229, 0.068, 0.831, 0., 0., 0.99, "", "", "", "", "", "", "", "", 
  5778., 753635., 10.797, 0.083, 5124., 0.073, 0.002, 500., 
  "tests performed", "", "", "", "", "", "", "", "", "", 52.78, 6.9799978*^7, 
  135.132, 40.1, 11.373, 6.89, 16277.671, 0.1, 109.861, 7.04, 1.9, 38.8, 
  90.67, 2.1, 77.15, 0.777}, {"THA", "Asia", "Thailand", "2020-07-24", 3279., 
  10., 5.714, 58., 0., 0., 46.977, 0.143, 0.082, 0.831, 0., 0., 1., "", "", 
  "", "", "", "", "", "", 5772., 759407., 10.88, 0.083, 5087., 0.073, 0.002, 
  500., "tests performed", "", "", "", "", "", "", "", "", "", 52.78, 
  6.9799978*^7, 135.132, 40.1, 11.373, 6.89, 16277.671, 0.1, 109.861, 7.04, 
  1.9, 38.8, 90.67, 2.1, 77.15, 0.777}, {"THA", "Asia", "Thailand", 
  "2020-07-25", 3282., 3., 5.143, 58., 0., 0., 47.02, 0.043, 0.074, 0.831, 
  0., 0., 0.98, "", "", "", "", "", "", "", "", 3897., 763304., 10.936, 
  0.056, 4946., 0.071, 0.002, 500., "tests performed", "", "", "", "", "", 
  "", "", "", "", 52.78, 6.9799978*^7, 135.132, 40.1, 11.373, 6.89, 
  16277.671, 0.1, 109.861, 7.04, 1.9, 38.8, 90.67, 2.1, 77.15, 0.777}, 
 {"THA", "Asia", "Thailand", "2020-07-26", 3291., 9., 6., 58., 0., 0., 
  47.149, 0.129, 0.086, 0.831, 0., 0., 0.98, "", "", "", "", "", "", "", "", 
  2962., 766266., 10.978, 0.042, 4895., 0.07, 0.002, 500., "tests performed", 
  "", "", "", "", "", "", "", "", "", 52.78, 6.9799978*^7, 135.132, 40.1, 
  11.373, 6.89, 16277.671, 0.1, 109.861, 7.04, 1.9, 38.8, 90.67, 2.1, 77.15, 
  0.777}, {"THA", "Asia", "Thailand", "2020-07-27", 3295., 4., 6.429, 58., 
  0., 0., 47.206, 0.057, 0.092, 0.831, 0., 0., 0.94, "", "", "", "", "", "", 
  "", "", 4326., 770592., 11.04, 0.062, 4838., 0.069, 0.002, 500., 
  "tests performed", "", "", "", "", "", "", "", "", "", 52.78, 6.9799978*^7, 
  135.132, 40.1, 11.373, 6.89, 16277.671, 0.1, 109.861, 7.04, 1.9, 38.8, 
  90.67, 2.1, 77.15, 0.777}, {"THA", "Asia", "Thailand", "2020-07-28", 3297., 
  2., 6., 58., 0., 0., 47.235, 0.029, 0.086, 0.831, 0., 0., 0.91, "", "", "", 
  "", "", "", "", "", 4624., 775216., 11.106, 0.066, 4859., 0.07, 0.002, 
  500., "tests performed", "", "", "", "", "", "", "", "", "", 52.78, 
  6.9799978*^7, 135.132, 40.1, 11.373, 6.89, 16277.671, 0.1, 109.861, 7.04, 
  1.9, 38.8, 90.67, 2.1, 77.15, 0.777}, {"THA", "Asia", "Thailand", 
  "2020-07-29", 3298., 1., 6.429, 58., 0., 0., 47.249, 0.014, 0.092, 0.831, 
  0., 0., 0.9, "", "", "", "", "", "", "", "", 5658., 780874., 11.187, 0.081, 
  4717., 0.068, 0.002, 500., "tests performed", "", "", "", "", "", "", "", 
  "", "", 52.78, 6.9799978*^7, 135.132, 40.1, 11.373, 6.89, 16277.671, 0.1, 
  109.861, 7.04, 1.9, 38.8, 90.67, 2.1, 77.15, 0.777}, 
 {"THA", "Asia", "Thailand", "2020-07-30", 3304., 6., 5., 58., 0., 0., 
  47.335, 0.086, 0.072, 0.831, 0., 0., 0.91, "", "", "", "", "", "", "", "", 
  6915., 787789., 11.286, 0.099, 4879., 0.07, 0.002, 500., "tests performed", 
  "", "", "", "", "", "", "", "", "", 52.78, 6.9799978*^7, 135.132, 40.1, 
  11.373, 6.89, 16277.671, 0.1, 109.861, 7.04, 1.9, 38.8, 90.67, 2.1, 77.15, 
  0.777}, {"THA", "Asia", "Thailand", "2020-07-31", 3310., 6., 4.429, 58., 
  0., 0., 47.421, 0.086, 0.063, 0.831, 0., 0., 0.91, "", "", "", "", "", "", 
  "", "", 5029., 792818., 11.358, 0.072, 4773., 0.068, 0.002, 500., 
  "tests performed", "", "", "", "", "", "", "", "", "", 52.78, 6.9799978*^7, 
  135.132, 40.1, 11.373, 6.89, 16277.671, 0.1, 109.861, 7.04, 1.9, 38.8, 
  90.67, 2.1, 77.15, 0.777}, {"THA", "Asia", "Thailand", "2020-08-01", 3312., 
  2., 4.286, 58., 0., 0., 47.45, 0.029, 0.061, 0.831, 0., 0., 0.93, "", "", 
  "", "", "", "", "", "", 3681., 796499., 11.411, 0.053, 4742., 0.068, 0.002, 
  500., "tests performed", "", "", "", "", "", "", "", "", "", 52.78, 
  6.9799978*^7, 135.132, 40.1, 11.373, 6.89, 16277.671, 0.1, 109.861, 7.04, 
  1.9, 38.8, 90.67, 2.1, 77.15, 0.777}, {"THA", "Asia", "Thailand", 
  "2020-08-02", 3317., 5., 3.714, 58., 0., 0., 47.522, 0.072, 0.053, 0.831, 
  0., 0., 0.95, "", "", "", "", "", "", "", "", 3186., 799685., 11.457, 
  0.046, 4774., 0.068, 0.002, 500., "tests performed", "", "", "", "", "", 
  "", "", "", "", 52.78, 6.9799978*^7, 135.132, 40.1, 11.373, 6.89, 
  16277.671, 0.1, 109.861, 7.04, 1.9, 38.8, 90.67, 2.1, 77.15, 0.777}, 
 {"THA", "Asia", "Thailand", "2020-08-03", 3320., 3., 3.571, 58., 0., 0., 
  47.564, 0.043, 0.051, 0.831, 0., 0., 0.96, "", "", "", "", "", "", "", "", 
  3701., 803386., 11.51, 0.053, 4685., 0.067, 0.002, 500., "tests performed", 
  "", "", "", "", "", "", "", "", "", 52.78, 6.9799978*^7, 135.132, 40.1, 
  11.373, 6.89, 16277.671, 0.1, 109.861, 7.04, 1.9, 38.8, 90.67, 2.1, 77.15, 
  0.777}, {"THA", "Asia", "Thailand", "2020-08-04", 3321., 1., 3.429, 58., 
  0., 0., 47.579, 0.014, 0.049, 0.831, 0., 0., 0.98, "", "", "", "", "", "", 
  "", "", 3955., 807341., 11.566, 0.057, 4589., 0.066, 0.002, 500., 
  "tests performed", "", "", "", "", "", "", "", "", "", 52.78, 6.9799978*^7, 
  135.132, 40.1, 11.373, 6.89, 16277.671, 0.1, 109.861, 7.04, 1.9, 38.8, 
  90.67, 2.1, 77.15, 0.777}, {"THA", "Asia", "Thailand", "2020-08-05", 3328., 
  7., 4.286, 58., 0., 0., 47.679, 0.1, 0.061, 0.831, 0., 0., 1.02, "", "", 
  "", "", "", "", "", "", 4594., 811935., 11.632, 0.066, 4437., 0.064, 0.002, 
  500., "tests performed", "", "", "", "", "", "", "", "", "", 52.78, 
  6.9799978*^7, 135.132, 40.1, 11.373, 6.89, 16277.671, 0.1, 109.861, 7.04, 
  1.9, 38.8, 90.67, 2.1, 77.15, 0.777}, {"THA", "Asia", "Thailand", 
  "2020-08-06", 3330., 2., 3.714, 58., 0., 0., 47.708, 0.029, 0.053, 0.831, 
  0., 0., 1.03, "", "", "", "", "", "", "", "", 3986., 815921., 11.689, 
  0.057, 4019., 0.058, 0.003, 333.3, "tests performed", "", "", "", "", "", 
  "", "", "", "", 52.78, 6.9799978*^7, 135.132, 40.1, 11.373, 6.89, 
  16277.671, 0.1, 109.861, 7.04, 1.9, 38.8, 90.67, 2.1, 77.15, 0.777}, 
 {"THA", "Asia", "Thailand", "2020-08-07", 3345., 15., 5., 58., 0., 0., 
  47.923, 0.215, 0.072, 0.831, 0., 0., 1.07, "", "", "", "", "", "", "", "", 
  4533., 820454., 11.754, 0.065, 3948., 0.057, 0.003, 333.3, 
  "tests performed", "", "", "", "", "", "", "", "", "", 52.78, 6.9799978*^7, 
  135.132, 40.1, 11.373, 6.89, 16277.671, 0.1, 109.861, 7.04, 1.9, 38.8, 
  90.67, 2.1, 77.15, 0.777}, {"THA", "Asia", "Thailand", "2020-08-08", 3348., 
  3., 5.143, 58., 0., 0., 47.966, 0.043, 0.074, 0.831, 0., 0., 1.02, "", "", 
  "", "", "", "", "", "", 4379., 824833., 11.817, 0.063, 4048., 0.058, 0.003, 
  333.3, "tests performed", "", "", "", "", "", "", "", "", "", 52.78, 
  6.9799978*^7, 135.132, 40.1, 11.373, 6.89, 16277.671, 0.1, 109.861, 7.04, 
  1.9, 38.8, 90.67, 2.1, 77.15, 0.777}, {"THA", "Asia", "Thailand", 
  "2020-08-09", 3351., 3., 4.857, 58., 0., 0., 48.009, 0.043, 0.07, 0.831, 
  0., 0., 0.98, "", "", "", "", "", "", "", "", 3552., 828385., 11.868, 
  0.051, 4100., 0.059, 0.003, 333.3, "tests performed", "", "", "", "", "", 
  "", "", "", "", 52.78, 6.9799978*^7, 135.132, 40.1, 11.373, 6.89, 
  16277.671, 0.1, 109.861, 7.04, 1.9, 38.8, 90.67, 2.1, 77.15, 0.777}, 
 {"THA", "Asia", "Thailand", "2020-08-10", 3351., 0., 4.429, 58., 0., 0., 
  48.009, 0., 0.063, 0.831, 0., 0., 0.96, "", "", "", "", "", "", "", "", 
  3556., 831941., 11.919, 0.051, 4079., 0.058, 0.003, 333.3, 
  "tests performed", "", "", "", "", "", "", "", "", "", 52.78, 6.9799978*^7, 
  135.132, 40.1, 11.373, 6.89, 16277.671, 0.1, 109.861, 7.04, 1.9, 38.8, 
  90.67, 2.1, 77.15, 0.777}, {"THA", "Asia", "Thailand", "2020-08-11", 3351., 
  0., 4.286, 58., 0., 0., 48.009, 0., 0.061, 0.831, 0., 0., 0.96, "", "", "", 
  "", "", "", "", "", 4136., 836077., 11.978, 0.059, 4105., 0.059, 0.003, 
  333.3, "tests performed", "", "", "", "", "", "", "", "", "", 52.78, 
  6.9799978*^7, 135.132, 40.1, 11.373, 6.89, 16277.671, 0.1, 109.861, 7.04, 
  1.9, 38.8, 90.67, 2.1, 77.15, 0.777}, {"THA", "Asia", "Thailand", 
  "2020-08-12", 3356., 5., 4., 58., 0., 0., 48.08, 0.072, 0.057, 0.831, 0., 
  0., 1.01, "", "", "", "", "", "", "", "", 4003., 840080., 12.036, 0.057, 
  4021., 0.058, 0.003, 333.3, "tests performed", "", "", "", "", "", "", "", 
  "", "", 52.78, 6.9799978*^7, 135.132, 40.1, 11.373, 6.89, 16277.671, 0.1, 
  109.861, 7.04, 1.9, 38.8, 90.67, 2.1, 77.15, 0.777}, 
 {"THA", "Asia", "Thailand", "2020-08-13", 3359., 3., 4.143, 58., 0., 0., 
  48.123, 0.043, 0.059, 0.831, 0., 0., 1.03, "", "", "", "", "", "", "", "", 
  4034., 844114., 12.093, 0.058, 4028., 0.058, 0.003, 333.3, 
  "tests performed", "", "", "", "", "", "", "", "", "", 52.78, 6.9799978*^7, 
  135.132, 40.1, 11.373, 6.89, 16277.671, 0.1, 109.861, 7.04, 1.9, 38.8, 
  90.67, 2.1, 77.15, 0.777}, {"THA", "Asia", "Thailand", "2020-08-14", 3376., 
  17., 4.429, 58., 0., 0., 48.367, 0.244, 0.063, 0.831, 0., 0., 1.07, "", "", 
  "", "", "", "", "", "", 3244., 847358., 12.14, 0.046, 3843., 0.055, 0.003, 
  333.3, "tests performed", "", "", "", "", "", "", "", "", "", 50., 
  6.9799978*^7, 135.132, 40.1, 11.373, 6.89, 16277.671, 0.1, 109.861, 7.04, 
  1.9, 38.8, 90.67, 2.1, 77.15, 0.777}, {"THA", "Asia", "Thailand", 
  "2020-08-15", 3376., 0., 4., 58., 0., 0., 48.367, 0., 0.057, 0.831, 0., 0., 
  0.99, "", "", "", "", "", "", "", "", 3356., 850714., 12.188, 0.048, 3697., 
  0.053, 0.002, 500., "tests performed", "", "", "", "", "", "", "", "", "", 
  50., 6.9799978*^7, 135.132, 40.1, 11.373, 6.89, 16277.671, 0.1, 109.861, 
  7.04, 1.9, 38.8, 90.67, 2.1, 77.15, 0.777}, {"THA", "Asia", "Thailand", 
  "2020-08-16", 3377., 1., 3.714, 58., 0., 0., 48.381, 0.014, 0.053, 0.831, 
  0., 0., 0.93, "", "", "", "", "", "", "", "", 3072., 853786., 12.232, 
  0.044, 3629., 0.052, 0.003, 333.3, "tests performed", "", "", "", "", "", 
  "", "", "", "", 50., 6.9799978*^7, 135.132, 40.1, 11.373, 6.89, 16277.671, 
  0.1, 109.861, 7.04, 1.9, 38.8, 90.67, 2.1, 77.15, 0.777}, 
 {"THA", "Asia", "Thailand", "2020-08-17", 3378., 1., 3.857, 58., 0., 0., 
  48.395, 0.014, 0.055, 0.831, 0., 0., 0.91, "", "", "", "", "", "", "", "", 
  4262., 858048., 12.293, 0.061, 3730., 0.053, 0.003, 333.3, 
  "tests performed", "", "", "", "", "", "", "", "", "", 50., 6.9799978*^7, 
  135.132, 40.1, 11.373, 6.89, 16277.671, 0.1, 109.861, 7.04, 1.9, 38.8, 
  90.67, 2.1, 77.15, 0.777}, {"THA", "Asia", "Thailand", "2020-08-18", 3381., 
  3., 4.286, 58., 0., 0., 48.438, 0.043, 0.061, 0.831, 0., 0., 0.9, "", "", 
  "", "", "", "", "", "", 4200., 862248., 12.353, 0.06, 3739., 0.054, 0.003, 
  333.3, "tests performed", "", "", "", "", "", "", "", "", "", 50., 
  6.9799978*^7, 135.132, 40.1, 11.373, 6.89, 16277.671, 0.1, 109.861, 7.04, 
  1.9, 38.8, 90.67, 2.1, 77.15, 0.777}, {"THA", "Asia", "Thailand", 
  "2020-08-19", 3382., 1., 3.714, 58., 0., 0., 48.453, 0.014, 0.053, 0.831, 
  0., 0., 0.89, "", "", "", "", "", "", "", "", 6208., 868456., 12.442, 
  0.089, 4054., 0.058, 0.002, 500., "tests performed", "", "", "", "", "", 
  "", "", "", "", 50., 6.9799978*^7, 135.132, 40.1, 11.373, 6.89, 16277.671, 
  0.1, 109.861, 7.04, 1.9, 38.8, 90.67, 2.1, 77.15, 0.777}, 
 {"THA", "Asia", "Thailand", "2020-08-20", 3389., 7., 4.286, 58., 0., 0., 
  48.553, 0.1, 0.061, 0.831, 0., 0., 0.91, "", "", "", "", "", "", "", "", 
  5473., 873929., 12.52, 0.078, 4259., 0.061, 0.001, 1000., 
  "tests performed", "", "", "", "", "", "", "", "", "", 50., 6.9799978*^7, 
  135.132, 40.1, 11.373, 6.89, 16277.671, 0.1, 109.861, 7.04, 1.9, 38.8, 
  90.67, 2.1, 77.15, 0.777}, {"THA", "Asia", "Thailand", "2020-08-21", 3390., 
  1., 2., 58., 0., 0., 48.567, 0.014, 0.029, 0.831, 0., 0., 0.88, "", "", "", 
  "", "", "", "", "", 4297., 878226., 12.582, 0.062, 4410., 0.063, 0.001, 
  1000., "tests performed", "", "", "", "", "", "", "", "", "", 50., 
  6.9799978*^7, 135.132, 40.1, 11.373, 6.89, 16277.671, 0.1, 109.861, 7.04, 
  1.9, 38.8, 90.67, 2.1, 77.15, 0.777}, {"THA", "Asia", "Thailand", 
  "2020-08-22", 3390., 0., 2., 58., 0., 0., 48.567, 0., 0.029, 0.831, 0., 0., 
  0.9, "", "", "", "", "", "", "", "", 3568., 881794., 12.633, 0.051, 4440., 
  0.064, 0.001, 1000., "tests performed", "", "", "", "", "", "", "", "", "", 
  50., 6.9799978*^7, 135.132, 40.1, 11.373, 6.89, 16277.671, 0.1, 109.861, 
  7.04, 1.9, 38.8, 90.67, 2.1, 77.15, 0.777}, {"THA", "Asia", "Thailand", 
  "2020-08-23", 3395., 5., 2.571, 58., 0., 0., 48.639, 0.072, 0.037, 0.831, 
  0., 0., 0.94, "", "", "", "", "", "", "", "", 2666., 884460., 12.671, 
  0.038, 4382., 0.063, 0.002, 500., "tests performed", "", "", "", "", "", 
  "", "", "", "", 50., 6.9799978*^7, 135.132, 40.1, 11.373, 6.89, 16277.671, 
  0.1, 109.861, 7.04, 1.9, 38.8, 90.67, 2.1, 77.15, 0.777}, 
 {"THA", "Asia", "Thailand", "2020-08-24", 3397., 2., 2.714, 58., 0., 0., 
  48.668, 0.029, 0.039, 0.831, 0., 0., 0.95, "", "", "", "", "", "", "", "", 
  5347., 889807., 12.748, 0.077, 4537., 0.065, 0.002, 500., 
  "tests performed", "", "", "", "", "", "", "", "", "", 50., 6.9799978*^7, 
  135.132, 40.1, 11.373, 6.89, 16277.671, 0.1, 109.861, 7.04, 1.9, 38.8, 
  90.67, 2.1, 77.15, 0.777}, {"THA", "Asia", "Thailand", "2020-08-25", 3402., 
  5., 3., 58., 0., 0., 48.739, 0.072, 0.043, 0.831, 0., 0., 0.96, "", "", "", 
  "", "", "", "", "", 3688., 893495., 12.801, 0.053, 4464., 0.064, 0.001, 
  1000., "tests performed", "", "", "", "", "", "", "", "", "", 50., 
  6.9799978*^7, 135.132, 40.1, 11.373, 6.89, 16277.671, 0.1, 109.861, 7.04, 
  1.9, 38.8, 90.67, 2.1, 77.15, 0.777}, {"THA", "Asia", "Thailand", 
  "2020-08-26", 3403., 1., 3., 58., 0., 0., 48.754, 0.014, 0.043, 0.831, 0., 
  0., 0.95, "", "", "", "", "", "", "", "", 5209., 898704., 12.875, 0.075, 
  4321., 0.062, 0.002, 500., "tests performed", "", "", "", "", "", "", "", 
  "", "", 50., 6.9799978*^7, 135.132, 40.1, 11.373, 6.89, 16277.671, 0.1, 
  109.861, 7.04, 1.9, 38.8, 90.67, 2.1, 77.15, 0.777}, 
 {"THA", "Asia", "Thailand", "2020-08-27", 3404., 1., 2.143, 58., 0., 0., 
  48.768, 0.014, 0.031, 0.831, 0., 0., 0.96, "", "", "", "", "", "", "", "", 
  4866., 903570., 12.945, 0.07, 4234., 0.061, 0.002, 500., "tests performed", 
  "", "", "", "", "", "", "", "", "", 50., 6.9799978*^7, 135.132, 40.1, 
  11.373, 6.89, 16277.671, 0.1, 109.861, 7.04, 1.9, 38.8, 90.67, 2.1, 77.15, 
  0.777}, {"THA", "Asia", "Thailand", "2020-08-28", 3410., 6., 2.857, 58., 
  0., 0., 48.854, 0.086, 0.041, 0.831, 0., 0., 0.99, "", "", "", "", "", "", 
  "", "", 4755., 908325., 13.013, 0.068, 4300., 0.062, 0.002, 500., 
  "tests performed", "", "", "", "", "", "", "", "", "", 50., 6.9799978*^7, 
  135.132, 40.1, 11.373, 6.89, 16277.671, 0.1, 109.861, 7.04, 1.9, 38.8, 
  90.67, 2.1, 77.15, 0.777}, {"THA", "Asia", "Thailand", "2020-08-29", 3411., 
  1., 3., 58., 0., 0., 48.868, 0.014, 0.043, 0.831, 0., 0., 1.01, "", "", "", 
  "", "", "", "", "", 3563., 911888., 13.064, 0.051, 4299., 0.062, 0.002, 
  500., "tests performed", "", "", "", "", "", "", "", "", "", 50., 
  6.9799978*^7, 135.132, 40.1, 11.373, 6.89, 16277.671, 0.1, 109.861, 7.04, 
  1.9, 38.8, 90.67, 2.1, 77.15, 0.777}, {"THA", "Asia", "Thailand", 
  "2020-08-30", 3411., 0., 2.286, 58., 0., 0., 48.868, 0., 0.033, 0.831, 0., 
  0., 1.03, "", "", "", "", "", "", "", "", 3684., 915572., 13.117, 0.053, 
  4445., 0.064, 0.001, 1000., "tests performed", "", "", "", "", "", "", "", 
  "", "", 50., 6.9799978*^7, 135.132, 40.1, 11.373, 6.89, 16277.671, 0.1, 
  109.861, 7.04, 1.9, 38.8, 90.67, 2.1, 77.15, 0.777}, 
 {"THA", "Asia", "Thailand", "2020-08-31", 3412., 1., 2.143, 58., 0., 0., 
  48.883, 0.014, 0.031, 0.831, 0., 0., 1.1, "", "", "", "", "", "", "", "", 
  4988., 920560., 13.189, 0.071, 4393., 0.063, 0.002, 500., 
  "tests performed", "", "", "", "", "", "", "", "", "", 50., 6.9799978*^7, 
  135.132, 40.1, 11.373, 6.89, 16277.671, 0.1, 109.861, 7.04, 1.9, 38.8, 
  90.67, 2.1, 77.15, 0.777}, {"THA", "Asia", "Thailand", "2020-09-01", 3417., 
  5., 2.143, 58., 0., 0., 48.954, 0.072, 0.031, 0.831, 0., 0., 1.19, "", "", 
  "", "", "", "", "", "", 4220., 924780., 13.249, 0.06, 4469., 0.064, 0.002, 
  500., "tests performed", "", "", "", "", "", "", "", "", "", 50., 
  6.9799978*^7, 135.132, 40.1, 11.373, 6.89, 16277.671, 0.1, 109.861, 7.04, 
  1.9, 38.8, 90.67, 2.1, 77.15, 0.777}, {"THA", "Asia", "Thailand", 
  "2020-09-02", 3425., 8., 3.143, 58., 0., 0., 49.069, 0.115, 0.045, 0.831, 
  0., 0., 1.23, "", "", "", "", "", "", "", "", 3821., 928601., 13.304, 
  0.055, 4271., 0.061, 0.002, 500., "tests performed", "", "", "", "", "", 
  "", "", "", "", 50., 6.9799978*^7, 135.132, 40.1, 11.373, 6.89, 16277.671, 
  0.1, 109.861, 7.04, 1.9, 38.8, 90.67, 2.1, 77.15, 0.777}, 
 {"THA", "Asia", "Thailand", "2020-09-03", 3427., 2., 3.286, 58., 0., 0., 
  49.097, 0.029, 0.047, 0.831, 0., 0., 1.21, "", "", "", "", "", "", "", "", 
  4689., 933290., 13.371, 0.067, 4246., 0.061, 0.002, 500., 
  "tests performed", "", "", "", "", "", "", "", "", "", 50., 6.9799978*^7, 
  135.132, 40.1, 11.373, 6.89, 16277.671, 0.1, 109.861, 7.04, 1.9, 38.8, 
  90.67, 2.1, 77.15, 0.777}, {"THA", "Asia", "Thailand", "2020-09-04", 3431., 
  4., 3., 58., 0., 0., 49.155, 0.057, 0.043, 0.831, 0., 0., 1.2, "", "", "", 
  "", "", "", "", "", 4562., 937852., 13.436, 0.065, 4218., 0.06, 0.002, 
  500., "tests performed", "", "", "", "", "", "", "", "", "", 50., 
  6.9799978*^7, 135.132, 40.1, 11.373, 6.89, 16277.671, 0.1, 109.861, 7.04, 
  1.9, 38.8, 90.67, 2.1, 77.15, 0.777}, {"THA", "Asia", "Thailand", 
  "2020-09-05", 3438., 7., 3.857, 58., 0., 0., 49.255, 0.1, 0.055, 0.831, 0., 
  0., 1.22, "", "", "", "", "", "", "", "", 2903., 940755., 13.478, 0.042, 
  4124., 0.059, 0.002, 500., "tests performed", "", "", "", "", "", "", "", 
  "", "", 50., 6.9799978*^7, 135.132, 40.1, 11.373, 6.89, 16277.671, 0.1, 
  109.861, 7.04, 1.9, 38.8, 90.67, 2.1, 77.15, 0.777}, 
 {"THA", "Asia", "Thailand", "2020-09-06", 3444., 6., 4.714, 58., 0., 0., 
  49.341, 0.086, 0.068, 0.831, 0., 0., 1.19, "", "", "", "", "", "", "", "", 
  3463., 944218., 13.527, 0.05, 4092., 0.059, 0.002, 500., "tests performed", 
  "", "", "", "", "", "", "", "", "", 50., 6.9799978*^7, 135.132, 40.1, 
  11.373, 6.89, 16277.671, 0.1, 109.861, 7.04, 1.9, 38.8, 90.67, 2.1, 77.15, 
  0.777}, {"THA", "Asia", "Thailand", "2020-09-07", 3445., 1., 4.714, 58., 
  0., 0., 49.355, 0.014, 0.068, 0.831, 0., 0., 1.15, "", "", "", "", "", "", 
  "", "", 4737., 948955., 13.595, 0.068, 4056., 0.058, 0.001, 1000., 
  "tests performed", "", "", "", "", "", "", "", "", "", 44.44, 6.9799978*^7, 
  135.132, 40.1, 11.373, 6.89, 16277.671, 0.1, 109.861, 7.04, 1.9, 38.8, 
  90.67, 2.1, 77.15, 0.777}, {"THA", "Asia", "Thailand", "2020-09-08", 3446., 
  1., 4.143, 58., 0., 0., 49.37, 0.014, 0.059, 0.831, 0., 0., 1.13, "", "", 
  "", "", "", "", "", "", 6175., 955130., 13.684, 0.088, 4336., 0.062, 0.001, 
  1000., "tests performed", "", "", "", "", "", "", "", "", "", 44.44, 
  6.9799978*^7, 135.132, 40.1, 11.373, 6.89, 16277.671, 0.1, 109.861, 7.04, 
  1.9, 38.8, 90.67, 2.1, 77.15, 0.777}, {"THA", "Asia", "Thailand", 
  "2020-09-09", 3447., 1., 3.143, 58., 0., 0., 49.384, 0.014, 0.045, 0.831, 
  0., 0., 1.15, "", "", "", "", "", "", "", "", 5368., 960498., 13.761, 
  0.077, 4557., 0.065, 0.002, 500., "tests performed", "", "", "", "", "", 
  "", "", "", "", 44.44, 6.9799978*^7, 135.132, 40.1, 11.373, 6.89, 
  16277.671, 0.1, 109.861, 7.04, 1.9, 38.8, 90.67, 2.1, 77.15, 0.777}, 
 {"THA", "Asia", "Thailand", "2020-09-10", 3454., 7., 3.857, 58., 0., 0., 
  49.484, 0.1, 0.055, 0.831, 0., 0., 1.2, "", "", "", "", "", "", "", "", 
  4987., 965485., 13.832, 0.071, 4599., 0.066, 0.002, 500., 
  "tests performed", "", "", "", "", "", "", "", "", "", 44.44, 6.9799978*^7, 
  135.132, 40.1, 11.373, 6.89, 16277.671, 0.1, 109.861, 7.04, 1.9, 38.8, 
  90.67, 2.1, 77.15, 0.777}, {"THA", "Asia", "Thailand", "2020-09-11", 3461., 
  7., 4.286, 58., 0., 0., 49.585, 0.1, 0.061, 0.831, 0., 0., 1.21, "", "", 
  "", "", "", "", "", "", 5010., 970495., 13.904, 0.072, 4663., 0.067, 0.002, 
  500., "tests performed", "", "", "", "", "", "", "", "", "", 44.44, 
  6.9799978*^7, 135.132, 40.1, 11.373, 6.89, 16277.671, 0.1, 109.861, 7.04, 
  1.9, 38.8, 90.67, 2.1, 77.15, 0.777}, {"THA", "Asia", "Thailand", 
  "2020-09-12", 3466., 5., 4., 58., 0., 0., 49.656, 0.072, 0.057, 0.831, 0., 
  0., 1.21, "", "", "", "", "", "", "", "", 5008., 975503., 13.976, 0.072, 
  4964., 0.071, 0.002, 500., "tests performed", "", "", "", "", "", "", "", 
  "", "", 44.44, 6.9799978*^7, 135.132, 40.1, 11.373, 6.89, 16277.671, 0.1, 
  109.861, 7.04, 1.9, 38.8, 90.67, 2.1, 77.15, 0.777}, 
 {"THA", "Asia", "Thailand", "2020-09-13", 3473., 7., 4.143, 58., 0., 0., 
  49.756, 0.1, 0.059, 0.831, 0., 0., 1.19, "", "", "", "", "", "", "", "", 
  2985., 978488., 14.018, 0.043, 4896., 0.07, 0.002, 500., "tests performed", 
  "", "", "", "", "", "", "", "", "", 44.44, 6.9799978*^7, 135.132, 40.1, 
  11.373, 6.89, 16277.671, 0.1, 109.861, 7.04, 1.9, 38.8, 90.67, 2.1, 77.15, 
  0.777}, {"THA", "Asia", "Thailand", "2020-09-14", 3475., 2., 4.286, 58., 
  0., 0., 49.785, 0.029, 0.061, 0.831, 0., 0., 1.16, "", "", "", "", "", "", 
  "", "", 4389., 982877., 14.081, 0.063, 4846., 0.069, 0.002, 500., 
  "tests performed", "", "", "", "", "", "", "", "", "", 44.44, 6.9799978*^7, 
  135.132, 40.1, 11.373, 6.89, 16277.671, 0.1, 109.861, 7.04, 1.9, 38.8, 
  90.67, 2.1, 77.15, 0.777}, {"THA", "Asia", "Thailand", "2020-09-15", 3480., 
  5., 4.857, 58., 0., 0., 49.857, 0.072, 0.07, 0.831, 0., 0., 1.14, "", "", 
  "", "", "", "", "", "", 4100., 986977., 14.14, 0.059, 4550., 0.065, 0.002, 
  500., "tests performed", "", "", "", "", "", "", "", "", "", 44.44, 
  6.9799978*^7, 135.132, 40.1, 11.373, 6.89, 16277.671, 0.1, 109.861, 7.04, 
  1.9, 38.8, 90.67, 2.1, 77.15, 0.777}, {"THA", "Asia", "Thailand", 
  "2020-09-16", 3490., 10., 6.143, 58., 0., 0., 50., 0.143, 0.088, 0.831, 0., 
  0., 1.13, "", "", "", "", "", "", "", "", 4235., 991212., 14.201, 0.061, 
  4388., 0.063, 0.002, 500., "tests performed", "", "", "", "", "", "", "", 
  "", "", 44.44, 6.9799978*^7, 135.132, 40.1, 11.373, 6.89, 16277.671, 0.1, 
  109.861, 7.04, 1.9, 38.8, 90.67, 2.1, 77.15, 0.777}, 
 {"THA", "Asia", "Thailand", "2020-09-17", 3490., 0., 5.143, 58., 0., 0., 
  50., 0., 0.074, 0.831, 0., 0., 1.07, "", "", "", "", "", "", "", "", 4035., 
  995247., 14.259, 0.058, 4252., 0.061, 0.002, 500., "tests performed", "", 
  "", "", "", "", "", "", "", "", 44.44, 6.9799978*^7, 135.132, 40.1, 11.373, 
  6.89, 16277.671, 0.1, 109.861, 7.04, 1.9, 38.8, 90.67, 2.1, 77.15, 0.777}, 
 {"THA", "Asia", "Thailand", "2020-09-18", 3497., 7., 5.143, 58., 0., 0., 
  50.1, 0.1, 0.074, 0.831, 0., 0., 1.05, "", "", "", "", "", "", "", "", 
  4368., 999615., 14.321, 0.063, 4160., 0.06, 0.002, 500., "tests performed", 
  "", "", "", "", "", "", "", "", "", 44.44, 6.9799978*^7, 135.132, 40.1, 
  11.373, 6.89, 16277.671, 0.1, 109.861, 7.04, 1.9, 38.8, 90.67, 2.1, 77.15, 
  0.777}, {"THA", "Asia", "Thailand", "2020-09-19", 3500., 3., 4.857, 59., 
  1., 0.143, 50.143, 0.043, 0.07, 0.845, 0.014, 0.002, 1.03, "", "", "", "", 
  "", "", "", "", 3004., 1.002619*^6, 14.364, 0.043, 3874., 0.056, 0.001, 
  1000., "tests performed", "", "", "", "", "", "", "", "", "", 44.44, 
  6.9799978*^7, 135.132, 40.1, 11.373, 6.89, 16277.671, 0.1, 109.861, 7.04, 
  1.9, 38.8, 90.67, 2.1, 77.15, 0.777}, {"THA", "Asia", "Thailand", 
  "2020-09-20", 3506., 6., 4.714, 59., 0., 0.143, 50.229, 0.086, 0.068, 
  0.845, 0., 0.002, 1.01, "", "", "", "", "", "", "", "", 3137., 1.005756*^6, 
  14.409, 0.045, 3895., 0.056, 0.001, 1000., "tests performed", "", "", "", 
  "", "", "", "", "", "", 44.44, 6.9799978*^7, 135.132, 40.1, 11.373, 6.89, 
  16277.671, 0.1, 109.861, 7.04, 1.9, 38.8, 90.67, 2.1, 77.15, 0.777}, 
 {"THA", "Asia", "Thailand", "2020-09-21", 3511., 5., 5.143, 59., 0., 0.143, 
  50.301, 0.072, 0.074, 0.845, 0., 0.002, 0.98, "", "", "", "", "", "", "", 
  "", 5208., 1.010964*^6, 14.484, 0.075, 4012., 0.057, 0.001, 1000., 
  "tests performed", "", "", "", "", "", "", "", "", "", 44.44, 6.9799978*^7, 
  135.132, 40.1, 11.373, 6.89, 16277.671, 0.1, 109.861, 7.04, 1.9, 38.8, 
  90.67, 2.1, 77.15, 0.777}, {"THA", "Asia", "Thailand", "2020-09-22", 3514., 
  3., 4.857, 59., 0., 0.143, 50.344, 0.043, 0.07, 0.845, 0., 0.002, 0.94, "", 
  "", "", "", "", "", "", "", 5520., 1.016484*^6, 14.563, 0.079, 4215., 0.06, 
  0.001, 1000., "tests performed", "", "", "", "", "", "", "", "", "", 47.22, 
  6.9799978*^7, 135.132, 40.1, 11.373, 6.89, 16277.671, 0.1, 109.861, 7.04, 
  1.9, 38.8, 90.67, 2.1, 77.15, 0.777}, {"THA", "Asia", "Thailand", 
  "2020-09-23", 3516., 2., 3.714, 59., 0., 0.143, 50.373, 0.029, 0.053, 
  0.845, 0., 0.002, 0.91, "", "", "", "", "", "", "", "", 4601., 1.021085*^6, 
  14.629, 0.066, 4268., 0.061, 0.001, 1000., "tests performed", "", "", "", 
  "", "", "", "", "", "", 47.22, 6.9799978*^7, 135.132, 40.1, 11.373, 6.89, 
  16277.671, 0.1, 109.861, 7.04, 1.9, 38.8, 90.67, 2.1, 77.15, 0.777}, 
 {"THA", "Asia", "Thailand", "2020-09-24", 3519., 3., 4.143, 59., 0., 0.143, 
  50.415, 0.043, 0.059, 0.845, 0., 0.002, 0.91, "", "", "", "", "", "", "", 
  "", 4679., 1.025764*^6, 14.696, 0.067, 4360., 0.062, 0.001, 1000., 
  "tests performed", "", "", "", "", "", "", "", "", "", 47.22, 6.9799978*^7, 
  135.132, 40.1, 11.373, 6.89, 16277.671, 0.1, 109.861, 7.04, 1.9, 38.8, 
  90.67, 2.1, 77.15, 0.777}, {"THA", "Asia", "Thailand", "2020-09-25", 3522., 
  3., 3.571, 59., 0., 0.143, 50.458, 0.043, 0.051, 0.845, 0., 0.002, 0.91, 
  "", "", "", "", "", "", "", "", 4490., 1.030254*^6, 14.76, 0.064, 4377., 
  0.063, 0.001, 1000., "tests performed", "", "", "", "", "", "", "", "", "", 
  47.22, 6.9799978*^7, 135.132, 40.1, 11.373, 6.89, 16277.671, 0.1, 109.861, 
  7.04, 1.9, 38.8, 90.67, 2.1, 77.15, 0.777}, {"THA", "Asia", "Thailand", 
  "2020-09-26", 3523., 1., 3.286, 59., 0., 0., 50.473, 0.014, 0.047, 0.845, 
  0., 0., 0.93, "", "", "", "", "", "", "", "", 4101., 1.034355*^6, 14.819, 
  0.059, 4534., 0.065, 0.002, 500., "tests performed", "", "", "", "", "", 
  "", "", "", "", 47.22, 6.9799978*^7, 135.132, 40.1, 11.373, 6.89, 
  16277.671, 0.1, 109.861, 7.04, 1.9, 38.8, 90.67, 2.1, 77.15, 0.777}, 
 {"THA", "Asia", "Thailand", "2020-09-27", 3545., 22., 5.571, 59., 0., 0., 
  50.788, 0.315, 0.08, 0.845, 0., 0., 0.97, "", "", "", "", "", "", "", "", 
  3767., 1.038122*^6, 14.873, 0.054, 4624., 0.066, 0.003, 333.3, 
  "tests performed", "", "", "", "", "", "", "", "", "", 47.22, 6.9799978*^7, 
  135.132, 40.1, 11.373, 6.89, 16277.671, 0.1, 109.861, 7.04, 1.9, 38.8, 
  90.67, 2.1, 77.15, 0.777}, {"THA", "Asia", "Thailand", "2020-09-28", 3559., 
  14., 6.857, 59., 0., 0., 50.989, 0.201, 0.098, 0.845, 0., 0., 1.01, "", "", 
  "", "", "", "", "", "", 4895., 1.043017*^6, 14.943, 0.07, 4579., 0.066, 
  0.003, 333.3, "tests performed", "", "", "", "", "", "", "", "", "", 47.22, 
  6.9799978*^7, 135.132, 40.1, 11.373, 6.89, 16277.671, 0.1, 109.861, 7.04, 
  1.9, 38.8, 90.67, 2.1, 77.15, 0.777}, {"THA", "Asia", "Thailand", 
  "2020-09-29", 3564., 5., 7.143, 59., 0., 0., 51.06, 0.072, 0.102, 0.845, 
  0., 0., 0.99, "", "", "", "", "", "", "", "", 5364., 1.048381*^6, 15.02, 
  0.077, 4557., 0.065, 0.004, 250., "tests performed", "", "", "", "", "", 
  "", "", "", "", 47.22, 6.9799978*^7, 135.132, 40.1, 11.373, 6.89, 
  16277.671, 0.1, 109.861, 7.04, 1.9, 38.8, 90.67, 2.1, 77.15, 0.777}, 
 {"THA", "Asia", "Thailand", "2020-09-30", 3569., 5., 7.571, 59., 0., 0., 
  51.132, 0.072, 0.108, 0.845, 0., 0., 0.98, "", "", "", "", "", "", "", "", 
  4990., 1.053371*^6, 15.091, 0.071, 4612., 0.066, 0.004, 250., 
  "tests performed", "", "", "", "", "", "", "", "", "", 47.22, 6.9799978*^7, 
  135.132, 40.1, 11.373, 6.89, 16277.671, 0.1, 109.861, 7.04, 1.9, 38.8, 
  90.67, 2.1, 77.15, 0.777}, {"THA", "Asia", "Thailand", "2020-10-01", 3575., 
  6., 8., 59., 0., 0., 51.218, 0.086, 0.115, 0.845, 0., 0., 0.99, "", "", "", 
  "", "", "", "", "", 4342., 1.057713*^6, 15.153, 0.062, 4564., 0.065, 0.004, 
  250., "tests performed", "", "", "", "", "", "", "", "", "", 47.22, 
  6.9799978*^7, 135.132, 40.1, 11.373, 6.89, 16277.671, 0.1, 109.861, 7.04, 
  1.9, 38.8, 90.67, 2.1, 77.15, 0.777}, {"THA", "Asia", "Thailand", 
  "2020-10-02", 3583., 8., 8.714, 59., 0., 0., 51.332, 0.115, 0.125, 0.845, 
  0., 0., 1., "", "", "", "", "", "", "", "", 4097., 1.06181*^6, 15.212, 
  0.059, 4508., 0.065, 0.004, 250., "tests performed", "", "", "", "", "", 
  "", "", "", "", 47.22, 6.9799978*^7, 135.132, 40.1, 11.373, 6.89, 
  16277.671, 0.1, 109.861, 7.04, 1.9, 38.8, 90.67, 2.1, 77.15, 0.777}, 
 {"THA", "Asia", "Thailand", "2020-10-03", 3585., 2., 8.857, 59., 0., 0., 
  51.361, 0.029, 0.127, 0.845, 0., 0., 1.01, "", "", "", "", "", "", "", "", 
  3336., 1.065146*^6, 15.26, 0.048, 4399., 0.063, 0.003, 333.3, 
  "tests performed", "", "", "", "", "", "", "", "", "", 47.22, 6.9799978*^7, 
  135.132, 40.1, 11.373, 6.89, 16277.671, 0.1, 109.861, 7.04, 1.9, 38.8, 
  90.67, 2.1, 77.15, 0.777}, {"THA", "Asia", "Thailand", "2020-10-04", 3590., 
  5., 6.429, 59., 0., 0., 51.433, 0.072, 0.092, 0.845, 0., 0., 1.04, "", "", 
  "", "", "", "", "", "", 3950., 1.069096*^6, 15.317, 0.057, 4425., 0.063, 
  0.003, 333.3, "tests performed", "", "", "", "", "", "", "", "", "", 47.22, 
  6.9799978*^7, 135.132, 40.1, 11.373, 6.89, 16277.671, 0.1, 109.861, 7.04, 
  1.9, 38.8, 90.67, 2.1, 77.15, 0.777}, {"THA", "Asia", "Thailand", 
  "2020-10-05", 3600., 10., 5.857, 59., 0., 0., 51.576, 0.143, 0.084, 0.845, 
  0., 0., 1.08, "", "", "", "", "", "", "", "", 4155., 1.073251*^6, 15.376, 
  0.06, 4319., 0.062, 0.004, 250., "tests performed", "", "", "", "", "", "", 
  "", "", "", 47.22, 6.9799978*^7, 135.132, 40.1, 11.373, 6.89, 16277.671, 
  0.1, 109.861, 7.04, 1.9, 38.8, 90.67, 2.1, 77.15, 0.777}, 
 {"THA", "Asia", "Thailand", "2020-10-06", 3615., 15., 7.286, 59., 0., 0., 
  51.791, 0.215, 0.104, 0.845, 0., 0., 1.09, "", "", "", "", "", "", "", "", 
  3876., 1.077127*^6, 15.432, 0.056, 4107., 0.059, 0.004, 250., 
  "tests performed", "", "", "", "", "", "", "", "", "", 47.22, 6.9799978*^7, 
  135.132, 40.1, 11.373, 6.89, 16277.671, 0.1, 109.861, 7.04, 1.9, 38.8, 
  90.67, 2.1, 77.15, 0.777}, {"THA", "Asia", "Thailand", "2020-10-07", 3622., 
  7., 7.571, 59., 0., 0., 51.891, 0.1, 0.108, 0.845, 0., 0., 1.06, "", "", 
  "", "", "", "", "", "", 4275., 1.081402*^6, 15.493, 0.061, 4004., 0.057, 
  0.004, 250., "tests performed", "", "", "", "", "", "", "", "", "", 47.22, 
  6.9799978*^7, 135.132, 40.1, 11.373, 6.89, 16277.671, 0.1, 109.861, 7.04, 
  1.9, 38.8, 90.67, 2.1, 77.15, 0.777}, {"THA", "Asia", "Thailand", 
  "2020-10-08", 3628., 6., 7.571, 59., 0., 0., 51.977, 0.086, 0.108, 0.845, 
  0., 0., 1.03, "", "", "", "", "", "", "", "", 4588., 1.08599*^6, 15.559, 
  0.066, 4040., 0.058, 0.004, 250., "tests performed", "", "", "", "", "", 
  "", "", "", "", 47.22, 6.9799978*^7, 135.132, 40.1, 11.373, 6.89, 
  16277.671, 0.1, 109.861, 7.04, 1.9, 38.8, 90.67, 2.1, 77.15, 0.777}, 
 {"THA", "Asia", "Thailand", "2020-10-09", 3634., 6., 7.286, 59., 0., 0., 
  52.063, 0.086, 0.104, 0.845, 0., 0., 1.01, "", "", "", "", "", "", "", "", 
  5881., 1.091871*^6, 15.643, 0.084, 4294., 0.062, 0.004, 250., 
  "tests performed", "", "", "", "", "", "", "", "", "", 47.22, 6.9799978*^7, 
  135.132, 40.1, 11.373, 6.89, 16277.671, 0.1, 109.861, 7.04, 1.9, 38.8, 
  90.67, 2.1, 77.15, 0.777}, {"THA", "Asia", "Thailand", "2020-10-10", 3636., 
  2., 7.286, 59., 0., 0., 52.092, 0.029, 0.104, 0.845, 0., 0., 1.01, "", "", 
  "", "", "", "", "", "", 4596., 1.096467*^6, 15.709, 0.066, 4474., 0.064, 
  0.004, 250., "tests performed", "", "", "", "", "", "", "", "", "", 47.22, 
  6.9799978*^7, 135.132, 40.1, 11.373, 6.89, 16277.671, 0.1, 109.861, 7.04, 
  1.9, 38.8, 90.67, 2.1, 77.15, 0.777}, {"THA", "Asia", "Thailand", 
  "2020-10-11", 3641., 5., 7.286, 59., 0., 0., 52.163, 0.072, 0.104, 0.845, 
  0., 0., 1.03, "", "", "", "", "", "", "", "", 3363., 1.09983*^6, 15.757, 
  0.048, 4391., 0.063, 0.003, 333.3, "tests performed", "", "", "", "", "", 
  "", "", "", "", 47.22, 6.9799978*^7, 135.132, 40.1, 11.373, 6.89, 
  16277.671, 0.1, 109.861, 7.04, 1.9, 38.8, 90.67, 2.1, 77.15, 0.777}, 
 {"THA", "Asia", "Thailand", "2020-10-12", 3643., 2., 6.143, 59., 0., 0., 
  52.192, 0.029, 0.088, 0.845, 0., 0., 1.06, "", "", "", "", "", "", "", "", 
  5058., 1.104888*^6, 15.829, 0.072, 4520., 0.065, 0.002, 500., 
  "tests performed", "", "", "", "", "", "", "", "", "", 47.22, 6.9799978*^7, 
  135.132, 40.1, 11.373, 6.89, 16277.671, 0.1, 109.861, 7.04, 1.9, 38.8, 
  90.67, 2.1, 77.15, 0.777}, {"THA", "Asia", "Thailand", "2020-10-13", 3652., 
  9., 5.286, 59., 0., 0., 52.321, 0.129, 0.076, 0.845, 0., 0., 1.11, "", "", 
  "", "", "", "", "", "", 4570., 1.109458*^6, 15.895, 0.065, 4619., 0.066, 
  0.003, 333.3, "tests performed", "", "", "", "", "", "", "", "", "", 47.22, 
  6.9799978*^7, 135.132, 40.1, 11.373, 6.89, 16277.671, 0.1, 109.861, 7.04, 
  1.9, 38.8, 90.67, 2.1, 77.15, 0.777}, {"THA", "Asia", "Thailand", 
  "2020-10-14", 3665., 13., 6.143, 59., 0., 0., 52.507, 0.186, 0.088, 0.845, 
  0., 0., 1.15, "", "", "", "", "", "", "", "", 4993., 1.114451*^6, 15.966, 
  0.072, 4721., 0.068, 0.004, 250., "tests performed", "", "", "", "", "", 
  "", "", "", "", 47.22, 6.9799978*^7, 135.132, 40.1, 11.373, 6.89, 
  16277.671, 0.1, 109.861, 7.04, 1.9, 38.8, 90.67, 2.1, 77.15, 0.777}, 
 {"THA", "Asia", "Thailand", "2020-10-15", 3675., 10., 6.714, 59., 0., 0., 
  52.65, 0.143, 0.096, 0.845, 0., 0., 1.15, "", "", "", "", "", "", "", "", 
  4772., 1.119223*^6, 16.035, 0.068, 4748., 0.068, 0.004, 250., 
  "tests performed", "", "", "", "", "", "", "", "", "", 47.22, 6.9799978*^7, 
  135.132, 40.1, 11.373, 6.89, 16277.671, 0.1, 109.861, 7.04, 1.9, 38.8, 
  90.67, 2.1, 77.15, 0.777}, {"THA", "Asia", "Thailand", "2020-10-16", 3686., 
  11., 7.429, 59., 0., 0., 52.808, 0.158, 0.106, 0.845, 0., 0., 1.14, "", "", 
  "", "", "", "", "", "", 5038., 1.124261*^6, 16.107, 0.072, 4627., 0.066, 
  0.004, 250., "tests performed", "", "", "", "", "", "", "", "", "", 47.22, 
  6.9799978*^7, 135.132, 40.1, 11.373, 6.89, 16277.671, 0.1, 109.861, 7.04, 
  1.9, 38.8, 90.67, 2.1, 77.15, 0.777}, {"THA", "Asia", "Thailand", 
  "2020-10-17", 3679., -7., 6.143, 59., 0., 0., 52.708, -0.1, 0.088, 0.845, 
  0., 0., 1.12, "", "", "", "", "", "", "", "", 3580., 1.127841*^6, 16.158, 
  0.051, 4482., 0.064, 0.004, 250., "tests performed", "", "", "", "", "", 
  "", "", "", "", 47.22, 6.9799978*^7, 135.132, 40.1, 11.373, 6.89, 
  16277.671, 0.1, 109.861, 7.04, 1.9, 38.8, 90.67, 2.1, 77.15, 0.777}, 
 {"THA", "Asia", "Thailand", "2020-10-18", 3691., 12., 7.143, 59., 0., 0., 
  52.88, 0.172, 0.102, 0.845, 0., 0., 1.11, "", "", "", "", "", "", "", "", 
  3909., 1.13175*^6, 16.214, 0.056, 4560., 0.065, 0.004, 250., 
  "tests performed", "", "", "", "", "", "", "", "", "", 47.22, 6.9799978*^7, 
  135.132, 40.1, 11.373, 6.89, 16277.671, 0.1, 109.861, 7.04, 1.9, 38.8, 
  90.67, 2.1, 77.15, 0.777}, {"THA", "Asia", "Thailand", "2020-10-19", 3700., 
  9., 8.143, 59., 0., 0., 53.009, 0.129, 0.117, 0.845, 0., 0., 1.09, "", "", 
  "", "", "", "", "", "", 4974., 1.136724*^6, 16.285, 0.071, 4548., 0.065, 
  0.004, 250., "tests performed", "", "", "", "", "", "", "", "", "", 47.22, 
  6.9799978*^7, 135.132, 40.1, 11.373, 6.89, 16277.671, 0.1, 109.861, 7.04, 
  1.9, 38.8, 90.67, 2.1, 77.15, 0.777}, {"THA", "Asia", "Thailand", 
  "2020-10-20", 3709., 9., 8.143, 59., 0., 0., 53.138, 0.129, 0.117, 0.845, 
  0., 0., 1.06, "", "", "", "", "", "", "", "", 6837., 1.143561*^6, 16.383, 
  0.098, 4872., 0.07, 0.004, 250., "tests performed", "", "", "", "", "", "", 
  "", "", "", 47.22, 6.9799978*^7, 135.132, 40.1, 11.373, 6.89, 16277.671, 
  0.1, 109.861, 7.04, 1.9, 38.8, 90.67, 2.1, 77.15, 0.777}, 
 {"THA", "Asia", "Thailand", "2020-10-21", 3719., 10., 7.714, 59., 0., 0., 
  53.281, 0.143, 0.111, 0.845, 0., 0., 1.04, "", "", "", "", "", "", "", "", 
  5038., 1.148599*^6, 16.456, 0.072, 4878., 0.07, 0.003, 333.3, 
  "tests performed", "", "", "", "", "", "", "", "", "", 47.22, 6.9799978*^7, 
  135.132, 40.1, 11.373, 6.89, 16277.671, 0.1, 109.861, 7.04, 1.9, 38.8, 
  90.67, 2.1, 77.15, 0.777}, {"THA", "Asia", "Thailand", "2020-10-22", 3727., 
  8., 7.429, 59., 0., 0., 53.395, 0.115, 0.106, 0.845, 0., 0., 1.01, "", "", 
  "", "", "", "", "", "", 4955., 1.153554*^6, 16.527, 0.071, 4904., 0.07, 
  0.004, 250., "tests performed", "", "", "", "", "", "", "", "", "", 47.22, 
  6.9799978*^7, 135.132, 40.1, 11.373, 6.89, 16277.671, 0.1, 109.861, 7.04, 
  1.9, 38.8, 90.67, 2.1, 77.15, 0.777}, {"THA", "Asia", "Thailand", 
  "2020-10-23", 3731., 4., 6.429, 59., 0., 0., 53.453, 0.057, 0.092, 0.845, 
  0., 0., 0.98, "", "", "", "", "", "", "", "", 4280., 1.157834*^6, 16.588, 
  0.061, 4796., 0.069, 0.004, 250., "tests performed", "", "", "", "", "", 
  "", "", "", "", 47.22, 6.9799978*^7, 135.132, 40.1, 11.373, 6.89, 
  16277.671, 0.1, 109.861, 7.04, 1.9, 38.8, 90.67, 2.1, 77.15, 0.777}, 
 {"THA", "Asia", "Thailand", "2020-10-24", 3736., 5., 8.143, 59., 0., 0., 
  53.524, 0.072, 0.117, 0.845, 0., 0., 0.97, "", "", "", "", "", "", "", "", 
  4050., 1.161884*^6, 16.646, 0.058, 4863., 0.07, 0.003, 333.3, 
  "tests performed", "", "", "", "", "", "", "", "", "", 47.22, 6.9799978*^7, 
  135.132, 40.1, 11.373, 6.89, 16277.671, 0.1, 109.861, 7.04, 1.9, 38.8, 
  90.67, 2.1, 77.15, 0.777}, {"THA", "Asia", "Thailand", "2020-10-25", 3743., 
  7., 7.429, 59., 0., 0., 53.625, 0.1, 0.106, 0.845, 0., 0., 0.98, "", "", 
  "", "", "", "", "", "", 3171., 1.165055*^6, 16.691, 0.045, 4758., 0.068, 
  0.004, 250., "tests performed", "", "", "", "", "", "", "", "", "", 47.22, 
  6.9799978*^7, 135.132, 40.1, 11.373, 6.89, 16277.671, 0.1, 109.861, 7.04, 
  1.9, 38.8, 90.67, 2.1, 77.15, 0.777}, {"THA", "Asia", "Thailand", 
  "2020-10-26", 3746., 3., 6.571, 59., 0., 0., 53.668, 0.043, 0.094, 0.845, 
  0., 0., 0.98, "", "", "", "", "", "", "", "", 4903., 1.169958*^6, 16.762, 
  0.07, 4748., 0.068, 0.004, 250., "tests performed", "", "", "", "", "", "", 
  "", "", "", 47.22, 6.9799978*^7, 135.132, 40.1, 11.373, 6.89, 16277.671, 
  0.1, 109.861, 7.04, 1.9, 38.8, 90.67, 2.1, 77.15, 0.777}, 
 {"THA", "Asia", "Thailand", "2020-10-27", 3759., 13., 7.143, 59., 0., 0., 
  53.854, 0.186, 0.102, 0.845, 0., 0., 1., "", "", "", "", "", "", "", "", 
  5133., 1.175091*^6, 16.835, 0.074, 4504., 0.065, 0.004, 250., 
  "tests performed", "", "", "", "", "", "", "", "", "", 47.22, 6.9799978*^7, 
  135.132, 40.1, 11.373, 6.89, 16277.671, 0.1, 109.861, 7.04, 1.9, 38.8, 
  90.67, 2.1, 77.15, 0.777}, {"THA", "Asia", "Thailand", "2020-10-28", 3763., 
  4., 6.286, 59., 0., 0., 53.911, 0.057, 0.09, 0.845, 0., 0., 0.99, "", "", 
  "", "", "", "", "", "", 4250., 1.179341*^6, 16.896, 0.061, 4392., 0.063, 
  0.004, 250., "tests performed", "", "", "", "", "", "", "", "", "", 47.22, 
  6.9799978*^7, 135.132, 40.1, 11.373, 6.89, 16277.671, 0.1, 109.861, 7.04, 
  1.9, 38.8, 90.67, 2.1, 77.15, 0.777}, {"THA", "Asia", "Thailand", 
  "2020-10-29", 3775., 12., 6.857, 59., 0., 0., 54.083, 0.172, 0.098, 0.845, 
  0., 0., 0.99, "", "", "", "", "", "", "", "", 4543., 1.183884*^6, 16.961, 
  0.065, 4333., 0.062, 0.004, 250., "tests performed", "", "", "", "", "", 
  "", "", "", "", 47.22, 6.9799978*^7, 135.132, 40.1, 11.373, 6.89, 
  16277.671, 0.1, 109.861, 7.04, 1.9, 38.8, 90.67, 2.1, 77.15, 0.777}, 
 {"THA", "Asia", "Thailand", "2020-10-30", 3780., 5., 7., 59., 0., 0., 
  54.155, 0.072, 0.1, 0.845, 0., 0., 0.97, "", "", "", "", "", "", "", "", 
  3905., 1.187789*^6, 17.017, 0.056, 4279., 0.061, 0.005, 200., 
  "tests performed", "", "", "", "", "", "", "", "", "", 47.22, 6.9799978*^7, 
  135.132, 40.1, 11.373, 6.89, 16277.671, 0.1, 109.861, 7.04, 1.9, 38.8, 
  90.67, 2.1, 77.15, 0.777}, {"THA", "Asia", "Thailand", "2020-10-31", 3784., 
  4., 6.857, 59., 0., 0., 54.212, 0.057, 0.098, 0.845, 0., 0., 0.96, "", "", 
  "", "", "", "", "", "", 3517., 1.191306*^6, 17.067, 0.05, 4203., 0.06, 
  0.005, 200., "tests performed", "", "", "", "", "", "", "", "", "", 47.22, 
  6.9799978*^7, 135.132, 40.1, 11.373, 6.89, 16277.671, 0.1, 109.861, 7.04, 
  1.9, 38.8, 90.67, 2.1, 77.15, 0.777}, {"THA", "Asia", "Thailand", 
  "2020-11-01", 3787., 3., 6.286, 59., 0., 0., 54.255, 0.043, 0.09, 0.845, 
  0., 0., 0.97, "", "", "", "", "", "", "", "", 2985., 1.194291*^6, 17.11, 
  0.043, 4177., 0.06, 0.004, 250., "tests performed", "", "", "", "", "", "", 
  "", "", "", 47.22, 6.9799978*^7, 135.132, 40.1, 11.373, 6.89, 16277.671, 
  0.1, 109.861, 7.04, 1.9, 38.8, 90.67, 2.1, 77.15, 0.777}, 
 {"THA", "Asia", "Thailand", "2020-11-02", 3797., 10., 7.286, 59., 0., 0., 
  54.398, 0.143, 0.104, 0.845, 0., 0., 1., "", "", "", "", "", "", "", "", 
  4148., 1.198439*^6, 17.17, 0.059, 4069., 0.058, 0.004, 250., 
  "tests performed", "", "", "", "", "", "", "", "", "", 47.22, 6.9799978*^7, 
  135.132, 40.1, 11.373, 6.89, 16277.671, 0.1, 109.861, 7.04, 1.9, 38.8, 
  90.67, 2.1, 77.15, 0.777}, {"THA", "Asia", "Thailand", "2020-11-03", 3804., 
  7., 6.429, 59., 0., 0., 54.499, 0.1, 0.092, 0.845, 0., 0., 1., "", "", "", 
  "", "", "", "", "", 5234., 1.203673*^6, 17.245, 0.075, 4083., 0.058, 0.004, 
  250., "tests performed", "", "", "", "", "", "", "", "", "", 47.22, 
  6.9799978*^7, 135.132, 40.1, 11.373, 6.89, 16277.671, 0.1, 109.861, 7.04, 
  1.9, 38.8, 90.67, 2.1, 77.15, 0.777}, {"THA", "Asia", "Thailand", 
  "2020-11-04", 3810., 6., 6.714, 59., 0., 0., 54.585, 0.086, 0.096, 0.845, 
  0., 0., 1., "", "", "", "", "", "", "", "", 4549., 1.208222*^6, 17.31, 
  0.065, 4126., 0.059, 0.004, 250., "tests performed", "", "", "", "", "", 
  "", "", "", "", 47.22, 6.9799978*^7, 135.132, 40.1, 11.373, 6.89, 
  16277.671, 0.1, 109.861, 7.04, 1.9, 38.8, 90.67, 2.1, 77.15, 0.777}, 
 {"THA", "Asia", "Thailand", "2020-11-05", 3818., 8., 6.143, 60., 1., 0.143, 
  54.699, 0.115, 0.088, 0.86, 0.014, 0.002, 1., "", "", "", "", "", "", "", 
  "", 4341., 1.212563*^6, 17.372, 0.062, 4097., 0.059, 0.004, 250., 
  "tests performed", "", "", "", "", "", "", "", "", "", 47.22, 6.9799978*^7, 
  135.132, 40.1, 11.373, 6.89, 16277.671, 0.1, 109.861, 7.04, 1.9, 38.8, 
  90.67, 2.1, 77.15, 0.777}, {"THA", "Asia", "Thailand", "2020-11-06", 3830., 
  12., 7.143, 60., 0., 0.143, 54.871, 0.172, 0.102, 0.86, 0., 0.002, 1., "", 
  "", "", "", "", "", "", "", 3176., 1.215739*^6, 17.417, 0.046, 3993., 
  0.057, 0.004, 250., "tests performed", "", "", "", "", "", "", "", "", "", 
  47.22, 6.9799978*^7, 135.132, 40.1, 11.373, 6.89, 16277.671, 0.1, 109.861, 
  7.04, 1.9, 38.8, 90.67, 2.1, 77.15, 0.777}, {"THA", "Asia", "Thailand", 
  "2020-11-07", 3837., 7., 7.571, 60., 0., 0.143, 54.971, 0.1, 0.108, 0.86, 
  0., 0.002, 0.97, "", "", "", "", "", "", "", "", 3838., 1.219577*^6, 
  17.472, 0.055, 4039., 0.058, 0.004, 250., "tests performed", "", "", "", 
  "", "", "", "", "", "", 47.22, 6.9799978*^7, 135.132, 40.1, 11.373, 6.89, 
  16277.671, 0.1, 109.861, 7.04, 1.9, 38.8, 90.67, 2.1, 77.15, 0.777}, 
 {"THA", "Asia", "Thailand", "2020-11-08", 3840., 3., 7.571, 60., 0., 0.143, 
  55.014, 0.043, 0.108, 0.86, 0., 0.002, 0.95, "", "", "", "", "", "", "", 
  "", 2815., 1.222392*^6, 17.513, 0.04, 4014., 0.058, 0.004, 250., 
  "tests performed", "", "", "", "", "", "", "", "", "", 47.22, 6.9799978*^7, 
  135.132, 40.1, 11.373, 6.89, 16277.671, 0.1, 109.861, 7.04, 1.9, 38.8, 
  90.67, 2.1, 77.15, 0.777}, {"THA", "Asia", "Thailand", "2020-11-09", 3844., 
  4., 6.714, 60., 0., 0.143, 55.072, 0.057, 0.096, 0.86, 0., 0.002, 0.94, "", 
  "", "", "", "", "", "", "", 3583., 1.225975*^6, 17.564, 0.051, 3934., 
  0.056, 0.004, 250., "tests performed", "", "", "", "", "", "", "", "", "", 
  47.22, 6.9799978*^7, 135.132, 40.1, 11.373, 6.89, 16277.671, 0.1, 109.861, 
  7.04, 1.9, 38.8, 90.67, 2.1, 77.15, 0.777}, {"THA", "Asia", "Thailand", 
  "2020-11-10", 3847., 3., 6.143, 60., 0., 0.143, 55.115, 0.043, 0.088, 0.86, 
  0., 0.002, 0.95, "", "", "", "", "", "", "", "", 4664., 1.230639*^6, 
  17.631, 0.067, 3852., 0.055, 0.003, 333.3, "tests performed", "", "", "", 
  "", "", "", "", "", "", 47.22, 6.9799978*^7, 135.132, 40.1, 11.373, 6.89, 
  16277.671, 0.1, 109.861, 7.04, 1.9, 38.8, 90.67, 2.1, 77.15, 0.777}, 
 {"THA", "Asia", "Thailand", "2020-11-11", 3852., 5., 6., 60., 0., 0.143, 
  55.186, 0.072, 0.086, 0.86, 0., 0.002, 0.97, "", "", "", "", "", "", "", 
  "", 4669., 1.235308*^6, 17.698, 0.067, 3869., 0.055, 0.003, 333.3, 
  "tests performed", "", "", "", "", "", "", "", "", "", 47.22, 6.9799978*^7, 
  135.132, 40.1, 11.373, 6.89, 16277.671, 0.1, 109.861, 7.04, 1.9, 38.8, 
  90.67, 2.1, 77.15, 0.777}, {"THA", "Asia", "Thailand", "2020-11-12", 3861., 
  9., 6.143, 60., 0., 0., 55.315, 0.129, 0.088, 0.86, 0., 0., 1.01, "", "", 
  "", "", "", "", "", "", 4085., 1.239393*^6, 17.756, 0.059, 3833., 0.055, 
  0.003, 333.3, "tests performed", "", "", "", "", "", "", "", "", "", 47.22, 
  6.9799978*^7, 135.132, 40.1, 11.373, 6.89, 16277.671, 0.1, 109.861, 7.04, 
  1.9, 38.8, 90.67, 2.1, 77.15, 0.777}, {"THA", "Asia", "Thailand", 
  "2020-11-13", 3866., 5., 5.143, 60., 0., 0., 55.387, 0.072, 0.074, 0.86, 
  0., 0., 1.02, "", "", "", "", "", "", "", "", 3465., 1.242858*^6, 17.806, 
  0.05, 3874., 0.056, 0.003, 333.3, "tests performed", "", "", "", "", "", 
  "", "", "", "", 47.22, 6.9799978*^7, 135.132, 40.1, 11.373, 6.89, 
  16277.671, 0.1, 109.861, 7.04, 1.9, 38.8, 90.67, 2.1, 77.15, 0.777}, 
 {"THA", "Asia", "Thailand", "2020-11-14", 3874., 8., 5.286, 60., 0., 0., 
  55.501, 0.115, 0.076, 0.86, 0., 0., 1.03, "", "", "", "", "", "", "", "", 
  3453., 1.246311*^6, 17.855, 0.049, 3819., 0.055, 0.003, 333.3, 
  "tests performed", "", "", "", "", "", "", "", "", "", 47.22, 6.9799978*^7, 
  135.132, 40.1, 11.373, 6.89, 16277.671, 0.1, 109.861, 7.04, 1.9, 38.8, 
  90.67, 2.1, 77.15, 0.777}, {"THA", "Asia", "Thailand", "2020-11-15", 3875., 
  1., 5., 60., 0., 0., 55.516, 0.014, 0.072, 0.86, 0., 0., 1.04, "", "", "", 
  "", "", "", "", "", 2544., 1.248855*^6, 17.892, 0.036, 3780., 0.054, 0.003, 
  333.3, "tests performed", "", "", "", "", "", "", "", "", "", 47.22, 
  6.9799978*^7, 135.132, 40.1, 11.373, 6.89, 16277.671, 0.1, 109.861, 7.04, 
  1.9, 38.8, 90.67, 2.1, 77.15, 0.777}, {"THA", "Asia", "Thailand", 
  "2020-11-16", 3878., 3., 4.857, 60., 0., 0., 55.559, 0.043, 0.07, 0.86, 0., 
  0., 1.09, "", "", "", "", "", "", "", "", 3053., 1.251908*^6, 17.936, 
  0.044, 3705., 0.053, 0.003, 333.3, "tests performed", "", "", "", "", "", 
  "", "", "", "", 47.22, 6.9799978*^7, 135.132, 40.1, 11.373, 6.89, 
  16277.671, 0.1, 109.861, 7.04, 1.9, 38.8, 90.67, 2.1, 77.15, 0.777}, 
 {"THA", "Asia", "Thailand", "2020-11-17", 3880., 2., 4.714, 60., 0., 0., 
  55.587, 0.029, 0.068, 0.86, 0., 0., 1.16, "", "", "", "", "", "", "", "", 
  4224., 1.256132*^6, 17.996, 0.061, 3642., 0.052, 0.003, 333.3, 
  "tests performed", "", "", "", "", "", "", "", "", "", 47.22, 6.9799978*^7, 
  135.132, 40.1, 11.373, 6.89, 16277.671, 0.1, 109.861, 7.04, 1.9, 38.8, 
  90.67, 2.1, 77.15, 0.777}, {"THA", "Asia", "Thailand", "2020-11-18", 3888., 
  8., 5.143, 60., 0., 0., 55.702, 0.115, 0.074, 0.86, 0., 0., 1.25, "", "", 
  "", "", "", "", "", "", 4480., 1.260612*^6, 18.06, 0.064, 3615., 0.052, 
  0.003, 333.3, "tests performed", "", "", "", "", "", "", "", "", "", 47.22, 
  6.9799978*^7, 135.132, 40.1, 11.373, 6.89, 16277.671, 0.1, 109.861, 7.04, 
  1.9, 38.8, 90.67, 2.1, 77.15, 0.777}, {"THA", "Asia", "Thailand", 
  "2020-11-19", 3892., 4., 4.429, 60., 0., 0., 55.759, 0.057, 0.063, 0.86, 
  0., 0., 1.33, "", "", "", "", "", "", "", "", 2591., 1.263203*^6, 18.097, 
  0.037, 3401., 0.049, 0.003, 333.3, "tests performed", "", "", "", "", "", 
  "", "", "", "", 47.22, 6.9799978*^7, 135.132, 40.1, 11.373, 6.89, 
  16277.671, 0.1, 109.861, 7.04, 1.9, 38.8, 90.67, 2.1, 77.15, 0.777}, 
 {"THA", "Asia", "Thailand", "2020-11-20", 3899., 7., 4.714, 60., 0., 0., 
  55.86, 0.1, 0.068, 0.86, 0., 0., 1.44, "", "", "", "", "", "", "", "", 
  2613., 1.265816*^6, 18.135, 0.037, 3280., 0.047, 0.004, 250., 
  "tests performed", "", "", "", "", "", "", "", "", "", 47.22, 6.9799978*^7, 
  135.132, 40.1, 11.373, 6.89, 16277.671, 0.1, 109.861, 7.04, 1.9, 38.8, 
  90.67, 2.1, 77.15, 0.777}, {"THA", "Asia", "Thailand", "2020-11-21", 3922., 
  23., 6.857, 60., 0., 0., 56.189, 0.33, 0.098, 0.86, 0., 0., 1.54, "", "", 
  "", "", "", "", "", "", 2414., 1.26823*^6, 18.169, 0.035, 3131., 0.045, 
  0.005, 200., "tests performed", "", "", "", "", "", "", "", "", "", 47.22, 
  6.9799978*^7, 135.132, 40.1, 11.373, 6.89, 16277.671, 0.1, 109.861, 7.04, 
  1.9, 38.8, 90.67, 2.1, 77.15, 0.777}, {"THA", "Asia", "Thailand", 
  "2020-11-22", 3920., -2., 6.429, 60., 0., 0., 56.16, -0.029, 0.092, 0.86, 
  0., 0., 1.54, "", "", "", "", "", "", "", "", 2438., 1.270668*^6, 18.204, 
  0.035, 3116., 0.045, 0.005, 200., "tests performed", "", "", "", "", "", 
  "", "", "", "", 50., 6.9799978*^7, 135.132, 40.1, 11.373, 6.89, 16277.671, 
  0.1, 109.861, 7.04, 1.9, 38.8, 90.67, 2.1, 77.15, 0.777}, 
 {"THA", "Asia", "Thailand", "2020-11-23", 3910., -10., 4.571, 60., 0., 0., 
  56.017, -0.143, 0.065, 0.86, 0., 0., 1.54, "", "", "", "", "", "", "", "", 
  3679., 1.274347*^6, 18.257, 0.053, 3206., 0.046, 0.005, 200., 
  "tests performed", "", "", "", "", "", "", "", "", "", 50., 6.9799978*^7, 
  135.132, 40.1, 11.373, 6.89, 16277.671, 0.1, 109.861, 7.04, 1.9, 38.8, 
  90.67, 2.1, 77.15, 0.777}, {"THA", "Asia", "Thailand", "2020-11-24", 3926., 
  16., 6.571, 60., 0., 0., 56.246, 0.229, 0.094, 0.86, 0., 0., 1.54, "", "", 
  "", "", "", "", "", "", 4115., 1.278462*^6, 18.316, 0.059, 3190., 0.046, 
  0.005, 200., "tests performed", "", "", "", "", "", "", "", "", "", 50., 
  6.9799978*^7, 135.132, 40.1, 11.373, 6.89, 16277.671, 0.1, 109.861, 7.04, 
  1.9, 38.8, 90.67, 2.1, 77.15, 0.777}, {"THA", "Asia", "Thailand", 
  "2020-11-25", 3942., 16., 7.714, 60., 0., 0., 56.476, 0.229, 0.111, 0.86, 
  0., 0., 1.54, "", "", "", "", "", "", "", "", 4433., 1.282895*^6, 18.38, 
  0.064, 3183., 0.046, 0.006, 166.7, "tests performed", "", "", "", "", "", 
  "", "", "", "", 50., 6.9799978*^7, 135.132, 40.1, 11.373, 6.89, 16277.671, 
  0.1, 109.861, 7.04, 1.9, 38.8, 90.67, 2.1, 77.15, 0.777}, 
 {"THA", "Asia", "Thailand", "2020-11-26", 3961., 19., 9.857, 60., 0., 0., 
  56.748, 0.272, 0.141, 0.86, 0., 0., 1.51, "", "", "", "", "", "", "", "", 
  3434., 1.286329*^6, 18.429, 0.049, 3304., 0.047, 0.006, 166.7, 
  "tests performed", "", "", "", "", "", "", "", "", "", 50., 6.9799978*^7, 
  135.132, 40.1, 11.373, 6.89, 16277.671, 0.1, 109.861, 7.04, 1.9, 38.8, 
  90.67, 2.1, 77.15, 0.777}, {"THA", "Asia", "Thailand", "2020-11-27", 3966., 
  5., 9.571, 60., 0., 0., 56.82, 0.072, 0.137, 0.86, 0., 0., 1.45, "", "", 
  "", "", "", "", "", "", 4111., 1.29044*^6, 18.488, 0.059, 3518., 0.05, 
  0.005, 200., "tests performed", "", "", "", "", "", "", "", "", "", 50., 
  6.9799978*^7, 135.132, 40.1, 11.373, 6.89, 16277.671, 0.1, 109.861, 7.04, 
  1.9, 38.8, 90.67, 2.1, 77.15, 0.777}, {"THA", "Asia", "Thailand", 
  "2020-11-28", 3977., 11., 7.857, 60., 0., 0., 56.977, 0.158, 0.113, 0.86, 
  0., 0., 1.43, "", "", "", "", "", "", "", "", 3215., 1.293655*^6, 18.534, 
  0.046, 3632., 0.052, 0.005, 200., "tests performed", "", "", "", "", "", 
  "", "", "", "", 50., 6.9799978*^7, 135.132, 40.1, 11.373, 6.89, 16277.671, 
  0.1, 109.861, 7.04, 1.9, 38.8, 90.67, 2.1, 77.15, 0.777}, 
 {"THA", "Asia", "Thailand", "2020-11-29", 3998., 21., 11.143, 60., 0., 0., 
  57.278, 0.301, 0.16, 0.86, 0., 0., 1.42, "", "", "", "", "", "", "", "", 
  3362., 1.297017*^6, 18.582, 0.048, 3764., 0.054, 0.006, 166.7, 
  "tests performed", "", "", "", "", "", "", "", "", "", 50., 6.9799978*^7, 
  135.132, 40.1, 11.373, 6.89, 16277.671, 0.1, 109.861, 7.04, 1.9, 38.8, 
  90.67, 2.1, 77.15, 0.777}, {"THA", "Asia", "Thailand", "2020-11-30", 4008., 
  10., 14., 60., 0., 0., 57.421, 0.143, 0.201, 0.86, 0., 0., 1.4, "", "", "", 
  "", "", "", "", "", 4505., 1.301522*^6, 18.646, 0.065, 3882., 0.056, 0.006, 
  166.7, "tests performed", "", "", "", "", "", "", "", "", "", 50., 
  6.9799978*^7, 135.132, 40.1, 11.373, 6.89, 16277.671, 0.1, 109.861, 7.04, 
  1.9, 38.8, 90.67, 2.1, 77.15, 0.777}, {"THA", "Asia", "Thailand", 
  "2020-12-01", 4026., 18., 14.286, 60., 0., 0., 57.679, 0.258, 0.205, 0.86, 
  0., 0., 1.38, "", "", "", "", "", "", "", "", 5242., 1.306764*^6, 18.722, 
  0.075, 4043., 0.058, 0.006, 166.7, "tests performed", "", "", "", "", "", 
  "", "", "", "", 50., 6.9799978*^7, 135.132, 40.1, 11.373, 6.89, 16277.671, 
  0.1, 109.861, 7.04, 1.9, 38.8, 90.67, 2.1, 77.15, 0.777}, 
 {"THA", "Asia", "Thailand", "2020-12-02", 4039., 13., 13.857, 60., 0., 0., 
  57.865, 0.186, 0.199, 0.86, 0., 0., 1.36, "", "", "", "", "", "", "", "", 
  5300., 1.312064*^6, 18.797, 0.076, 4167., 0.06, 0.006, 166.7, 
  "tests performed", "", "", "", "", "", "", "", "", "", 50., 6.9799978*^7, 
  135.132, 40.1, 11.373, 6.89, 16277.671, 0.1, 109.861, 7.04, 1.9, 38.8, 
  90.67, 2.1, 77.15, 0.777}, {"THA", "Asia", "Thailand", "2020-12-03", 4053., 
  14., 13.143, 60., 0., 0., 58.066, 0.201, 0.188, 0.86, 0., 0., 1.34, "", "", 
  "", "", "", "", "", "", 5353., 1.317417*^6, 18.874, 0.077, 4441., 0.064, 
  0.006, 166.7, "tests performed", "", "", "", "", "", "", "", "", "", 50., 
  6.9799978*^7, 135.132, 40.1, 11.373, 6.89, 16277.671, 0.1, 109.861, 7.04, 
  1.9, 38.8, 90.67, 2.1, 77.15, 0.777}, {"THA", "Asia", "Thailand", 
  "2020-12-04", 4072., 19., 15.143, 60., 0., 0., 58.338, 0.272, 0.217, 0.86, 
  0., 0., 1.33, "", "", "", "", "", "", "", "", 5783., 1.3232*^6, 18.957, 
  0.083, 4680., 0.067, 0.006, 166.7, "tests performed", "", "", "", "", "", 
  "", "", "", "", 50., 6.9799978*^7, 135.132, 40.1, 11.373, 6.89, 16277.671, 
  0.1, 109.861, 7.04, 1.9, 38.8, 90.67, 2.1, 77.15, 0.777}, 
 {"THA", "Asia", "Thailand", "2020-12-05", 4086., 14., 15.571, 60., 0., 0., 
  58.539, 0.201, 0.223, 0.86, 0., 0., 1.31, "", "", "", "", "", "", "", "", 
  5300., 1.3285*^6, 19.033, 0.076, 4978., 0.071, 0.005, 200., 
  "tests performed", "", "", "", "", "", "", "", "", "", 50., 6.9799978*^7, 
  135.132, 40.1, 11.373, 6.89, 16277.671, 0.1, 109.861, 7.04, 1.9, 38.8, 
  90.67, 2.1, 77.15, 0.777}, {"THA", "Asia", "Thailand", "2020-12-06", 4107., 
  21., 15.571, 60., 0., 0., 58.84, 0.301, 0.223, 0.86, 0., 0., 1.3, "", "", 
  "", "", "", "", "", "", 4584., 1.333084*^6, 19.099, 0.066, 5152., 0.074, 
  0.005, 200., "tests performed", "", "", "", "", "", "", "", "", "", 50., 
  6.9799978*^7, 135.132, 40.1, 11.373, 6.89, 16277.671, 0.1, 109.861, 7.04, 
  1.9, 38.8, 90.67, 2.1, 77.15, 0.777}, {"THA", "Asia", "Thailand", 
  "2020-12-07", 4126., 19., 16.857, 60., 0., 0., 59.112, 0.272, 0.242, 0.86, 
  0., 0., 1.29, "", "", "", "", "", "", "", "", 5697., 1.338781*^6, 19.18, 
  0.082, 5323., 0.076, 0.006, 166.7, "tests performed", "", "", "", "", "", 
  "", "", "", "", 50., 6.9799978*^7, 135.132, 40.1, 11.373, 6.89, 16277.671, 
  0.1, 109.861, 7.04, 1.9, 38.8, 90.67, 2.1, 77.15, 0.777}, 
 {"THA", "Asia", "Thailand", "2020-12-08", 4151., 25., 17.857, 60., 0., 0., 
  59.47, 0.358, 0.256, 0.86, 0., 0., 1.28, "", "", "", "", "", "", "", "", 
  7297., 1.346078*^6, 19.285, 0.105, 5616., 0.08, 0.006, 166.7, 
  "tests performed", "", "", "", "", "", "", "", "", "", 50., 6.9799978*^7, 
  135.132, 40.1, 11.373, 6.89, 16277.671, 0.1, 109.861, 7.04, 1.9, 38.8, 
  90.67, 2.1, 77.15, 0.777}, {"THA", "Asia", "Thailand", "2020-12-09", 4169., 
  18., 18.571, 60., 0., 0., 59.728, 0.258, 0.266, 0.86, 0., 0., 1.25, "", "", 
  "", "", "", "", "", "", 7678., 1.353756*^6, 19.395, 0.11, 5956., 0.085, 
  0.005, 200., "tests performed", "", "", "", "", "", "", "", "", "", 50., 
  6.9799978*^7, 135.132, 40.1, 11.373, 6.89, 16277.671, 0.1, 109.861, 7.04, 
  1.9, 38.8, 90.67, 2.1, 77.15, 0.777}, {"THA", "Asia", "Thailand", 
  "2020-12-10", 4180., 11., 18.143, 60., 0., 0., 59.885, 0.158, 0.26, 0.86, 
  0., 0., 1.23, "", "", "", "", "", "", "", "", 5765., 1.359521*^6, 19.477, 
  0.083, 6015., 0.086, 0.005, 200., "tests performed", "", "", "", "", "", 
  "", "", "", "", 50., 6.9799978*^7, 135.132, 40.1, 11.373, 6.89, 16277.671, 
  0.1, 109.861, 7.04, 1.9, 38.8, 90.67, 2.1, 77.15, 0.777}, 
 {"THA", "Asia", "Thailand", "2020-12-11", 4192., 12., 17.143, 60., 0., 0., 
  60.057, 0.172, 0.246, 0.86, 0., 0., 1.22, "", "", "", "", "", "", "", "", 
  4660., 1.364181*^6, 19.544, 0.067, 5854., 0.084, 0.005, 200., 
  "tests performed", "", "", "", "", "", "", "", "", "", 50., 6.9799978*^7, 
  135.132, 40.1, 11.373, 6.89, 16277.671, 0.1, 109.861, 7.04, 1.9, 38.8, 
  90.67, 2.1, 77.15, 0.777}, {"THA", "Asia", "Thailand", "2020-12-12", 4209., 
  17., 17.571, 60., 0., 0., 60.301, 0.244, 0.252, 0.86, 0., 0., 1.23, "", "", 
  "", "", "", "", "", "", 4044., 1.368225*^6, 19.602, 0.058, 5675., 0.081, 
  0.005, 200., "tests performed", "", "", "", "", "", "", "", "", "", 50., 
  6.9799978*^7, 135.132, 40.1, 11.373, 6.89, 16277.671, 0.1, 109.861, 7.04, 
  1.9, 38.8, 90.67, 2.1, 77.15, 0.777}, {"THA", "Asia", "Thailand", 
  "2020-12-13", 4237., 28., 18.571, 60., 0., 0., 60.702, 0.401, 0.266, 0.86, 
  0., 0., 1.24, "", "", "", "", "", "", "", "", 3738., 1.371963*^6, 19.656, 
  0.054, 5554., 0.08, 0.006, 166.7, "tests performed", "", "", "", "", "", 
  "", "", "", "", 50., 6.9799978*^7, 135.132, 40.1, 11.373, 6.89, 16277.671, 
  0.1, 109.861, 7.04, 1.9, 38.8, 90.67, 2.1, 77.15, 0.777}, 
 {"THA", "Asia", "Thailand", "2020-12-14", 4246., 9., 17.143, 60., 0., 0., 
  60.831, 0.129, 0.246, 0.86, 0., 0., 1.25, "", "", "", "", "", "", "", "", 
  5079., 1.377042*^6, 19.728, 0.073, 5466., 0.078, 0.006, 166.7, 
  "tests performed", "", "", "", "", "", "", "", "", "", 50., 6.9799978*^7, 
  135.132, 40.1, 11.373, 6.89, 16277.671, 0.1, 109.861, 7.04, 1.9, 38.8, 
  90.67, 2.1, 77.15, 0.777}, {"THA", "Asia", "Thailand", "2020-12-15", 4261., 
  15., 15.714, 60., 0., 0., 61.046, 0.215, 0.225, 0.86, 0., 0., 1.29, "", "", 
  "", "", "", "", "", "", 6174., 1.383216*^6, 19.817, 0.088, 5305., 0.076, 
  0.006, 166.7, "tests performed", "", "", "", "", "", "", "", "", "", 50., 
  6.9799978*^7, 135.132, 40.1, 11.373, 6.89, 16277.671, 0.1, 109.861, 7.04, 
  1.9, 38.8, 90.67, 2.1, 77.15, 0.777}, {"THA", "Asia", "Thailand", 
  "2020-12-16", 4281., 20., 16., 60., 0., 0., 61.332, 0.287, 0.229, 0.86, 0., 
  0., 1.34, "", "", "", "", "", "", "", "", 6780., 1.389996*^6, 19.914, 
  0.097, 5177., 0.074, 0.006, 166.7, "tests performed", "", "", "", "", "", 
  "", "", "", "", 50., 6.9799978*^7, 135.132, 40.1, 11.373, 6.89, 16277.671, 
  0.1, 109.861, 7.04, 1.9, 38.8, 90.67, 2.1, 77.15, 0.777}, 
 {"THA", "Asia", "Thailand", "2020-12-17", 4297., 16., 16.714, 60., 0., 0., 
  61.562, 0.229, 0.239, 0.86, 0., 0., 1.39, "", "", "", "", "", "", "", "", 
  5385., 1.395381*^6, 19.991, 0.077, 5123., 0.073, 0.007, 142.9, 
  "tests performed", "", "", "", "", "", "", "", "", "", 50., 6.9799978*^7, 
  135.132, 40.1, 11.373, 6.89, 16277.671, 0.1, 109.861, 7.04, 1.9, 38.8, 
  90.67, 2.1, 77.15, 0.777}, {"THA", "Asia", "Thailand", "2020-12-18", 4331., 
  34., 19.857, 60., 0., 0., 62.049, 0.487, 0.284, 0.86, 0., 0., 1.45, "", "", 
  "", "", "", "", "", "", 5340., 1.400721*^6, 20.068, 0.077, 5220., 0.075, 
  0.007, 142.9, "tests performed", "", "", "", "", "", "", "", "", "", 50., 
  6.9799978*^7, 135.132, 40.1, 11.373, 6.89, 16277.671, 0.1, 109.861, 7.04, 
  1.9, 38.8, 90.67, 2.1, 77.15, 0.777}, {"THA", "Asia", "Thailand", 
  "2020-12-19", 4907., 576., 99.714, 60., 0., 0., 70.301, 8.252, 1.429, 0.86, 
  0., 0., 1.48, "", "", "", "", "", "", "", "", 5317., 1.406038*^6, 20.144, 
  0.076, 5402., 0.077, 0.018, 55.6, "tests performed", "", "", "", "", "", 
  "", "", "", "", 50., 6.9799978*^7, 135.132, 40.1, 11.373, 6.89, 16277.671, 
  0.1, 109.861, 7.04, 1.9, 38.8, 90.67, 2.1, 77.15, 0.777}, 
 {"THA", "Asia", "Thailand", "2020-12-20", 5289., 382., 150.286, 60., 0., 0., 
  75.774, 5.473, 2.153, 0.86, 0., 0., 1.52, "", "", "", "", "", "", "", "", 
  7510., 1.413548*^6, 20.251, 0.108, 5941., 0.085, 0.021, 47.6, 
  "tests performed", "", "", "", "", "", "", "", "", "", 50., 6.9799978*^7, 
  135.132, 40.1, 11.373, 6.89, 16277.671, 0.1, 109.861, 7.04, 1.9, 38.8, 
  90.67, 2.1, 77.15, 0.777}, {"THA", "Asia", "Thailand", "2020-12-21", 5716., 
  427., 210., 60., 0., 0., 81.891, 6.117, 3.009, 0.86, 0., 0., 1.48, "", "", 
  "", "", "", "", "", "", 17733., 1.431281*^6, 20.505, 0.254, 7748., 0.111, 
  0.029, 34.5, "tests performed", "", "", "", "", "", "", "", "", "", 63.89, 
  6.9799978*^7, 135.132, 40.1, 11.373, 6.89, 16277.671, 0.1, 109.861, 7.04, 
  1.9, 38.8, 90.67, 2.1, 77.15, 0.777}, {"THA", "Asia", "Thailand", 
  "2020-12-22", 5762., 46., 214.429, 60., 0., 0., 82.55, 0.659, 3.072, 0.86, 
  0., 0., 1.37, "", "", "", "", "", "", "", "", 20137., 1.451418*^6, 20.794, 
  0.288, 9743., 0.14, 0.025, 40., "tests performed", "", "", "", "", "", "", 
  "", "", "", 63.89, 6.9799978*^7, 135.132, 40.1, 11.373, 6.89, 16277.671, 
  0.1, 109.861, 7.04, 1.9, 38.8, 90.67, 2.1, 77.15, 0.777}, 
 {"THA", "Asia", "Thailand", "2020-12-23", 5829., 67., 221.143, 60., 0., 0., 
  83.51, 0.96, 3.168, 0.86, 0., 0., 1.3, "", "", "", "", "", "", "", "", 
  25205., 1.476623*^6, 21.155, 0.361, 12375., 0.177, 0.021, 47.6, 
  "tests performed", "", "", "", "", "", "", "", "", "", 63.89, 6.9799978*^7, 
  135.132, 40.1, 11.373, 6.89, 16277.671, 0.1, 109.861, 7.04, 1.9, 38.8, 
  90.67, 2.1, 77.15, 0.777}, {"THA", "Asia", "Thailand", "2020-12-24", 5910., 
  81., 230.429, 60., 0., 0., 84.671, 1.16, 3.301, 0.86, 0., 0., 1.26, "", "", 
  "", "", "", "", "", "", 25319., 1.501942*^6, 21.518, 0.363, 15223., 0.218, 
  0.018, 55.6, "tests performed", "", "", "", "", "", "", "", "", "", 63.89, 
  6.9799978*^7, 135.132, 40.1, 11.373, 6.89, 16277.671, 0.1, 109.861, 7.04, 
  1.9, 38.8, 90.67, 2.1, 77.15, 0.777}, {"THA", "Asia", "Thailand", 
  "2020-12-25", 6020., 110., 241.286, 60., 0., 0., 86.246, 1.576, 3.457, 
  0.86, 0., 0., 1.25, "", "", "", "", "", "", "", "", 21332., 1.523274*^6, 
  21.823, 0.306, 17508., 0.251, 0.016, 62.5, "tests performed", "", "", "", 
  "", "", "", "", "", "", 63.89, 6.9799978*^7, 135.132, 40.1, 11.373, 6.89, 
  16277.671, 0.1, 109.861, 7.04, 1.9, 38.8, 90.67, 2.1, 77.15, 0.777}, 
 {"THA", "Asia", "Thailand", "2020-12-26", 6141., 121., 176.286, 60., 0., 0., 
  87.98, 1.734, 2.526, 0.86, 0., 0., 1.26, "", "", "", "", "", "", "", "", 
  18883., 1.542157*^6, 22.094, 0.271, 19446., 0.279, 0.012, 83.3, 
  "tests performed", "", "", "", "", "", "", "", "", "", 63.89, 6.9799978*^7, 
  135.132, 40.1, 11.373, 6.89, 16277.671, 0.1, 109.861, 7.04, 1.9, 38.8, 
  90.67, 2.1, 77.15, 0.777}, {"THA", "Asia", "Thailand", "2020-12-27", 6285., 
  144., 142.286, 60., 0., 0., 90.043, 2.063, 2.038, 0.86, 0., 0., 1.28, "", 
  "", "", "", "", "", "", "", 13459., 1.555616*^6, 22.287, 0.193, 20295., 
  0.291, 0.011, 90.9, "tests performed", "", "", "", "", "", "", "", "", "", 
  63.89, 6.9799978*^7, 135.132, 40.1, 11.373, 6.89, 16277.671, 0.1, 109.861, 
  7.04, 1.9, 38.8, 90.67, 2.1, 77.15, 0.777}, {"THA", "Asia", "Thailand", 
  "2020-12-28", 6440., 155., 103.429, 61., 1., 0.143, 92.264, 2.221, 1.482, 
  0.874, 0.014, 0.002, 1.32, "", "", "", "", "", "", "", "", 21084., 
  1.5767*^6, 22.589, 0.302, 20774., 0.298, 0.007, 142.9, "tests performed", 
  "", "", "", "", "", "", "", "", "", 63.89, 6.9799978*^7, 135.132, 40.1, 
  11.373, 6.89, 16277.671, 0.1, 109.861, 7.04, 1.9, 38.8, 90.67, 2.1, 77.15, 
  0.777}, {"THA", "Asia", "Thailand", "2020-12-29", 6690., 250., 132.571, 
  61., 0., 0.143, 95.845, 3.582, 1.899, 0.874, 0., 0.002, 1.38, "", "", "", 
  "", "", "", "", "", 20364., 1.597064*^6, 22.881, 0.292, 20807., 0.298, 
  0.009, 111.1, "tests performed", "", "", "", "", "", "", "", "", "", 63.89, 
  6.9799978*^7, 135.132, 40.1, 11.373, 6.89, 16277.671, 0.1, 109.861, 7.04, 
  1.9, 38.8, 90.67, 2.1, 77.15, 0.777}, {"THA", "Asia", "Thailand", 
  "2020-12-30", 6884., 194., 150.714, 61., 0., 0.143, 98.625, 2.779, 2.159, 
  0.874, 0., 0.002, 1.41, "", "", "", "", "", "", "", "", 23370., 
  1.620434*^6, 23.215, 0.335, 20544., 0.294, 0.013, 76.9, "tests performed", 
  "", "", "", "", "", "", "", "", "", 63.89, 6.9799978*^7, 135.132, 40.1, 
  11.373, 6.89, 16277.671, 0.1, 109.861, 7.04, 1.9, 38.8, 90.67, 2.1, 77.15, 
  0.777}, {"THA", "Asia", "Thailand", "2020-12-31", 7163., 279., 179., 63., 
  2., 0.429, 102.622, 3.997, 2.564, 0.903, 0.029, 0.006, 1.44, "", "", "", 
  "", "", "", "", "", 13734., 1.634168*^6, 23.412, 0.197, 18889., 0.271, 
  0.016, 62.5, "tests performed", "", "", "", "", "", "", "", "", "", 63.89, 
  6.9799978*^7, 135.132, 40.1, 11.373, 6.89, 16277.671, 0.1, 109.861, 7.04, 
  1.9, 38.8, 90.67, 2.1, 77.15, 0.777}, {"THA", "Asia", "Thailand", 
  "2021-01-01", 7379., 216., 194.143, 64., 1., 0.571, 105.716, 3.095, 2.781, 
  0.917, 0.014, 0.008, 1.45, "", "", "", "", "", "", "", "", 9779., 
  1.643947*^6, 23.552, 0.14, 17239., 0.247, 0.018, 55.6, "tests performed", 
  "", "", "", "", "", "", "", "", "", 63.89, 6.9799978*^7, 135.132, 40.1, 
  11.373, 6.89, 16277.671, 0.1, 109.861, 7.04, 1.9, 38.8, 90.67, 2.1, 77.15, 
  0.777}, {"THA", "Asia", "Thailand", "2021-01-02", 7694., 315., 221.857, 
  64., 0., 0.571, 110.229, 4.513, 3.178, 0.917, 0., 0.008, 1.48, "", "", "", 
  "", "", "", "", "", 11267., 1.655214*^6, 23.714, 0.161, 16151., 0.231, 
  0.02, 50., "tests performed", "", "", "", "", "", "", "", "", "", 63.89, 
  6.9799978*^7, 135.132, 40.1, 11.373, 6.89, 16277.671, 0.1, 109.861, 7.04, 
  1.9, 38.8, 90.67, 2.1, 77.15, 0.777}, {"THA", "Asia", "Thailand", 
  "2021-01-03", 8439., 745., 307.714, 65., 1., 0.714, 120.903, 10.673, 4.409, 
  0.931, 0.014, 0.01, 1.49, "", "", "", "", "", "", "", "", 14192., 
  1.669406*^6, 23.917, 0.203, 16256., 0.233, 0.02, 50., "tests performed", 
  "", "", "", "", "", "", "", "", "", 63.89, 6.9799978*^7, 135.132, 40.1, 
  11.373, 6.89, 16277.671, 0.1, 109.861, 7.04, 1.9, 38.8, 90.67, 2.1, 77.15, 
  0.777}, {"THA", "Asia", "Thailand", "2021-01-04", 8966., 527., 360.857, 
  65., 0., 0.571, 128.453, 7.55, 5.17, 0.931, 0., 0.008, 1.42, "", "", "", 
  "", "", "", "", "", 23347., 1.692753*^6, 24.251, 0.334, 16579., 0.238, 
  0.021, 47.6, "tests performed", "", "", "", "", "", "", "", "", "", 63.89, 
  6.9799978*^7, 135.132, 40.1, 11.373, 6.89, 16277.671, 0.1, 109.861, 7.04, 
  1.9, 38.8, 90.67, 2.1, 77.15, 0.777}, {"THA", "Asia", "Thailand", 
  "2021-01-05", 9331., 365., 377.286, 66., 1., 0.714, 133.682, 5.229, 5.405, 
  0.946, 0.014, 0.01, 1.34, "", "", "", "", "", "", "", "", 31425., 
  1.724178*^6, 24.702, 0.45, 18159., 0.26, 0.017, 58.8, "tests performed", 
  "", "", "", "", "", "", "", "", "", 63.89, 6.9799978*^7, 135.132, 40.1, 
  11.373, 6.89, 16277.671, 0.1, 109.861, 7.04, 1.9, 38.8, 90.67, 2.1, 77.15, 
  0.777}, {"THA", "Asia", "Thailand", "2021-01-06", 9636., 305., 393.143, 
  67., 1., 0.857, 138.052, 4.37, 5.632, 0.96, 0.014, 0.012, 1.26, "", "", "", 
  "", "", "", "", "", 33810., 1.757988*^6, 25.186, 0.484, 19651., 0.282, 
  0.012, 83.3, "tests performed", "", "", "", "", "", "", "", "", "", 63.89, 
  6.9799978*^7, 135.132, 40.1, 11.373, 6.89, 16277.671, 0.1, 109.861, 7.04, 
  1.9, 38.8, 90.67, 2.1, 77.15, 0.777}, {"THA", "Asia", "Thailand", 
  "2021-01-07", 9841., 205., 382.571, 67., 0., 0.571, 140.989, 2.937, 5.481, 
  0.96, 0., 0.008, 1.18, "", "", "", "", "", "", "", "", 32641., 1.790629*^6, 
  25.654, 0.468, 22352., 0.32, 0.01, 100., "tests performed", "", "", "", "", 
  "", "", "", "", "", 63.89, 6.9799978*^7, 135.132, 40.1, 11.373, 6.89, 
  16277.671, 0.1, 109.861, 7.04, 1.9, 38.8, 90.67, 2.1, 77.15, 0.777}, 
 {"THA", "Asia", "Thailand", "2021-01-08", 10053., 212., 382., 67., 0., 
  0.429, 144.026, 3.037, 5.473, 0.96, 0., 0.006, 1.12, "", "", "", "", "", 
  "", "", "", 35304., 1.825933*^6, 26.16, 0.506, 25998., 0.372, 0.009, 111.1, 
  "tests performed", "", "", "", "", "", "", "", "", "", 63.89, 6.9799978*^7, 
  135.132, 40.1, 11.373, 6.89, 16277.671, 0.1, 109.861, 7.04, 1.9, 38.8, 
  90.67, 2.1, 77.15, 0.777}, {"THA", "Asia", "Thailand", "2021-01-09", 
  10298., 245., 372., 67., 0., 0.429, 147.536, 3.51, 5.33, 0.96, 0., 0.006, 
  1.09, "", "", "", "", "", "", "", "", 27916., 1.853849*^6, 26.559, 0.4, 
  28376., 0.407, 0.009, 111.1, "tests performed", "", "", "", "", "", "", "", 
  "", "", 63.89, 6.9799978*^7, 135.132, 40.1, 11.373, 6.89, 16277.671, 0.1, 
  109.861, 7.04, 1.9, 38.8, 90.67, 2.1, 77.15, 0.777}, 
 {"THA", "Asia", "Thailand", "2021-01-10", 10547., 249., 301.143, 67., 0., 
  0.286, 151.103, 3.567, 4.314, 0.96, 0., 0.004, 1.06, "", "", "", "", "", 
  "", "", "", 17829., 1.871678*^6, 26.815, 0.255, 28896., 0.414, 0.009, 
  111.1, "tests performed", "", "", "", "", "", "", "", "", "", 63.89, 
  6.9799978*^7, 135.132, 40.1, 11.373, 6.89, 16277.671, 0.1, 109.861, 7.04, 
  1.9, 38.8, 90.67, 2.1, 77.15, 0.777}, {"THA", "Asia", "Thailand", 
  "2021-01-11", 10834., 287., 266.857, 67., 0., 0.286, 155.215, 4.112, 3.823, 
  0.96, 0., 0.004, 1.04, "", "", "", "", "", "", "", "", 36098., 1.907776*^6, 
  27.332, 0.517, 30718., 0.44, 0.008, 125., "tests performed", "", "", "", 
  "", "", "", "", "", "", 63.89, 6.9799978*^7, 135.132, 40.1, 11.373, 6.89, 
  16277.671, 0.1, 109.861, 7.04, 1.9, 38.8, 90.67, 2.1, 77.15, 0.777}, 
 {"THA", "Asia", "Thailand", "2021-01-12", 10991., 157., 237.143, 67., 0., 
  0.143, 157.464, 2.249, 3.397, 0.96, 0., 0.002, 1.04, "", "", "", "", "", 
  "", "", "", 29228., 1.937004*^6, 27.751, 0.419, 30404., 0.436, 0.008, 125., 
  "tests performed", "", "", "", "", "", "", "", "", "", 63.89, 6.9799978*^7, 
  135.132, 40.1, 11.373, 6.89, 16277.671, 0.1, 109.861, 7.04, 1.9, 38.8, 
  90.67, 2.1, 77.15, 0.777}, {"THA", "Asia", "Thailand", "2021-01-13", 
  10991., 0., 193.571, 67., 0., 0., 157.464, 0., 2.773, 0.96, 0., 0., 1.05, 
  "", "", "", "", "", "", "", "", 27749., 1.964753*^6, 28.148, 0.398, 29538., 
  0.423, 0.008, 125., "tests performed", "", "", "", "", "", "", "", "", "", 
  63.89, 6.9799978*^7, 135.132, 40.1, 11.373, 6.89, 16277.671, 0.1, 109.861, 
  7.04, 1.9, 38.8, 90.67, 2.1, 77.15, 0.777}, {"THA", "Asia", "Thailand", 
  "2021-01-14", 11450., 459., 229.857, 69., 2., 0.286, 164.04, 6.576, 3.293, 
  0.989, 0.029, 0.004, 1.09, "", "", "", "", "", "", "", "", 31615., 
  1.996368*^6, 28.601, 0.453, 29391., 0.421, 0.008, 125., "tests performed", 
  "", "", "", "", "", "", "", "", "", 63.89, 6.9799978*^7, 135.132, 40.1, 
  11.373, 6.89, 16277.671, 0.1, 109.861, 7.04, 1.9, 38.8, 90.67, 2.1, 77.15, 
  0.777}, {"THA", "Asia", "Thailand", "2021-01-15", 11680., 230., 232.429, 
  70., 1., 0.429, 167.335, 3.295, 3.33, 1.003, 0.014, 0.006, 1.08, "", "", 
  "", "", "", "", "", "", 29315., 2.025683*^6, 29.021, 0.42, 28536., 0.409, 
  0.007, 142.9, "tests performed", "", "", "", "", "", "", "", "", "", 58.33, 
  6.9799978*^7, 135.132, 40.1, 11.373, 6.89, 16277.671, 0.1, 109.861, 7.04, 
  1.9, 38.8, 90.67, 2.1, 77.15, 0.777}, {"THA", "Asia", "Thailand", 
  "2021-01-16", 12054., 374., 250.857, 70., 0., 0.429, 172.693, 5.358, 3.594, 
  1.003, 0., 0.006, 1.09, "", "", "", "", "", "", "", "", 21176., 
  2.046859*^6, 29.325, 0.303, 27573., 0.395, 0.006, 166.7, "tests performed", 
  "", "", "", "", "", "", "", "", "", 53.7, 6.9799978*^7, 135.132, 40.1, 
  11.373, 6.89, 16277.671, 0.1, 109.861, 7.04, 1.9, 38.8, 90.67, 2.1, 77.15, 
  0.777}, {"THA", "Asia", "Thailand", "2021-01-17", 12423., 369., 268., 70., 
  0., 0.429, 177.98, 5.287, 3.84, 1.003, 0., 0.006, 1.08, "", "", "", "", "", 
  "", "", "", 13891., 2.06075*^6, 29.524, 0.199, 27010., 0.387, 0.005, 200., 
  "tests performed", "", "", "", "", "", "", "", "", "", 53.7, 6.9799978*^7, 
  135.132, 40.1, 11.373, 6.89, 16277.671, 0.1, 109.861, 7.04, 1.9, 38.8, 
  90.67, 2.1, 77.15, 0.777}, {"THA", "Asia", "Thailand", "2021-01-18", 
  12594., 171., 251.429, 70., 0., 0.429, 180.43, 2.45, 3.602, 1.003, 0., 
  0.006, 1.07, "", "", "", "", "", "", "", "", 19737., 2.080487*^6, 29.806, 
  0.283, 24673., 0.353, 0.005, 200., "tests performed", "", "", "", "", "", 
  "", "", "", "", 53.7, 6.9799978*^7, 135.132, 40.1, 11.373, 6.89, 16277.671, 
  0.1, 109.861, 7.04, 1.9, 38.8, 90.67, 2.1, 77.15, 0.777}, 
 {"THA", "Asia", "Thailand", "2021-01-19", 12653., 59., 237.429, 71., 1., 
  0.571, 181.275, 0.845, 3.402, 1.017, 0.014, 0.008, 1.09, "", "", "", "", 
  "", "", "", "", 28470., 2.108957*^6, 30.214, 0.408, 24565., 0.352, 0.005, 
  200., "tests performed", "", "", "", "", "", "", "", "", "", 62.04, 
  6.9799978*^7, 135.132, 40.1, 11.373, 6.89, 16277.671, 0.1, 109.861, 7.04, 
  1.9, 38.8, 90.67, 2.1, 77.15, 0.777}, {"THA", "Asia", "Thailand", 
  "2021-01-20", 12795., 142., 257.714, 71., 0., 0.571, 183.31, 2.034, 3.692, 
  1.017, 0., 0.008, 1.13, "", "", "", "", "", "", "", "", 24951., 
  2.133908*^6, 30.572, 0.357, 24165., 0.346, 0.005, 200., "tests performed", 
  "", "", "", "", "", "", "", "", "", 62.04, 6.9799978*^7, 135.132, 40.1, 
  11.373, 6.89, 16277.671, 0.1, 109.861, 7.04, 1.9, 38.8, 90.67, 2.1, 77.15, 
  0.777}, {"THA", "Asia", "Thailand", "2021-01-21", 12795., 0., 192.143, 71., 
  0., 0.286, 183.31, 0., 2.753, 1.017, 0., 0.004, 1.18, "", "", "", "", "", 
  "", "", "", 24937., 2.158845*^6, 30.929, 0.357, 23211., 0.333, 0.006, 
  166.7, "tests performed", "", "", "", "", "", "", "", "", "", 62.04, 
  6.9799978*^7, 135.132, 40.1, 11.373, 6.89, 16277.671, 0.1, 109.861, 7.04, 
  1.9, 38.8, 90.67, 2.1, 77.15, 0.777}, {"THA", "Asia", "Thailand", 
  "2021-01-22", 13104., 309., 203.429, 71., 0., 0.143, 187.736, 4.427, 2.914, 
  1.017, 0., 0.002, 1.28, "", "", "", "", "", "", "", "", 27128., 
  2.185973*^6, 31.318, 0.389, 22899., 0.328, 0.005, 200., "tests performed", 
  "", "", "", "", "", "", "", "", "", 58.33, 6.9799978*^7, 135.132, 40.1, 
  11.373, 6.89, 16277.671, 0.1, 109.861, 7.04, 1.9, 38.8, 90.67, 2.1, 77.15, 
  0.777}, {"THA", "Asia", "Thailand", "2021-01-23", 13302., 198., 178.286, 
  72., 1., 0.286, 190.573, 2.837, 2.554, 1.032, 0.014, 0.004, 1.38, "", "", 
  "", "", "", "", "", "", 18171., 2.204144*^6, 31.578, 0.26, 22469., 0.322, 
  0.007, 142.9, "tests performed", "", "", "", "", "", "", "", "", "", 58.33, 
  6.9799978*^7, 135.132, 40.1, 11.373, 6.89, 16277.671, 0.1, 109.861, 7.04, 
  1.9, 38.8, 90.67, 2.1, 77.15, 0.777}, {"THA", "Asia", "Thailand", 
  "2021-01-24", 13500., 198., 153.857, 73., 1., 0.429, 193.41, 2.837, 2.204, 
  1.046, 0.014, 0.006, 1.49, "", "", "", "", "", "", "", "", 10182., 
  2.214326*^6, 31.724, 0.146, 21939., 0.314, 0.007, 142.9, "tests performed", 
  "", "", "", "", "", "", "", "", "", 52.78, 6.9799978*^7, 135.132, 40.1, 
  11.373, 6.89, 16277.671, 0.1, 109.861, 7.04, 1.9, 38.8, 90.67, 2.1, 77.15, 
  0.777}, {"THA", "Asia", "Thailand", "2021-01-25", 14646., 1146., 293.143, 
  75., 2., 0.714, 209.828, 16.418, 4.2, 1.074, 0.029, 0.01, 1.62, "", "", "", 
  "", "", "", "", "", 17462., 2.231788*^6, 31.974, 0.25, 21614., 0.31, 0.007, 
  142.9, "tests performed", "", "", "", "", "", "", "", "", "", 52.78, 
  6.9799978*^7, 135.132, 40.1, 11.373, 6.89, 16277.671, 0.1, 109.861, 7.04, 
  1.9, 38.8, 90.67, 2.1, 77.15, 0.777}, {"THA", "Asia", "Thailand", 
  "2021-01-26", 14646., 0., 284.714, 75., 0., 0.571, 209.828, 0., 4.079, 
  1.074, 0., 0.008, 1.62, "", "", "", "", "", "", "", "", 24097., 
  2.255885*^6, 32.319, 0.345, 20990., 0.301, 0.007, 142.9, "tests performed", 
  "", "", "", "", "", "", "", "", "", 52.78, 6.9799978*^7, 135.132, 40.1, 
  11.373, 6.89, 16277.671, 0.1, 109.861, 7.04, 1.9, 38.8, 90.67, 2.1, 77.15, 
  0.777}, {"THA", "Asia", "Thailand", "2021-01-27", 15465., 819., 381.429, 
  76., 1., 0.714, 221.562, 11.734, 5.465, 1.089, 0.014, 0.01, 1.66, "", "", 
  "", "", "", "", "", "", 25215., 2.2811*^6, 32.681, 0.361, 21027., 0.301, 
  0.008, 125., "tests performed", "", "", "", "", "", "", "", "", "", 52.78, 
  6.9799978*^7, 135.132, 40.1, 11.373, 6.89, 16277.671, 0.1, 109.861, 7.04, 
  1.9, 38.8, 90.67, 2.1, 77.15, 0.777}, {"THA", "Asia", "Thailand", 
  "2021-01-28", 16221., 756., 489.429, 76., 0., 0.714, 232.393, 10.831, 
  7.012, 1.089, 0., 0.01, 1.65, "", "", "", "", "", "", "", "", 22839., 
  2.303939*^6, 33.008, 0.327, 20728., 0.297, 0.008, 125., "tests performed", 
  "", "", "", "", "", "", "", "", "", 52.78, 6.9799978*^7, 135.132, 40.1, 
  11.373, 6.89, 16277.671, 0.1, 109.861, 7.04, 1.9, 38.8, 90.67, 2.1, 77.15, 
  0.777}, {"THA", "Asia", "Thailand", "2021-01-29", 17953., 1732., 692.714, 
  77., 1., 0.857, 257.206, 24.814, 9.924, 1.103, 0.014, 0.012, 1.62, "", "", 
  "", "", "", "", "", "", 20112., 2.324051*^6, 33.296, 0.288, 19725., 0.283, 
  0.009, 111.1, "tests performed", "", "", "", "", "", "", "", "", "", 52.78, 
  6.9799978*^7, 135.132, 40.1, 11.373, 6.89, 16277.671, 0.1, 109.861, 7.04, 
  1.9, 38.8, 90.67, 2.1, 77.15, 0.777}, {"THA", "Asia", "Thailand", 
  "2021-01-30", 18782., 829., 782.857, 77., 0., 0.714, 269.083, 11.877, 
  11.216, 1.103, 0., 0.01, 1.5, "", "", "", "", "", "", "", "", 21634., 
  2.345685*^6, 33.606, 0.31, 20220., 0.29, 0.007, 142.9, "tests performed", 
  "", "", "", "", "", "", "", "", "", 52.78, 6.9799978*^7, 135.132, 40.1, 
  11.373, 6.89, 16277.671, 0.1, 109.861, 7.04, 1.9, 38.8, 90.67, 2.1, 77.15, 
  0.777}, {"THA", "Asia", "Thailand", "2021-01-31", 19618., 836., 874., 77., 
  0., 0.571, 281.06, 11.977, 12.521, 1.103, 0., 0.008, 1.38, "", "", "", "", 
  "", "", "", "", 14738., 2.360423*^6, 33.817, 0.211, 20871., 0.299, 0.008, 
  125., "tests performed", "", "", "", "", "", "", "", "", "", 52.78, 
  6.9799978*^7, 135.132, 40.1, 11.373, 6.89, 16277.671, 0.1, 109.861, 7.04, 
  1.9, 38.8, 90.67, 2.1, 77.15, 0.777}, {"THA", "Asia", "Thailand", 
  "2021-02-01", 20454., 836., 829.714, 79., 2., 0.571, 293.037, 11.977, 
  11.887, 1.132, 0.029, 0.008, 1.28, "", "", "", "", "", "", "", "", 17360., 
  2.377783*^6, 34.066, 0.249, 20856., 0.299, 0.009, 111.1, "tests performed", 
  "", "", "", "", "", "", "", "", "", 44.44, 6.9799978*^7, 135.132, 40.1, 
  11.373, 6.89, 16277.671, 0.1, 109.861, 7.04, 1.9, 38.8, 90.67, 2.1, 77.15, 
  0.777}, {"THA", "Asia", "Thailand", "2021-02-02", 21249., 795., 943.286, 
  79., 0., 0.571, 304.427, 11.39, 13.514, 1.132, 0., 0.008, 1.18, "", "", "", 
  "", "", "", "", "", 20603., 2.398386*^6, 34.361, 0.295, 20357., 0.292, 
  0.01, 100., "tests performed", "", "", "", "", "", "", "", "", "", 44.44, 
  6.9799978*^7, 135.132, 40.1, 11.373, 6.89, 16277.671, 0.1, 109.861, 7.04, 
  1.9, 38.8, 90.67, 2.1, 77.15, 0.777}, {"THA", "Asia", "Thailand", 
  "2021-02-03", 21249., 0., 826.286, 79., 0., 0.429, 304.427, 0., 11.838, 
  1.132, 0., 0.006, 1.08, "", "", "", "", "", "", "", "", 21226., 
  2.419612*^6, 34.665, 0.304, 19787., 0.283, 0.009, 111.1, "tests performed", 
  "", "", "", "", "", "", "", "", "", 44.44, 6.9799978*^7, 135.132, 40.1, 
  11.373, 6.89, 16277.671, 0.1, 109.861, 7.04, 1.9, 38.8, 90.67, 2.1, 77.15, 
  0.777}, {"THA", "Asia", "Thailand", "2021-02-04", 22058., 809., 833.857, 
  79., 0., 0.429, 316.017, 11.59, 11.946, 1.132, 0., 0.006, 1.02, "", "", "", 
  "", "", "", "", "", 21260., 2.440872*^6, 34.97, 0.305, 19562., 0.28, 0.009, 
  111.1, "tests performed", "", "", "", "", "", "", "", "", "", 40.74, 
  6.9799978*^7, 135.132, 40.1, 11.373, 6.89, 16277.671, 0.1, 109.861, 7.04, 
  1.9, 38.8, 90.67, 2.1, 77.15, 0.777}, {"THA", "Asia", "Thailand", 
  "2021-02-05", 23134., 1076., 740.143, 79., 0., 0.286, 331.433, 15.415, 
  10.604, 1.132, 0., 0.004, 0.94, "", "", "", "", "", "", "", "", 18727., 
  2.459599*^6, 35.238, 0.268, 19364., 0.277, 0.01, 100., "tests performed", 
  "", "", "", "", "", "", "", "", "", 40.74, 6.9799978*^7, 135.132, 40.1, 
  11.373, 6.89, 16277.671, 0.1, 109.861, 7.04, 1.9, 38.8, 90.67, 2.1, 77.15, 
  0.777}, {"THA", "Asia", "Thailand", "2021-02-06", 23371., 237., 655.571, 
  79., 0., 0.286, 334.828, 3.395, 9.392, 1.132, 0., 0.004, 0.83, "", "", "", 
  "", "", "", "", "", 16725., 2.476324*^6, 35.477, 0.24, 18663., 0.267, 0.01, 
  100., "tests performed", "", "", "", "", "", "", "", "", "", 40.74, 
  6.9799978*^7, 135.132, 40.1, 11.373, 6.89, 16277.671, 0.1, 109.861, 7.04, 
  1.9, 38.8, 90.67, 2.1, 77.15, 0.777}, {"THA", "Asia", "Thailand", 
  "2021-02-07", 23557., 186., 562.714, 79., 0., 0.286, 337.493, 2.665, 8.062, 
  1.132, 0., 0.004, 0.75, "", "", "", "", "", "", "", "", 9822., 2.486146*^6, 
  35.618, 0.141, 17960., 0.257, 0.009, 111.1, "tests performed", "", "", "", 
  "", "", "", "", "", "", 40.74, 6.9799978*^7, 135.132, 40.1, 11.373, 6.89, 
  16277.671, 0.1, 109.861, 7.04, 1.9, 38.8, 90.67, 2.1, 77.15, 0.777}, 
 {"THA", "Asia", "Thailand", "2021-02-08", 23557., 0., 443.286, 79., 0., 0., 
  337.493, 0., 6.351, 1.132, 0., 0., 0.68, "", "", "", "", "", "", "", "", 
  13144., 2.49929*^6, 35.806, 0.188, 17358., 0.249, 0.008, 125., 
  "tests performed", "", "", "", "", "", "", "", "", "", 40.74, 6.9799978*^7, 
  135.132, 40.1, 11.373, 6.89, 16277.671, 0.1, 109.861, 7.04, 1.9, 38.8, 
  90.67, 2.1, 77.15, 0.777}, {"THA", "Asia", "Thailand", "2021-02-09", 
  23746., 189., 356.714, 79., 0., 0., 340.201, 2.708, 5.111, 1.132, 0., 0., 
  0.66, "", "", "", "", "", "", "", "", 16518., 2.515808*^6, 36.043, 0.237, 
  16775., 0.24, 0.008, 125., "tests performed", "", "", "", "", "", "", "", 
  "", "", 40.74, 6.9799978*^7, 135.132, 40.1, 11.373, 6.89, 16277.671, 0.1, 
  109.861, 7.04, 1.9, 38.8, 90.67, 2.1, 77.15, 0.777}, 
 {"THA", "Asia", "Thailand", "2021-02-10", 24104., 358., 407.857, 80., 1., 
  0.143, 345.33, 5.129, 5.843, 1.146, 0.014, 0.002, 0.63, "", "", "", "", "", 
  "", "", "", 17535., 2.533343*^6, 36.294, 0.251, 16247., 0.233, 0.009, 
  111.1, "tests performed", "", "", "", "", "", "", "", "", "", 41.67, 
  6.9799978*^7, 135.132, 40.1, 11.373, 6.89, 16277.671, 0.1, 109.861, 7.04, 
  1.9, 38.8, 90.67, 2.1, 77.15, 0.777}, {"THA", "Asia", "Thailand", 
  "2021-02-11", 24279., 175., 317.286, 80., 0., 0.143, 347.837, 2.507, 4.546, 
  1.146, 0., 0.002, 0.59, "", "", "", "", "", "", "", "", 17280., 
  2.550623*^6, 36.542, 0.248, 15679., 0.225, 0.009, 111.1, "tests performed", 
  "", "", "", "", "", "", "", "", "", 41.67, 6.9799978*^7, 135.132, 40.1, 
  11.373, 6.89, 16277.671, 0.1, 109.861, 7.04, 1.9, 38.8, 90.67, 2.1, 77.15, 
  0.777}, {"THA", "Asia", "Thailand", "2021-02-12", 24279., 0., 163.571, 80., 
  0., 0.143, 347.837, 0., 2.343, 1.146, 0., 0.002, 0.56, "", "", "", "", "", 
  "", "", "", 13501., 2.564124*^6, 36.735, 0.193, 14932., 0.214, 0.009, 
  111.1, "tests performed", "", "", "", "", "", "", "", "", "", 41.67, 
  6.9799978*^7, 135.132, 40.1, 11.373, 6.89, 16277.671, 0.1, 109.861, 7.04, 
  1.9, 38.8, 90.67, 2.1, 77.15, 0.777}, {"THA", "Asia", "Thailand", 
  "2021-02-13", 24405., 126., 147.714, 80., 0., 0.143, 349.642, 1.805, 2.116, 
  1.146, 0., 0.002, 0.55, "", "", "", "", "", "", "", "", 7299., 2.571423*^6, 
  36.84, 0.105, 13586., 0.195, 0.012, 83.3, "tests performed", "", "", "", 
  "", "", "", "", "", "", 41.67, 6.9799978*^7, 135.132, 40.1, 11.373, 6.89, 
  16277.671, 0.1, 109.861, 7.04, 1.9, 38.8, 90.67, 2.1, 77.15, 0.777}, 
 {"THA", "Asia", "Thailand", "2021-02-14", 24571., 166., 144.857, 80., 0., 
  0.143, 352.02, 2.378, 2.075, 1.146, 0., 0.002, 0.54, "", "", "", "", "", 
  "", "", "", 7241., 2.578664*^6, 36.944, 0.104, 13217., 0.189, 0.015, 66.7, 
  "tests performed", "", "", "", "", "", "", "", "", "", 41.67, 6.9799978*^7, 
  135.132, 40.1, 11.373, 6.89, 16277.671, 0.1, 109.861, 7.04, 1.9, 38.8, 
  90.67, 2.1, 77.15, 0.777}, {"THA", "Asia", "Thailand", "2021-02-15", 
  24714., 143., 165.286, 82., 2., 0.429, 354.069, 2.049, 2.368, 1.175, 0.029, 
  0.006, 0.55, "", "", "", "", "", "", "", "", 12679., 2.591343*^6, 37.125, 
  0.182, 13150., 0.188, 0.015, 66.7, "tests performed", "", "", "", "", "", 
  "", "", "", "", 41.67, 6.9799978*^7, 135.132, 40.1, 11.373, 6.89, 
  16277.671, 0.1, 109.861, 7.04, 1.9, 38.8, 90.67, 2.1, 77.15, 0.777}, 
 {"THA", "Asia", "Thailand", "2021-02-16", 24786., 72., 148.571, 82., 0., 
  0.429, 355.1, 1.032, 2.129, 1.175, 0., 0.006, 0.55, "", "", "", "", "", "", 
  "", "", 16669., 2.608012*^6, 37.364, 0.239, 13172., 0.189, 0.016, 62.5, 
  "tests performed", "", "", "", "", "", "", "", "", "", 41.67, 6.9799978*^7, 
  135.132, 40.1, 11.373, 6.89, 16277.671, 0.1, 109.861, 7.04, 1.9, 38.8, 
  90.67, 2.1, 77.15, 0.777}, {"THA", "Asia", "Thailand", "2021-02-17", 
  24961., 175., 122.429, 82., 0., 0.286, 357.608, 2.507, 1.754, 1.175, 0., 
  0.004, 0.57, "", "", "", "", "", "", "", "", 16423., 2.624435*^6, 37.599, 
  0.235, 13013., 0.186, 0.016, 62.5, "tests performed", "", "", "", "", "", 
  "", "", "", "", 41.67, 6.9799978*^7, 135.132, 40.1, 11.373, 6.89, 
  16277.671, 0.1, 109.861, 7.04, 1.9, 38.8, 90.67, 2.1, 77.15, 0.777}, 
 {"THA", "Asia", "Thailand", "2021-02-18", 25111., 150., 118.857, 83., 1., 
  0.429, 359.757, 2.149, 1.703, 1.189, 0.014, 0.006, 0.57, "", "", "", "", 
  "", "", "", "", 17121., 2.641556*^6, 37.845, 0.245, 12990., 0.186, 0.016, 
  62.5, "tests performed", "", "", "", "", "", "", "", "", "", 41.67, 
  6.9799978*^7, 135.132, 40.1, 11.373, 6.89, 16277.671, 0.1, 109.861, 7.04, 
  1.9, 38.8, 90.67, 2.1, 77.15, 0.777}, {"THA", "Asia", "Thailand", 
  "2021-02-19", 25241., 130., 137.429, 83., 0., 0.429, 361.619, 1.862, 1.969, 
  1.189, 0., 0.006, 0.57, "", "", "", "", "", "", "", "", 18920., 
  2.660476*^6, 38.116, 0.271, 13765., 0.197, 0.014, 71.4, "tests performed", 
  "", "", "", "", "", "", "", "", "", 41.67, 6.9799978*^7, 135.132, 40.1, 
  11.373, 6.89, 16277.671, 0.1, 109.861, 7.04, 1.9, 38.8, 90.67, 2.1, 77.15, 
  0.777}, {"THA", "Asia", "Thailand", "2021-02-20", 25323., 82., 131.143, 
  83., 0., 0.429, 362.794, 1.175, 1.879, 1.189, 0., 0.006, 0.57, "", "", "", 
  "", "", "", "", "", 10277., 2.670753*^6, 38.263, 0.147, 14190., 0.203, 
  0.012, 83.3, "tests performed", "", "", "", "", "", "", "", "", "", 41.67, 
  6.9799978*^7, 135.132, 40.1, 11.373, 6.89, 16277.671, 0.1, 109.861, 7.04, 
  1.9, 38.8, 90.67, 2.1, 77.15, 0.777}, {"THA", "Asia", "Thailand", 
  "2021-02-21", 25504., 181., 133.286, 83., 0., 0.429, 365.387, 2.593, 1.91, 
  1.189, 0., 0.006, 0.57, "", "", "", "", "", "", "", "", 11022., 
  2.681775*^6, 38.421, 0.158, 14730., 0.211, 0.008, 125., "tests performed", 
  "", "", "", "", "", "", "", "", "", 41.67, 6.9799978*^7, 135.132, 40.1, 
  11.373, 6.89, 16277.671, 0.1, 109.861, 7.04, 1.9, 38.8, 90.67, 2.1, 77.15, 
  0.777}, {"THA", "Asia", "Thailand", "2021-02-22", 25504., 0., 112.857, 83., 
  0., 0.143, 365.387, 0., 1.617, 1.189, 0., 0.002, 0.57, "", "", "", "", "", 
  "", "", "", 17541., 2.699316*^6, 38.672, 0.251, 15425., 0.221, 0.007, 
  142.9, "tests performed", "", "", "", "", "", "", "", "", "", 41.67, 
  6.9799978*^7, 135.132, 40.1, 11.373, 6.89, 16277.671, 0.1, 109.861, 7.04, 
  1.9, 38.8, 90.67, 2.1, 77.15, 0.777}, {"THA", "Asia", "Thailand", 
  "2021-02-23", 25692., 188., 129.429, 83., 0., 0.143, 368.08, 2.693, 1.854, 
  1.189, 0., 0.002, 0.59, "", "", "", "", "", "", "", "", 20627., 
  2.719943*^6, 38.968, 0.296, 15990., 0.229, 0.007, 142.9, "tests performed", 
  "", "", "", "", "", "", "", "", "", 52.78, 6.9799978*^7, 135.132, 40.1, 
  11.373, 6.89, 16277.671, 0.1, 109.861, 7.04, 1.9, 38.8, 90.67, 2.1, 77.15, 
  0.777}, {"THA", "Asia", "Thailand", "2021-02-24", 25692., 0., 104.429, 83., 
  0., 0.143, 368.08, 0., 1.496, 1.189, 0., 0.002, 0.58, "", "", "", "", "", 
  "", "", "", 23919., 2.743862*^6, 39.31, 0.343, 17061., 0.244, 0.006, 166.7, 
  "tests performed", "", "", "", "", "", "", "", "", "", 52.78, 6.9799978*^7, 
  135.132, 40.1, 11.373, 6.89, 16277.671, 0.1, 109.861, 7.04, 1.9, 38.8, 
  90.67, 2.1, 77.15, 0.777}, {"THA", "Asia", "Thailand", "2021-02-25", 
  25764., 72., 93.286, 83., 0., 0., 369.112, 1.032, 1.336, 1.189, 0., 0., 
  0.59, "", "", "", "", "", "", "", "", 19315., 2.763177*^6, 39.587, 0.277, 
  17374., 0.249, 0.006, 166.7, "tests performed", "", "", "", "", "", "", "", 
  "", "", 52.78, 6.9799978*^7, 135.132, 40.1, 11.373, 6.89, 16277.671, 0.1, 
  109.861, 7.04, 1.9, 38.8, 90.67, 2.1, 77.15, 0.777}, 
 {"THA", "Asia", "Thailand", "2021-02-26", 25809., 45., 81.143, 83., 0., 0., 
  369.757, 0.645, 1.163, 1.189, 0., 0., 0.6, "", "", "", "", "", "", "", "", 
  14077., 2.777254*^6, 39.789, 0.202, 16683., 0.239, 0.006, 166.7, 
  "tests performed", "", "", "", "", "", "", "", "", "", 52.78, 6.9799978*^7, 
  135.132, 40.1, 11.373, 6.89, 16277.671, 0.1, 109.861, 7.04, 1.9, 38.8, 
  90.67, 2.1, 77.15, 0.777}, {"THA", "Asia", "Thailand", "2021-02-27", 
  25951., 142., 89.714, 83., 0., 0., 371.791, 2.034, 1.285, 1.189, 0., 0., 
  0.62, "", "", "", "", "", "", "", "", 9457., 2.786711*^6, 39.924, 0.135, 
  16565., 0.237, 0.006, 166.7, "tests performed", 0., 0., "", "", "", 0., 0., 
  "", "", 52.78, 6.9799978*^7, 135.132, 40.1, 11.373, 6.89, 16277.671, 0.1, 
  109.861, 7.04, 1.9, 38.8, 90.67, 2.1, 77.15, 0.777}, 
 {"THA", "Asia", "Thailand", "2021-02-28", 26031., 80., 75.286, 83., 0., 0., 
  372.937, 1.146, 1.079, 1.189, 0., 0., 0.62, "", "", "", "", "", "", "", "", 
  6041., 2.792752*^6, 40.011, 0.087, 15854., 0.227, 0.006, 166.7, 
  "tests performed", "", "", "", "", 160., "", "", "", 2., 52.78, 
  6.9799978*^7, 135.132, 40.1, 11.373, 6.89, 16277.671, 0.1, 109.861, 7.04, 
  1.9, 38.8, 90.67, 2.1, 77.15, 0.777}, {"THA", "Asia", "Thailand", 
  "2021-03-01", 26031., 0., 75.286, 83., 0., 0., 372.937, 0., 1.079, 1.189, 
  0., 0., 0.63, "", "", "", "", "", "", "", "", 12993., 2.805745*^6, 40.197, 
  0.186, 15204., 0.218, 0.006, 166.7, "tests performed", 319., 319., "", "", 
  160., 0., 0., "", 2., 47.22, 6.9799978*^7, 135.132, 40.1, 11.373, 6.89, 
  16277.671, 0.1, 109.861, 7.04, 1.9, 38.8, 90.67, 2.1, 77.15, 0.777}, 
 {"THA", "Asia", "Thailand", "2021-03-02", 26073., 42., 54.429, 84., 1., 
  0.143, 373.539, 0.602, 0.78, 1.203, 0.014, 0.002, 0.65, "", "", "", "", "", 
  "", "", "", 18111., 2.823856*^6, 40.456, 0.259, 14845., 0.213, 0.006, 
  166.7, "tests performed", 7262., 7262., "", 6943., 2421., 0.01, 0.01, "", 
  35., 47.22, 6.9799978*^7, 135.132, 40.1, 11.373, 6.89, 16277.671, 0.1, 
  109.861, 7.04, 1.9, 38.8, 90.67, 2.1, 77.15, 0.777}, 
 {"THA", "Asia", "Thailand", "2021-03-03", 26108., 35., 59.429, 85., 1., 
  0.286, 374.04, 0.501, 0.851, 1.218, 0.014, 0.004, 0.7, "", "", "", "", "", 
  "", "", "", 17366., 2.841222*^6, 40.705, 0.249, 13909., 0.199, 0.006, 
  166.7, "tests performed", "", "", "", "", 2639., "", "", "", 38., 47.22, 
  6.9799978*^7, 135.132, 40.1, 11.373, 6.89, 16277.671, 0.1, 109.861, 7.04, 
  1.9, 38.8, 90.67, 2.1, 77.15, 0.777}, {"THA", "Asia", "Thailand", 
  "2021-03-04", 26162., 54., 56.857, 85., 0., 0.286, 374.814, 0.774, 0.815, 
  1.218, 0., 0.004, 0.74, "", "", "", "", "", "", "", "", 18576., 
  2.859798*^6, 40.971, 0.266, 13803., 0.198, 0.006, 166.7, "tests performed", 
  "", "", "", "", 2770., "", "", "", 40., 47.22, 6.9799978*^7, 135.132, 40.1, 
  11.373, 6.89, 16277.671, 0.1, 109.861, 7.04, 1.9, 38.8, 90.67, 2.1, 77.15, 
  0.777}, {"THA", "Asia", "Thailand", "2021-03-05", 26241., 79., 61.714, 85., 
  0., 0.286, 375.946, 1.132, 0.884, 1.218, 0., 0.004, 0.79, "", "", "", "", 
  "", "", "", "", 15761., 2.875559*^6, 41.197, 0.226, 14044., 0.201, 0.006, 
  166.7, "tests performed", "", "", "", "", 2858., "", "", "", 41., 47.22, 
  6.9799978*^7, 135.132, 40.1, 11.373, 6.89, 16277.671, 0.1, 109.861, 7.04, 
  1.9, 38.8, 90.67, 2.1, 77.15, 0.777}, {"THA", "Asia", "Thailand", 
  "2021-03-06", 26305., 64., 50.571, 85., 0., 0.286, 376.863, 0.917, 0.725, 
  1.218, 0., 0.004, 0.83, "", "", "", "", "", "", "", "", 11063., 
  2.886622*^6, 41.356, 0.158, 14273., 0.204, 0.005, 200., "tests performed", 
  "", "", "", "", 2920., "", "", "", 42., 47.22, 6.9799978*^7, 135.132, 40.1, 
  11.373, 6.89, 16277.671, 0.1, 109.861, 7.04, 1.9, 38.8, 90.67, 2.1, 77.15, 
  0.777}, {"THA", "Asia", "Thailand", "2021-03-07", 26441., 136., 58.571, 
  85., 0., 0.286, 378.811, 1.948, 0.839, 1.218, 0., 0.004, 0.87, "", "", "", 
  "", "", "", "", "", 8254., 2.894876*^6, 41.474, 0.118, 14589., 0.209, 
  0.005, 200., "tests performed", "", "", "", "", 3368., "", "", "", 48., 
  47.22, 6.9799978*^7, 135.132, 40.1, 11.373, 6.89, 16277.671, 0.1, 109.861, 
  7.04, 1.9, 38.8, 90.67, 2.1, 77.15, 0.777}, {"THA", "Asia", "Thailand", 
  "2021-03-08", 26441., 0., 58.571, 85., 0., 0.286, 378.811, 0., 0.839, 
  1.218, 0., 0.004, 0.89, "", "", "", "", "", "", "", "", 12445., 
  2.907321*^6, 41.652, 0.178, 14511., 0.208, 0.005, 200., "tests performed", 
  "", "", "", "", 3816., "", "", "", 55., 47.22, 6.9799978*^7, 135.132, 40.1, 
  11.373, 6.89, 16277.671, 0.1, 109.861, 7.04, 1.9, 38.8, 90.67, 2.1, 77.15, 
  0.777}, {"THA", "Asia", "Thailand", "2021-03-09", 26501., 60., 61.143, 85., 
  0., 0.143, 379.671, 0.86, 0.876, 1.218, 0., 0.002, 0.92, "", "", "", "", 
  "", "", "", "", 16501., 2.923822*^6, 41.889, 0.236, 14281., 0.205, 0.005, 
  200., "tests performed", "", "", "", "", 3295., "", "", "", 47., 47.22, 
  6.9799978*^7, 135.132, 40.1, 11.373, 6.89, 16277.671, 0.1, 109.861, 7.04, 
  1.9, 38.8, 90.67, 2.1, 77.15, 0.777}, {"THA", "Asia", "Thailand", 
  "2021-03-10", 26540., 39., 61.714, 85., 0., 0., 380.229, 0.559, 0.884, 
  1.218, 0., 0., 0.98, "", "", "", "", "", "", "", "", 17383., 2.941205*^6, 
  42.138, 0.249, 14283., 0.205, 0.005, 200., "tests performed", 33621., 
  33621., "", "", 3295., 0.05, 0.05, "", 47., 47.22, 6.9799978*^7, 135.132, 
  40.1, 11.373, 6.89, 16277.671, 0.1, 109.861, 7.04, 1.9, 38.8, 90.67, 2.1, 
  77.15, 0.777}, {"THA", "Asia", "Thailand", "2021-03-11", 26598., 58., 
  62.286, 85., 0., 0., 381.06, 0.831, 0.892, 1.218, 0., 0., 1.04, "", "", "", 
  "", "", "", "", "", 15521., 2.956726*^6, 42.36, 0.222, 13847., 0.198, 
  0.006, 166.7, "tests performed", "", "", "", "", 3787., "", "", "", 54., 
  47.22, 6.9799978*^7, 135.132, 40.1, 11.373, 6.89, 16277.671, 0.1, 109.861, 
  7.04, 1.9, 38.8, 90.67, 2.1, 77.15, 0.777}, {"THA", "Asia", "Thailand", 
  "2021-03-12", 26679., 81., 62.571, 85., 0., 0., 382.221, 1.16, 0.896, 
  1.218, 0., 0., 1.11, "", "", "", "", "", "", "", "", 15044., 2.97177*^6, 
  42.576, 0.216, 13744., 0.197, 0.006, 166.7, "tests performed", "", "", "", 
  "", 4279., "", "", "", 61., 47.22, 6.9799978*^7, 135.132, 40.1, 11.373, 
  6.89, 16277.671, 0.1, 109.861, 7.04, 1.9, 38.8, 90.67, 2.1, 77.15, 0.777}, 
 {"THA", "Asia", "Thailand", "2021-03-13", 26757., 78., 64.571, 86., 1., 
  0.143, 383.338, 1.117, 0.925, 1.232, 0.014, 0.002, 1.17, "", "", "", "", 
  "", "", "", "", 11303., 2.983073*^6, 42.737, 0.162, 13779., 0.197, 0.007, 
  142.9, "tests performed", 53842., 53842., "", "", 4772., 0.08, 0.08, "", 
  68., 47.22, 6.9799978*^7, 135.132, 40.1, 11.373, 6.89, 16277.671, 0.1, 
  109.861, 7.04, 1.9, 38.8, 90.67, 2.1, 77.15, 0.777}, 
 {"THA", "Asia", "Thailand", "2021-03-14", 26927., 170., 69.429, 87., 1., 
  0.286, 385.774, 2.436, 0.995, 1.246, 0.014, 0.004, 1.24, "", "", "", "", 
  "", "", "", "", 8484., 2.991557*^6, 42.859, 0.122, 13812., 0.198, 0.007, 
  142.9, "tests performed", "", "", "", "", 4927., "", "", "", 71., 47.22, 
  6.9799978*^7, 135.132, 40.1, 11.373, 6.89, 16277.671, 0.1, 109.861, 7.04, 
  1.9, 38.8, 90.67, 2.1, 77.15, 0.777}, {"THA", "Asia", "Thailand", 
  "2021-03-15", 27005., 78., 80.571, 87., 0., 0.286, 386.891, 1.117, 1.154, 
  1.246, 0., 0.004, 1.27, "", "", "", "", "", "", "", "", 17095., 
  3.008652*^6, 43.104, 0.245, 14476., 0.207, 0.008, 125., "tests performed", 
  "", "", "", "", 5082., "", "", "", 73., 47.22, 6.9799978*^7, 135.132, 40.1, 
  11.373, 6.89, 16277.671, 0.1, 109.861, 7.04, 1.9, 38.8, 90.67, 2.1, 77.15, 
  0.777}, {"THA", "Asia", "Thailand", "2021-03-16", 27154., 149., 93.286, 
  88., 1., 0.429, 389.026, 2.135, 1.336, 1.261, 0.014, 0.006, 1.29, "", "", 
  "", "", "", "", "", "", 20141., 3.028793*^6, 43.392, 0.289, 14996., 0.215, 
  0.009, 111.1, "tests performed", "", "", "", "", 5238., "", "", "", 75., 
  47.22, 6.9799978*^7, 135.132, 40.1, 11.373, 6.89, 16277.671, 0.1, 109.861, 
  7.04, 1.9, 38.8, 90.67, 2.1, 77.15, 0.777}, {"THA", "Asia", "Thailand", 
  "2021-03-17", 27402., 248., 123.143, 89., 1., 0.571, 392.579, 3.553, 1.764, 
  1.275, 0.014, 0.008, 1.31, "", "", "", "", "", "", "", "", 18726., 
  3.047519*^6, 43.661, 0.268, 15188., 0.218, 0.008, 125., "tests performed", 
  "", "", "", "", 5393., "", "", "", 77., 47.22, 6.9799978*^7, 135.132, 40.1, 
  11.373, 6.89, 16277.671, 0.1, 109.861, 7.04, 1.9, 38.8, 90.67, 2.1, 77.15, 
  0.777}, {"THA", "Asia", "Thailand", "2021-03-18", 27494., 92., 128., 89., 
  0., 0.571, 393.897, 1.318, 1.834, 1.275, 0., 0.008, 1.27, "", "", "", "", 
  "", "", "", "", 19697., 3.067216*^6, 43.943, 0.282, 15784., 0.226, 0.008, 
  125., "tests performed", "", "", "", "", 5056., "", "", "", 72., 47.22, 
  6.9799978*^7, 135.132, 40.1, 11.373, 6.89, 16277.671, 0.1, 109.861, 7.04, 
  1.9, 38.8, 90.67, 2.1, 77.15, 0.777}, {"THA", "Asia", "Thailand", 
  "2021-03-19", 27594., 100., 130.714, 90., 1., 0.714, 395.33, 1.433, 1.873, 
  1.289, 0.014, 0.01, 1.24, "", "", "", "", "", "", "", "", 18317., 
  3.085533*^6, 44.205, 0.262, 16252., 0.233, 0.008, 125., "tests performed", 
  "", "", "", "", 4719., "", "", "", 68., 47.22, 6.9799978*^7, 135.132, 40.1, 
  11.373, 6.89, 16277.671, 0.1, 109.861, 7.04, 1.9, 38.8, 90.67, 2.1, 77.15, 
  0.777}, {"THA", "Asia", "Thailand", "2021-03-20", 27713., 119., 136.571, 
  90., 0., 0.571, 397.035, 1.705, 1.957, 1.289, 0., 0.008, 1.23, "", "", "", 
  "", "", "", "", "", 16202., 3.101735*^6, 44.437, 0.232, 16952., 0.243, 
  0.008, 125., "tests performed", "", "", "", "", 4383., "", "", "", 63., 
  47.22, 6.9799978*^7, 135.132, 40.1, 11.373, 6.89, 16277.671, 0.1, 109.861, 
  7.04, 1.9, 38.8, 90.67, 2.1, 77.15, 0.777}, {"THA", "Asia", "Thailand", 
  "2021-03-21", 27803., 90., 125.143, 90., 0., 0.429, 398.324, 1.289, 1.793, 
  1.289, 0., 0.006, 1.22, "", "", "", "", "", "", "", "", 11474., 
  3.113209*^6, 44.602, 0.164, 17379., 0.249, 0.01, 100., "tests performed", 
  "", "", "", "", 4383., "", "", "", 63., 47.22, 6.9799978*^7, 135.132, 40.1, 
  11.373, 6.89, 16277.671, 0.1, 109.861, 7.04, 1.9, 38.8, 90.67, 2.1, 77.15, 
  0.777}, {"THA", "Asia", "Thailand", "2021-03-22", 27876., 73., 124.429, 
  91., 1., 0.571, 399.37, 1.046, 1.783, 1.304, 0.014, 0.008, 1.25, "", "", 
  "", "", "", "", "", "", 19887., 3.133096*^6, 44.887, 0.285, 17778., 0.255, 
  0.009, 111.1, "tests performed", "", "", "", "", 4383., "", "", "", 63., 
  47.22, 6.9799978*^7, 135.132, 40.1, 11.373, 6.89, 16277.671, 0.1, 109.861, 
  7.04, 1.9, 38.8, 90.67, 2.1, 77.15, 0.777}, {"THA", "Asia", "Thailand", 
  "2021-03-23", 28346., 470., 170.286, 92., 1., 0.571, 406.103, 6.734, 2.44, 
  1.318, 0.014, 0.008, 1.28, "", "", "", "", "", "", "", "", 20802., 
  3.153898*^6, 45.185, 0.298, 17872., 0.256, 0.008, 125., "tests performed", 
  "", "", "", "", 4383., "", "", "", 63., 47.22, 6.9799978*^7, 135.132, 40.1, 
  11.373, 6.89, 16277.671, 0.1, 109.861, 7.04, 1.9, 38.8, 90.67, 2.1, 77.15, 
  0.777}, {"THA", "Asia", "Thailand", "2021-03-24", 28443., 97., 148.714, 
  92., 0., 0.429, 407.493, 1.39, 2.131, 1.318, 0., 0.006, 1.19, "", "", "", 
  "", "", "", "", "", 23231., 3.177129*^6, 45.518, 0.333, 18516., 0.265, 
  0.007, 142.9, "tests performed", 102050., 96188., 5862., "", 4383., 0.15, 
  0.14, 0.01, 63., 47.22, 6.9799978*^7, 135.132, 40.1, 11.373, 6.89, 
  16277.671, 0.1, 109.861, 7.04, 1.9, 38.8, 90.67, 2.1, 77.15, 0.777}, 
 {"THA", "Asia", "Thailand", "2021-03-25", 28443., 0., 135.571, 92., 0., 
  0.429, 407.493, 0., 1.942, 1.318, 0., 0.006, 1.11, "", "", "", "", "", "", 
  "", "", 17915., 3.195044*^6, 45.774, 0.257, 18261., 0.262, 0.008, 125., 
  "tests performed", "", "", "", "", 5624., "", "", "", 81., 47.22, 
  6.9799978*^7, 135.132, 40.1, 11.373, 6.89, 16277.671, 0.1, 109.861, 7.04, 
  1.9, 38.8, 90.67, 2.1, 77.15, 0.777}, {"THA", "Asia", "Thailand", 
  "2021-03-26", 28577., 134., 140.429, 92., 0., 0.286, 409.413, 1.92, 2.012, 
  1.318, 0., 0.004, 1.08, "", "", "", "", "", "", "", "", 16790., 
  3.211834*^6, 46.015, 0.241, 18043., 0.258, 0.009, 111.1, "tests performed", 
  "", "", "", "", 6865., "", "", "", 98., 47.22, 6.9799978*^7, 135.132, 40.1, 
  11.373, 6.89, 16277.671, 0.1, 109.861, 7.04, 1.9, 38.8, 90.67, 2.1, 77.15, 
  0.777}, {"THA", "Asia", "Thailand", "2021-03-27", 28657., 80., 134.857, 
  93., 1., 0.429, 410.559, 1.146, 1.932, 1.332, 0.014, 0.006, 1.04, "", "", 
  "", "", "", "", "", "", 12317., 3.224151*^6, 46.191, 0.176, 17488., 0.251, 
  0.009, 111.1, "tests performed", "", "", "", "", 8106., "", "", "", 116., 
  47.22, 6.9799978*^7, 135.132, 40.1, 11.373, 6.89, 16277.671, 0.1, 109.861, 
  7.04, 1.9, 38.8, 90.67, 2.1, 77.15, 0.777}, {"THA", "Asia", "Thailand", 
  "2021-03-28", 28734., 77., 133., 94., 1., 0.571, 411.662, 1.103, 1.905, 
  1.347, 0.014, 0.008, 1.03, "", "", "", "", "", "", "", "", 8253., 
  3.232404*^6, 46.31, 0.118, 17028., 0.244, 0.006, 166.7, "tests performed", 
  "", "", "", "", 9347., "", "", "", 134., 47.22, 6.9799978*^7, 135.132, 
  40.1, 11.373, 6.89, 16277.671, 0.1, 109.861, 7.04, 1.9, 38.8, 90.67, 2.1, 
  77.15, 0.777}, {"THA", "Asia", "Thailand", "2021-03-29", 28773., 39., 
  128.143, 94., 0., 0.429, 412.221, 0.559, 1.836, 1.347, 0., 0.006, 1.04, "", 
  "", "", "", "", "", "", "", 16748., 3.249152*^6, 46.549, 0.24, 16579., 
  0.238, 0.006, 166.7, "tests performed", "", "", "", "", 10589., "", "", "", 
  152., 47.22, 6.9799978*^7, 135.132, 40.1, 11.373, 6.89, 16277.671, 0.1, 
  109.861, 7.04, 1.9, 38.8, 90.67, 2.1, 77.15, 0.777}, 
 {"THA", "Asia", "Thailand", "2021-03-30", 28821., 48., 67.857, 94., 0., 
  0.286, 412.908, 0.688, 0.972, 1.347, 0., 0.004, 1.06, "", "", "", "", "", 
  "", "", "", 16443., 3.265595*^6, 46.785, 0.236, 15957., 0.229, 0.006, 
  166.7, "tests performed", 180477., 151413., 29064., "", 11830., 0.26, 0.22, 
  0.04, 169., 47.22, 6.9799978*^7, 135.132, 40.1, 11.373, 6.89, 16277.671, 
  0.1, 109.861, 7.04, 1.9, 38.8, 90.67, 2.1, 77.15, 0.777}, 
 {"THA", "Asia", "Thailand", "2021-03-31", 28863., 42., 60., 94., 0., 0.286, 
  413.51, 0.602, 0.86, 1.347, 0., 0.004, 1.12, "", "", "", "", "", "", "", 
  "", 18094., 3.283689*^6, 47.044, 0.259, 15223., 0.218, 0.007, 142.9, 
  "tests performed", "", "", "", "", 12930., "", "", "", 185., 47.22, 
  6.9799978*^7, 135.132, 40.1, 11.373, 6.89, 16277.671, 0.1, 109.861, 7.04, 
  1.9, 38.8, 90.67, 2.1, 77.15, 0.777}, {"THA", "Asia", "Thailand", 
  "2021-04-01", 28889., 26., 63.714, 94., 0., 0.286, 413.883, 0.372, 0.913, 
  1.347, 0., 0.004, 1.2, "", "", "", "", "", "", "", "", 18156., 3.301845*^6, 
  47.304, 0.26, 15257., 0.219, 0.007, 142.9, "tests performed", 204642., 
  167235., 37407., "", 12789., 0.29, 0.24, 0.05, 183., 47.22, 6.9799978*^7, 
  135.132, 40.1, 11.373, 6.89, 16277.671, 0.1, 109.861, 7.04, 1.9, 38.8, 
  90.67, 2.1, 77.15, 0.777}, {"THA", "Asia", "Thailand", "2021-04-02", 
  28947., 58., 52.857, 94., 0., 0.286, 414.714, 0.831, 0.757, 1.347, 0., 
  0.004, 1.31, "", "", "", "", "", "", "", "", 16259., 3.318104*^6, 47.537, 
  0.233, 15181., 0.217, 0.006, 166.7, "tests performed", 231882., 189666., 
  42216., 27240., 14813., 0.33, 0.27, 0.06, 212., 47.22, 6.9799978*^7, 
  135.132, 40.1, 11.373, 6.89, 16277.671, 0.1, 109.861, 7.04, 1.9, 38.8, 
  90.67, 2.1, 77.15, 0.777}, {"THA", "Asia", "Thailand", "2021-04-03", 
  29031., 84., 53.429, 95., 1., 0.286, 415.917, 1.203, 0.765, 1.361, 0.014, 
  0.004, 1.45, "", "", "", "", "", "", "", "", 15951., 3.334055*^6, 47.766, 
  0.229, 15701., 0.225, 0.006, 166.7, "tests performed", 244254., 201864., 
  42390., 12372., 14713., 0.35, 0.29, 0.06, 211., 47.22, 6.9799978*^7, 
  135.132, 40.1, 11.373, 6.89, 16277.671, 0.1, 109.861, 7.04, 1.9, 38.8, 
  90.67, 2.1, 77.15, 0.777}, {"THA", "Asia", "Thailand", "2021-04-04", 
  29127., 96., 56.143, 95., 0., 0.143, 417.292, 1.375, 0.804, 1.361, 0., 
  0.002, 1.61, "", "", "", "", "", "", "", "", 9583., 3.343638*^6, 47.903, 
  0.137, 15891., 0.228, 0.007, 142.9, "tests performed", 257484., 213948., 
  43536., 13230., 14736., 0.37, 0.31, 0.06, 211., 47.22, 6.9799978*^7, 
  135.132, 40.1, 11.373, 6.89, 16277.671, 0.1, 109.861, 7.04, 1.9, 38.8, 
  90.67, 2.1, 77.15, 0.777}, {"THA", "Asia", "Thailand", "2021-04-05", 
  29321., 194., 78.286, 95., 0., 0.143, 420.072, 2.779, 1.122, 1.361, 0., 
  0.002, 1.78, "", "", "", "", "", "", "", "", 19926., 3.363564*^6, 48.189, 
  0.285, 16345., 0.234, 0.01, 100., "tests performed", 294881., 247850., 
  47031., 37397., 18211., 0.42, 0.36, 0.07, 261., 47.22, 6.9799978*^7, 
  135.132, 40.1, 11.373, 6.89, 16277.671, 0.1, 109.861, 7.04, 1.9, 38.8, 
  90.67, 2.1, 77.15, 0.777}, {"THA", "Asia", "Thailand", "2021-04-06", 
  29571., 250., 107.143, 95., 0., 0.143, 423.653, 3.582, 1.535, 1.361, 0., 
  0.002, 1.92, "", "", "", "", "", "", "", "", 23626., 3.38719*^6, 48.527, 
  0.338, 17371., 0.249, 0.014, 71.4, "tests performed", 323989., 274354., 
  49635., 29108., 20502., 0.46, 0.39, 0.07, 294., 47.22, 6.9799978*^7, 
  135.132, 40.1, 11.373, 6.89, 16277.671, 0.1, 109.861, 7.04, 1.9, 38.8, 
  90.67, 2.1, 77.15, 0.777}, {"THA", "Asia", "Thailand", "2021-04-07", 
  29905., 334., 148.857, 95., 0., 0.143, 428.439, 4.785, 2.133, 1.361, 0., 
  0.002, 2.04, "", "", "", "", "", "", "", "", 33732., 3.420922*^6, 49.01, 
  0.483, 19605., 0.281, 0.018, 55.6, "tests performed", 391752., 336808., 
  54944., 67763., 28456., 0.56, 0.48, 0.08, 408., 47.22, 6.9799978*^7, 
  135.132, 40.1, 11.373, 6.89, 16277.671, 0.1, 109.861, 7.04, 1.9, 38.8, 
  90.67, 2.1, 77.15, 0.777}, {"THA", "Asia", "Thailand", "2021-04-08", 
  30310., 405., 203., 95., 0., 0.143, 434.241, 5.802, 2.908, 1.361, 0., 
  0.002, 2.13, "", "", "", "", "", "", "", "", 39209., 3.460131*^6, 49.572, 
  0.562, 22612., 0.324, 0.021, 47.6, "tests performed", 466374., 405911., 
  60463., 74622., 37390., 0.67, 0.58, 0.09, 536., 47.22, 6.9799978*^7, 
  135.132, 40.1, 11.373, 6.89, 16277.671, 0.1, 109.861, 7.04, 1.9, 38.8, 
  90.67, 2.1, 77.15, 0.777}, {"THA", "Asia", "Thailand", "2021-04-09", 
  30869., 559., 274.571, 96., 1., 0.286, 442.249, 8.009, 3.934, 1.375, 0.014, 
  0.004, 2.18, "", "", "", "", "", "", "", "", 45099., 3.50523*^6, 50.218, 
  0.646, 26732., 0.383, 0.025, 40., "tests performed", 537380., 470301., 
  67079., 71006., 43643., 0.77, 0.67, 0.1, 625., 47.22, 6.9799978*^7, 
  135.132, 40.1, 11.373, 6.89, 16277.671, 0.1, 109.861, 7.04, 1.9, 38.8, 
  90.67, 2.1, 77.15, 0.777}, {"THA", "Asia", "Thailand", "2021-04-10", 
  31658., 789., 375.286, 97., 1., 0.286, 453.553, 11.304, 5.377, 1.39, 0.014, 
  0.004, 2.21, "", "", "", "", "", "", "", "", 44640., 3.54987*^6, 50.858, 
  0.64, 30831., 0.442, 0.027, 37., "tests performed", 555396., 485957., 
  69439., 18016., 44449., 0.8, 0.7, 0.1, 637., 47.22, 6.9799978*^7, 135.132, 
  40.1, 11.373, 6.89, 16277.671, 0.1, 109.861, 7.04, 1.9, 38.8, 90.67, 2.1, 
  77.15, 0.777}, {"THA", "Asia", "Thailand", "2021-04-11", 32625., 967., 
  499.714, 97., 0., 0.286, 467.407, 13.854, 7.159, 1.39, 0., 0.004, 2.19, "", 
  "", "", "", "", "", "", "", 36082., 3.585952*^6, 51.375, 0.517, 34616., 
  0.496, 0.03, 33.3, "tests performed", 570052., 498791., 71261., 14656., 
  44653., 0.82, 0.71, 0.1, 640., 47.22, 6.9799978*^7, 135.132, 40.1, 11.373, 
  6.89, 16277.671, 0.1, 109.861, 7.04, 1.9, 38.8, 90.67, 2.1, 77.15, 0.777}, 
 {"THA", "Asia", "Thailand", "2021-04-12", 33610., 985., 612.714, 97., 0., 
  0.286, 481.519, 14.112, 8.778, 1.39, 0., 0.004, 2.14, "", "", "", "", "", 
  "", "", "", 49776., 3.635728*^6, 52.088, 0.713, 38881., 0.557, 0.032, 31.2, 
  "tests performed", 578532., 505215., 73317., 8480., 40522., 0.83, 0.72, 
  0.11, 581., 47.22, 6.9799978*^7, 135.132, 40.1, 11.373, 6.89, 16277.671, 
  0.1, 109.861, 7.04, 1.9, 38.8, 90.67, 2.1, 77.15, 0.777}, 
 {"THA", "Asia", "Thailand", "2021-04-13", 34575., 965., 714.857, 97., 0., 
  0.286, 495.344, 13.825, 10.242, 1.39, 0., 0.004, 2.09, "", "", "", "", "", 
  "", "", "", 48220., 3.683948*^6, 52.779, 0.691, 42394., 0.607, 0.034, 29.4, 
  "tests performed", 579305., 505744., 73561., 773., 36474., 0.83, 0.72, 
  0.11, 523., 47.22, 6.9799978*^7, 135.132, 40.1, 11.373, 6.89, 16277.671, 
  0.1, 109.861, 7.04, 1.9, 38.8, 90.67, 2.1, 77.15, 0.777}, 
 {"THA", "Asia", "Thailand", "2021-04-14", 35910., 1335., 857.857, 97., 0., 
  0.286, 514.47, 19.126, 12.29, 1.39, 0., 0.004, 2.04, "", "", "", "", "", 
  "", "", "", 45238., 3.729186*^6, 53.427, 0.648, 44038., 0.631, 0.037, 27., 
  "tests performed", "", "", "", "", 27274., "", "", "", 391., 47.22, 
  6.9799978*^7, 135.132, 40.1, 11.373, 6.89, 16277.671, 0.1, 109.861, 7.04, 
  1.9, 38.8, 90.67, 2.1, 77.15, 0.777}, {"THA", "Asia", "Thailand", 
  "2021-04-15", 37453., 1543., 1020.429, 97., 0., 0.286, 536.576, 22.106, 
  14.619, 1.39, 0., 0.004, 1.97, "", "", "", "", "", "", "", "", 48021., 
  3.777207*^6, 54.115, 0.688, 45297., 0.649, 0.039, 25.6, "tests performed", 
  586032., 510456., 75576., "", 17094., 0.84, 0.73, 0.11, 245., 47.22, 
  6.9799978*^7, 135.132, 40.1, 11.373, 6.89, 16277.671, 0.1, 109.861, 7.04, 
  1.9, 38.8, 90.67, 2.1, 77.15, 0.777}, {"THA", "Asia", "Thailand", 
  "2021-04-16", 39038., 1585., 1167., 97., 0., 0.143, 559.284, 22.708, 
  16.719, 1.39, 0., 0.002, 1.89, "", "", "", "", "", "", "", "", 52644., 
  3.829851*^6, 54.869, 0.754, 46374., 0.664, 0.04, 25., "tests performed", 
  605259., 523830., 81429., 19227., 9697., 0.87, 0.75, 0.12, 139., 47.22, 
  6.9799978*^7, 135.132, 40.1, 11.373, 6.89, 16277.671, 0.1, 109.861, 7.04, 
  1.9, 38.8, 90.67, 2.1, 77.15, 0.777}, {"THA", "Asia", "Thailand", 
  "2021-04-17", 40585., 1547., 1275.286, 99., 2., 0.286, 581.447, 22.163, 
  18.271, 1.418, 0.029, 0.004, 1.81, "", "", "", "", "", "", "", "", 55365., 
  3.885216*^6, 55.662, 0.793, 47907., 0.686, 0.041, 24.4, "tests performed", 
  608521., 526706., 81815., 3262., 7589., 0.87, 0.75, 0.12, 109., 47.22, 
  6.9799978*^7, 135.132, 40.1, 11.373, 6.89, 16277.671, 0.1, 109.861, 7.04, 
  1.9, 38.8, 90.67, 2.1, 77.15, 0.777}, {"THA", "Asia", "Thailand", 
  "2021-04-18", 42352., 1767., 1389.571, 101., 2., 0.571, 606.762, 25.315, 
  19.908, 1.447, 0.029, 0.008, 1.73, "", "", "", "", "", "", "", "", 56582., 
  3.941798*^6, 56.473, 0.811, 50835., 0.728, 0.041, 24.4, "tests performed", 
  618583., 535925., 82658., 10062., 6933., 0.89, 0.77, 0.12, 99., 56.48, 
  6.9799978*^7, 135.132, 40.1, 11.373, 6.89, 16277.671, 0.1, 109.861, 7.04, 
  1.9, 38.8, 90.67, 2.1, 77.15, 0.777}, {"THA", "Asia", "Thailand", 
  "2021-04-19", 43742., 1390., 1447.429, 104., 3., 1., 626.676, 19.914, 
  20.737, 1.49, 0.043, 0.014, 1.66, "", "", "", "", "", "", "", "", 62560., 
  4.004358*^6, 57.369, 0.896, 52661., 0.754, 0.039, 25.6, "tests performed", 
  666210., 571825., 94385., 47627., 12525., 0.95, 0.82, 0.14, 179., 56.48, 
  6.9799978*^7, 135.132, 40.1, 11.373, 6.89, 16277.671, 0.1, 109.861, 7.04, 
  1.9, 38.8, 90.67, 2.1, 77.15, 0.777}, {"THA", "Asia", "Thailand", 
  "2021-04-20", 45185., 1443., 1515.714, 108., 4., 1.571, 647.35, 20.673, 
  21.715, 1.547, 0.057, 0.023, 1.6, "", "", "", "", "", "", "", "", 73316., 
  4.077674*^6, 58.419, 1.05, 56247., 0.806, 0.038, 26.3, "tests performed", 
  712610., 604947., 107663., 46400., 19044., 1.02, 0.87, 0.15, 273., 56.48, 
  6.9799978*^7, 135.132, 40.1, 11.373, 6.89, 16277.671, 0.1, 109.861, 7.04, 
  1.9, 38.8, 90.67, 2.1, 77.15, 0.777}, {"THA", "Asia", "Thailand", 
  "2021-04-21", 46643., 1458., 1533.286, 110., 2., 1.857, 668.238, 20.888, 
  21.967, 1.576, 0.029, 0.027, 1.55, "", "", "", "", "", "", "", "", 72516., 
  4.15019*^6, 59.458, 1.039, 60143., 0.862, 0.036, 27.8, "tests performed", 
  864840., 746617., 118223., 152230., 40310., 1.24, 1.07, 0.17, 578., 56.48, 
  6.9799978*^7, 135.132, 40.1, 11.373, 6.89, 16277.671, 0.1, 109.861, 7.04, 
  1.9, 38.8, 90.67, 2.1, 77.15, 0.777}, {"THA", "Asia", "Thailand", 
  "2021-04-22", 48113., 1470., 1522.857, 117., 7., 2.857, 689.298, 21.06, 
  21.817, 1.676, 0.1, 0.041, 1.52, "", "", "", "", "", "", "", "", 71529., 
  4.221719*^6, 60.483, 1.025, 63502., 0.91, 0.035, 28.6, "tests performed", 
  964825., 834082., 130743., 99985., 54113., 1.38, 1.19, 0.19, 775., 56.48, 
  6.9799978*^7, 135.132, 40.1, 11.373, 6.89, 16277.671, 0.1, 109.861, 7.04, 
  1.9, 38.8, 90.67, 2.1, 77.15, 0.777}, {"THA", "Asia", "Thailand", 
  "2021-04-23", 50183., 2070., 1592.143, 121., 4., 3.429, 718.954, 29.656, 
  22.81, 1.734, 0.057, 0.049, 1.5, "", "", "", "", "", "", "", "", 69999., 
  4.291718*^6, 61.486, 1.003, 65981., 0.945, 0.035, 28.6, "tests performed", 
  1.095445*^6, 934449., 160996., 130620., 70027., 1.57, 1.34, 0.23, 1003., 
  56.48, 6.9799978*^7, 135.132, 40.1, 11.373, 6.89, 16277.671, 0.1, 109.861, 
  7.04, 1.9, 38.8, 90.67, 2.1, 77.15, 0.777}, {"THA", "Asia", "Thailand", 
  "2021-04-24", 53022., 2839., 1776.714, 129., 8., 4.286, 759.628, 40.673, 
  25.454, 1.848, 0.115, 0.061, 1.47, "", "", "", "", "", "", "", "", 60262., 
  4.35198*^6, 62.349, 0.863, 66681., 0.955, 0.035, 28.6, "tests performed", 
  1.124153*^6, 949124., 175029., 28708., 73662., 1.61, 1.36, 0.25, 1055., 
  56.48, 6.9799978*^7, 135.132, 40.1, 11.373, 6.89, 16277.671, 0.1, 109.861, 
  7.04, 1.9, 38.8, 90.67, 2.1, 77.15, 0.777}, {"THA", "Asia", "Thailand", 
  "2021-04-25", 55460., 2438., 1872.571, 140., 11., 5.571, 794.556, 34.928, 
  26.828, 2.006, 0.158, 0.08, 1.42, "", "", "", "", "", "", "", "", 60236., 
  4.412216*^6, 63.212, 0.863, 67203., 0.963, 0.035, 28.6, "tests performed", 
  1.149666*^6, 972204., 177462., 25513., 75869., 1.65, 1.39, 0.25, 1087., 
  56.48, 6.9799978*^7, 135.132, 40.1, 11.373, 6.89, 16277.671, 0.1, 109.861, 
  7.04, 1.9, 38.8, 90.67, 2.1, 77.15, 0.777}, {"THA", "Asia", "Thailand", 
  "2021-04-26", 57508., 2048., 1966.571, 148., 8., 6.286, 823.897, 29.341, 
  28.174, 2.12, 0.115, 0.09, 1.36, "", "", "", "", "", "", "", "", 63318., 
  4.475534*^6, 64.119, 0.907, 67311., 0.964, 0.035, 28.6, "tests performed", 
  1.227032*^6, 1.012388*^6, 214644., 77366., 80117., 1.76, 1.45, 0.31, 1148., 
  56.48, 6.9799978*^7, 135.132, 40.1, 11.373, 6.89, 16277.671, 0.1, 109.861, 
  7.04, 1.9, 38.8, 90.67, 2.1, 77.15, 0.777}, {"THA", "Asia", "Thailand", 
  "2021-04-27", 59688., 2180., 2071.857, 163., 15., 7.857, 855.129, 31.232, 
  29.683, 2.335, 0.215, 0.113, 1.32, "", "", "", "", "", "", "", "", 70449., 
  4.545983*^6, 65.129, 1.009, 66901., 0.958, 0.035, 28.6, "tests performed", 
  1.279713*^6, 1.03896*^6, 240753., 52681., 81015., 1.83, 1.49, 0.34, 1161., 
  59.26, 6.9799978*^7, 135.132, 40.1, 11.373, 6.89, 16277.671, 0.1, 109.861, 
  7.04, 1.9, 38.8, 90.67, 2.1, 77.15, 0.777}, {"THA", "Asia", "Thailand", 
  "2021-04-28", 61699., 2011., 2150.857, 178., 15., 9.714, 883.94, 28.811, 
  30.815, 2.55, 0.215, 0.139, 1.27, "", "", "", "", "", "", "", "", 69806., 
  4.615789*^6, 66.129, 1., 66514., 0.953, 0.036, 27.8, "tests performed", 
  1.344646*^6, 1.059721*^6, 284925., 64933., 68544., 1.93, 1.52, 0.41, 982., 
  59.26, 6.9799978*^7, 135.132, 40.1, 11.373, 6.89, 16277.671, 0.1, 109.861, 
  7.04, 1.9, 38.8, 90.67, 2.1, 77.15, 0.777}, {"THA", "Asia", "Thailand", 
  "2021-04-29", 63570., 1871., 2208.143, 188., 10., 10.143, 910.745, 26.805, 
  31.635, 2.693, 0.143, 0.145, 1.23, "", "", "", "", "", "", "", "", 71250., 
  4.687039*^6, 67.15, 1.021, 66474., 0.952, 0.036, 27.8, "tests performed", 
  1.411614*^6, 1.075756*^6, 335858., 66968., 63827., 2.02, 1.54, 0.48, 914., 
  59.26, 6.9799978*^7, 135.132, 40.1, 11.373, 6.89, 16277.671, 0.1, 109.861, 
  7.04, 1.9, 38.8, 90.67, 2.1, 77.15, 0.777}, {"THA", "Asia", "Thailand", 
  "2021-04-30", 65153., 1583., 2138.571, 203., 15., 11.714, 933.424, 22.679, 
  30.639, 2.908, 0.215, 0.168, 1.2, "", "", "", "", "", "", "", "", 68654., 
  4.755693*^6, 68.133, 0.984, 66282., 0.95, 0.036, 27.8, "tests performed", 
  1.477078*^6, 1.09523*^6, 381848., 65464., 54519., 2.12, 1.57, 0.55, 781., 
  59.26, 6.9799978*^7, 135.132, 40.1, 11.373, 6.89, 16277.671, 0.1, 109.861, 
  7.04, 1.9, 38.8, 90.67, 2.1, 77.15, 0.777}, {"THA", "Asia", "Thailand", 
  "2021-05-01", 67044., 1891., 2003.143, 224., 21., 13.571, 960.516, 27.092, 
  28.698, 3.209, 0.301, 0.194, 1.18, "", "", "", "", "", "", "", "", 57946., 
  4.813639*^6, 68.963, 0.83, 65951., 0.945, 0.035, 28.6, "tests performed", 
  1.484565*^6, 1.097862*^6, 386703., 7487., 51487., 2.13, 1.57, 0.55, 738., 
  59.26, 6.9799978*^7, 135.132, 40.1, 11.373, 6.89, 16277.671, 0.1, 109.861, 
  7.04, 1.9, 38.8, 90.67, 2.1, 77.15, 0.777}, {"THA", "Asia", "Thailand", 
  "2021-05-02", 68984., 1940., 1932., 245., 21., 15., 988.31, 27.794, 27.679, 
  3.51, 0.301, 0.215, 1.17, "", "", "", "", "", "", "", "", 47787., 
  4.861426*^6, 69.648, 0.685, 64173., 0.919, 0.036, 27.8, "tests performed", 
  1.486907*^6, 1.09946*^6, 387447., 2342., 48177., 2.13, 1.58, 0.56, 690., 
  59.26, 6.9799978*^7, 135.132, 40.1, 11.373, 6.89, 16277.671, 0.1, 109.861, 
  7.04, 1.9, 38.8, 90.67, 2.1, 77.15, 0.777}, {"THA", "Asia", "Thailand", 
  "2021-05-03", 71025., 2041., 1931., 276., 31., 18.286, 1017.55, 29.241, 
  27.665, 3.954, 0.444, 0.262, 1.16, "", "", "", "", "", "", "", "", 49558., 
  4.910984*^6, 70.358, 0.71, 62207., 0.891, 0.037, 27., "tests performed", 
  1.498617*^6, 1.106071*^6, 392546., 11710., 38798., 2.15, 1.58, 0.56, 556., 
  59.26, 6.9799978*^7, 135.132, 40.1, 11.373, 6.89, 16277.671, 0.1, 109.861, 
  7.04, 1.9, 38.8, 90.67, 2.1, 77.15, 0.777}, {"THA", "Asia", "Thailand", 
  "2021-05-04", 72788., 1763., 1871.429, 303., 27., 20., 1042.808, 25.258, 
  26.811, 4.341, 0.387, 0.287, 1.16, "", "", "", "", "", "", "", "", 58761., 
  4.969745*^6, 71.2, 0.842, 60537., 0.867, 0.038, 26.3, "tests performed", 
  1.573075*^6, 1.150564*^6, 422511., 74458., 41909., 2.25, 1.65, 0.61, 600., 
  59.26, 6.9799978*^7, 135.132, 40.1, 11.373, 6.89, 16277.671, 0.1, 109.861, 
  7.04, 1.9, 38.8, 90.67, 2.1, 77.15, 0.777}, {"THA", "Asia", "Thailand", 
  "2021-05-05", 74900., 2112., 1885.857, 318., 15., 20., 1073.066, 30.258, 
  27.018, 4.556, 0.215, 0.287, 1.16, "", "", "", "", "", "", "", "", 62287., 
  5.032032*^6, 72.092, 0.892, 59463., 0.852, 0.038, 26.3, "tests performed", 
  1.601833*^6, 1.167719*^6, 434114., 28758., 36741., 2.29, 1.67, 0.62, 526., 
  59.26, 6.9799978*^7, 135.132, 40.1, 11.373, 6.89, 16277.671, 0.1, 109.861, 
  7.04, 1.9, 38.8, 90.67, 2.1, 77.15, 0.777}, {"THA", "Asia", "Thailand", 
  "2021-05-06", 76811., 1911., 1891.571, 336., 18., 21.143, 1100.444, 27.378, 
  27.1, 4.814, 0.258, 0.303, 1.16, "", "", "", "", "", "", "", "", 69748., 
  5.10178*^6, 73.091, 0.999, 59249., 0.849, 0.037, 27., "tests performed", 
  1.651782*^6, 1.201258*^6, 450524., 49949., 34310., 2.37, 1.72, 0.65, 492., 
  59.26, 6.9799978*^7, 135.132, 40.1, 11.373, 6.89, 16277.671, 0.1, 109.861, 
  7.04, 1.9, 38.8, 90.67, 2.1, 77.15, 0.777}, {"THA", "Asia", "Thailand", 
  "2021-05-07", 78855., 2044., 1957.429, 363., 27., 22.857, 1129.728, 29.284, 
  28.043, 5.201, 0.387, 0.327, 1.17, "", "", "", "", "", "", "", "", 74866., 
  5.176646*^6, 74.164, 1.073, 60136., 0.862, 0.037, 27., "tests performed", 
  1.730488*^6, 1.262703*^6, 467785., 78706., 36201., 2.48, 1.81, 0.67, 519., 
  59.26, 6.9799978*^7, 135.132, 40.1, 11.373, 6.89, 16277.671, 0.1, 109.861, 
  7.04, 1.9, 38.8, 90.67, 2.1, 77.15, 0.777}, {"THA", "Asia", "Thailand", 
  "2021-05-08", 81274., 2419., 2032.857, 382., 19., 22.571, 1164.384, 34.656, 
  29.124, 5.473, 0.272, 0.323, 1.17, "", "", "", "", "", "", "", "", 59179., 
  5.235825*^6, 75.012, 0.848, 60312., 0.864, 0.037, 27., "tests performed", 
  1.74372*^6, 1.273666*^6, 470054., 13232., 37022., 2.5, 1.82, 0.67, 530., 
  59.26, 6.9799978*^7, 135.132, 40.1, 11.373, 6.89, 16277.671, 0.1, 109.861, 
  7.04, 1.9, 38.8, 90.67, 2.1, 77.15, 0.777}, {"THA", "Asia", "Thailand", 
  "2021-05-09", 83375., 2101., 2055.857, 399., 17., 22., 1194.485, 30.1, 
  29.454, 5.716, 0.244, 0.315, 1.18, "", "", "", "", "", "", "", "", 57449., 
  5.293274*^6, 75.835, 0.823, 61693., 0.884, 0.037, 27., "tests performed", 
  1.809894*^6, 1.29644*^6, 513454., 66174., 46141., 2.59, 1.86, 0.74, 661., 
  59.26, 6.9799978*^7, 135.132, 40.1, 11.373, 6.89, 16277.671, 0.1, 109.861, 
  7.04, 1.9, 38.8, 90.67, 2.1, 77.15, 0.777}, {"THA", "Asia", "Thailand", 
  "2021-05-10", 85005., 1630., 1997.143, 421., 22., 20.714, 1217.837, 23.352, 
  28.612, 6.032, 0.315, 0.297, 1.19, "", "", "", "", "", "", "", "", 52028., 
  5.345302*^6, 76.58, 0.745, 62045., 0.889, 0.037, 27., "tests performed", 
  1.898454*^6, 1.365992*^6, 532462., 88560., 57120., 2.72, 1.96, 0.76, 818., 
  59.26, 6.9799978*^7, 135.132, 40.1, 11.373, 6.89, 16277.671, 0.1, 109.861, 
  7.04, 1.9, 38.8, 90.67, 2.1, 77.15, 0.777}, {"THA", "Asia", "Thailand", 
  "2021-05-11", 86924., 1919., 2019.429, 452., 31., 21.286, 1245.33, 27.493, 
  28.932, 6.476, 0.444, 0.305, 1.23, "", "", "", "", "", "", "", "", 68188., 
  5.41349*^6, 77.557, 0.977, 63392., 0.908, 0.037, 27., "tests performed", 
  1.935565*^6, 1.372013*^6, 563552., 37111., 51784., 2.77, 1.97, 0.81, 742., 
  59.26, 6.9799978*^7, 135.132, 40.1, 11.373, 6.89, 16277.671, 0.1, 109.861, 
  7.04, 1.9, 38.8, 90.67, 2.1, 77.15, 0.777}, {"THA", "Asia", "Thailand", 
  "2021-05-12", 88907., 1983., 2001., 486., 34., 24., 1273.74, 28.41, 28.668, 
  6.963, 0.487, 0.344, 1.26, "", "", "", "", "", "", "", "", 72132., 
  5.485622*^6, 78.591, 1.033, 64799., 0.928, 0.037, 27., "tests performed", 
  2.040363*^6, 1.39513*^6, 645233., 104798., 62647., 2.92, 2., 0.92, 898., 
  59.26, 6.9799978*^7, 135.132, 40.1, 11.373, 6.89, 16277.671, 0.1, 109.861, 
  7.04, 1.9, 38.8, 90.67, 2.1, 77.15, 0.777}, {"THA", "Asia", "Thailand", 
  "2021-05-13", 93794., 4887., 2426.143, 518., 32., 26., 1343.754, 70.014, 
  34.759, 7.421, 0.458, 0.372, 1.31, "", "", "", "", "", "", "", "", 67738., 
  5.55336*^6, 79.561, 0.97, 64511., 0.924, 0.037, 27., "tests performed", 
  2.124732*^6, 1.416732*^6, 708300., 84369., 67564., 3.04, 2.03, 1.01, 968., 
  59.26, 6.9799978*^7, 135.132, 40.1, 11.373, 6.89, 16277.671, 0.1, 109.861, 
  7.04, 1.9, 38.8, 90.67, 2.1, 77.15, 0.777}, {"THA", "Asia", "Thailand", 
  "2021-05-14", 96050., 2256., 2456.429, 548., 30., 26.429, 1376.075, 32.321, 
  35.192, 7.851, 0.43, 0.379, 1.3, "", "", "", "", "", "", "", "", 67248., 
  5.620608*^6, 80.524, 0.963, 63423., 0.909, 0.037, 27., "tests performed", 
  "", "", "", "", 62967., "", "", "", 902., 59.26, 6.9799978*^7, 135.132, 
  40.1, 11.373, 6.89, 16277.671, 0.1, 109.861, 7.04, 1.9, 38.8, 90.67, 2.1, 
  77.15, 0.777}, {"THA", "Asia", "Thailand", "2021-05-15", 99145., 3095., 
  2553., 565., 17., 26.143, 1420.416, 44.341, 36.576, 8.095, 0.244, 0.375, 
  1.32, "", "", "", "", "", "", "", "", 52288., 5.672896*^6, 81.274, 0.749, 
  62439., 0.895, 0.037, 27., "tests performed", "", "", "", "", 67723., "", 
  "", "", 970., 59.26, 6.9799978*^7, 135.132, 40.1, 11.373, 6.89, 16277.671, 
  0.1, 109.861, 7.04, 1.9, 38.8, 90.67, 2.1, 77.15, 0.777}, 
 {"THA", "Asia", "Thailand", "2021-05-16", 101447., 2302., 2581.714, 589., 
  24., 27.143, 1453.396, 32.98, 36.987, 8.438, 0.344, 0.389, 1.33, "", "", 
  "", "", "", "", "", "", 56598., 5.729494*^6, 82.084, 0.811, 62317., 0.893, 
  0.037, 27., "tests performed", 2.264308*^6, 1.482702*^6, 781606., "", 
  64916., 3.24, 2.12, 1.12, 930., 59.26, 6.9799978*^7, 135.132, 40.1, 11.373, 
  6.89, 16277.671, 0.1, 109.861, 7.04, 1.9, 38.8, 90.67, 2.1, 77.15, 0.777}, 
 {"THA", "Asia", "Thailand", "2021-05-17", 111082., 9635., 3725.286, 614., 
  25., 27.571, 1591.433, 138.037, 53.371, 8.797, 0.358, 0.395, 1.36, "", "", 
  "", "", "", "", "", "", 54602., 5.784096*^6, 82.867, 0.782, 62685., 0.898, 
  0.036, 27.8, "tests performed", 2.340995*^6, 1.521034*^6, 819961., 76687., 
  63220., 3.35, 2.18, 1.17, 906., 59.26, 6.9799978*^7, 135.132, 40.1, 11.373, 
  6.89, 16277.671, 0.1, 109.861, 7.04, 1.9, 38.8, 90.67, 2.1, 77.15, 0.777}, 
 {"THA", "Asia", "Thailand", "2021-05-18", 113555., 2473., 3804.429, 649., 
  35., 28.143, 1626.863, 35.43, 54.505, 9.298, 0.501, 0.403, 1.29, "", "", 
  "", "", "", "", "", "", 67843., 5.851939*^6, 83.839, 0.972, 62636., 0.897, 
  0.037, 27., "tests performed", 2.445645*^6, 1.585773*^6, 859872., 104650., 
  72869., 3.5, 2.27, 1.23, 1044., 59.26, 6.9799978*^7, 135.132, 40.1, 11.373, 
  6.89, 16277.671, 0.1, 109.861, 7.04, 1.9, 38.8, 90.67, 2.1, 77.15, 0.777}, 
 {"THA", "Asia", "Thailand", "2021-05-19", 116949., 3394., 4006., 678., 29., 
  27.429, 1675.488, 48.625, 57.393, 9.713, 0.415, 0.393, 1.23, "", "", "", 
  "", "", "", "", "", 70541., 5.92248*^6, 84.849, 1.011, 62408., 0.894, 
  0.038, 26.3, "tests performed", 2.540116*^6, 1.647871*^6, 892245., 94471., 
  71393., 3.64, 2.36, 1.28, 1023., 59.26, 6.9799978*^7, 135.132, 40.1, 
  11.373, 6.89, 16277.671, 0.1, 109.861, 7.04, 1.9, 38.8, 90.67, 2.1, 77.15, 
  0.777}, {"THA", "Asia", "Thailand", "2021-05-20", 119585., 2636., 3684.429, 
  703., 25., 26.429, 1713.253, 37.765, 52.786, 10.072, 0.358, 0.379, 1.18, 
  "", "", "", "", "", "", "", "", 71500., 5.99398*^6, 85.874, 1.024, 62946., 
  0.902, 0.038, 26.3, "tests performed", 2.648256*^6, 1.726431*^6, 921825., 
  108140., 74789., 3.79, 2.47, 1.32, 1071., 59.26, 6.9799978*^7, 135.132, 
  40.1, 11.373, 6.89, 16277.671, 0.1, 109.861, 7.04, 1.9, 38.8, 90.67, 2.1, 
  77.15, 0.777}, {"THA", "Asia", "Thailand", "2021-05-21", 123066., 3481., 
  3859.429, 735., 32., 26.714, 1763.124, 49.871, 55.293, 10.53, 0.458, 0.383, 
  1.16, "", "", "", "", "", "", "", "", 75866., 6.069846*^6, 86.961, 1.087, 
  64177., 0.919, 0.039, 25.6, "tests performed", 2.811549*^6, 1.849393*^6, 
  962156., 163293., 91470., 4.03, 2.65, 1.38, 1310., 59.26, 6.9799978*^7, 
  135.132, 40.1, 11.373, 6.89, 16277.671, 0.1, 109.861, 7.04, 1.9, 38.8, 
  90.67, 2.1, 77.15, 0.777}, {"THA", "Asia", "Thailand", "2021-05-22", 
  126118., 3052., 3853.286, 759., 24., 27.714, 1806.849, 43.725, 55.205, 
  10.874, 0.344, 0.397, 1.13, "", "", "", "", "", "", "", "", 59202., 
  6.129048*^6, 87.809, 0.848, 65165., 0.934, 0.039, 25.6, "tests performed", 
  2.865091*^6, 1.898332*^6, 966759., 53542., 92473., 4.1, 2.72, 1.39, 1325., 
  59.26, 6.9799978*^7, 135.132, 40.1, 11.373, 6.89, 16277.671, 0.1, 109.861, 
  7.04, 1.9, 38.8, 90.67, 2.1, 77.15, 0.777}, {"THA", "Asia", "Thailand", 
  "2021-05-23", 129500., 3382., 4007.571, 776., 17., 26.714, 1855.301, 
  48.453, 57.415, 11.117, 0.244, 0.383, 1.11, "", "", "", "", "", "", "", "", 
  56191., 6.185239*^6, 88.614, 0.805, 65106., 0.933, 0.039, 25.6, 
  "tests performed", 2.910664*^6, 1.941565*^6, 969099., 45573., 92337., 4.17, 
  2.78, 1.39, 1323., 59.26, 6.9799978*^7, 135.132, 40.1, 11.373, 6.89, 
  16277.671, 0.1, 109.861, 7.04, 1.9, 38.8, 90.67, 2.1, 77.15, 0.777}, 
 {"THA", "Asia", "Thailand", "2021-05-24", 132213., 2713., 3018.714, 806., 
  30., 27.429, 1894.17, 38.868, 43.248, 11.547, 0.43, 0.393, 1.09, "", "", 
  "", "", "", "", "", "", 55982., 6.241221*^6, 89.416, 0.802, 65304., 0.936, 
  0.04, 25., "tests performed", 3.024313*^6, 2.044123*^6, 980190., 113649., 
  97617., 4.33, 2.93, 1.4, 1399., 59.26, 6.9799978*^7, 135.132, 40.1, 11.373, 
  6.89, 16277.671, 0.1, 109.861, 7.04, 1.9, 38.8, 90.67, 2.1, 77.15, 0.777}, 
 {"THA", "Asia", "Thailand", "2021-05-25", 135439., 3226., 3126.286, 832., 
  26., 26.143, 1940.387, 46.218, 44.789, 11.92, 0.372, 0.375, 1.1, "", "", 
  "", "", "", "", "", "", 82290., 6.323511*^6, 90.595, 1.179, 67367., 0.965, 
  0.039, 25.6, "tests performed", 3.147227*^6, 2.157609*^6, 989618., 122914., 
  100226., 4.51, 3.09, 1.42, 1436., 59.26, 6.9799978*^7, 135.132, 40.1, 
  11.373, 6.89, 16277.671, 0.1, 109.861, 7.04, 1.9, 38.8, 90.67, 2.1, 77.15, 
  0.777}, {"THA", "Asia", "Thailand", "2021-05-26", 137894., 2455., 2992.143, 
  873., 41., 27.857, 1975.559, 35.172, 42.867, 12.507, 0.587, 0.399, 1.1, "", 
  "", "", "", "", "", "", "", 66767., 6.390278*^6, 91.551, 0.957, 66828., 
  0.957, 0.04, 25., "tests performed", 3.208882*^6, 2.214721*^6, 994161., 
  61655., 95538., 4.6, 3.17, 1.42, 1369., 59.26, 6.9799978*^7, 135.132, 40.1, 
  11.373, 6.89, 16277.671, 0.1, 109.861, 7.04, 1.9, 38.8, 90.67, 2.1, 77.15, 
  0.777}, {"THA", "Asia", "Thailand", "2021-05-27", 143280., 5386., 3385., 
  920., 47., 31., 2052.723, 77.163, 48.496, 13.181, 0.673, 0.444, 1.11, "", 
  "", "", "", "", "", "", "", 73756., 6.464034*^6, 92.608, 1.057, 67151., 
  0.962, 0.056, 17.9, "tests performed", "", "", "", "", 101178., "", "", "", 
  1450., 59.26, 6.9799978*^7, 135.132, 40.1, 11.373, 6.89, 16277.671, 0.1, 
  109.861, 7.04, 1.9, 38.8, 90.67, 2.1, 77.15, 0.777}, 
 {"THA", "Asia", "Thailand", "2021-05-28", 147039., 3759., 3424.714, 954., 
  34., 31.286, 2106.577, 53.854, 49.065, 13.668, 0.487, 0.448, 1.1, "", "", 
  "", "", "", "", "", "", 75041., 6.539075*^6, 93.683, 1.075, 67033., 0.96, 
  0.058, 17.2, "tests performed", 3.504125*^6, 2.415903*^6, 1.088222*^6, "", 
  98939., 5.02, 3.46, 1.56, 1417., 59.26, 6.9799978*^7, 135.132, 40.1, 
  11.373, 6.89, 16277.671, 0.1, 109.861, 7.04, 1.9, 38.8, 90.67, 2.1, 77.15, 
  0.777}, {"THA", "Asia", "Thailand", "2021-05-29", 151842., 4803., 3674.857, 
  988., 34., 32.714, 2175.388, 68.811, 52.648, 14.155, 0.487, 0.469, 1.08, 
  "", "", "", "", "", "", "", "", 59695., 6.59877*^6, 94.538, 0.855, 67103., 
  0.961, 0.06, 16.7, "tests performed", 3.54833*^6, 2.453807*^6, 1.094523*^6, 
  44205., 97606., 5.08, 3.52, 1.57, 1398., 59.26, 6.9799978*^7, 135.132, 
  40.1, 11.373, 6.89, 16277.671, 0.1, 109.861, 7.04, 1.9, 38.8, 90.67, 2.1, 
  77.15, 0.777}, {"THA", "Asia", "Thailand", "2021-05-30", 156370., 4528., 
  3838.571, 1012., 24., 33.714, 2240.259, 64.871, 54.994, 14.499, 0.344, 
  0.483, 1.06, "", "", "", "", "", "", "", "", 58609., 6.657379*^6, 95.378, 
  0.84, 67449., 0.966, 0.06, 16.7, "tests performed", 3.609882*^6, 
  2.498929*^6, 1.110953*^6, 61552., 99888., 5.17, 3.58, 1.59, 1431., 59.26, 
  6.9799978*^7, 135.132, 40.1, 11.373, 6.89, 16277.671, 0.1, 109.861, 7.04, 
  1.9, 38.8, 90.67, 2.1, 77.15, 0.777}, {"THA", "Asia", "Thailand", 
  "2021-05-31", 159792., 3422., 3939.857, 1031., 19., 32.143, 2289.284, 
  49.026, 56.445, 14.771, 0.272, 0.46, 1.02, "", "", "", "", "", "", "", "", 
  55774., 6.713153*^6, 96.177, 0.799, 67419., 0.966, 0.063, 15.9, 
  "tests performed", "", "", "", "", 97477., "", "", "", 1397., 59.26, 
  6.9799978*^7, 135.132, 40.1, 11.373, 6.89, 16277.671, 0.1, 109.861, 7.04, 
  1.9, 38.8, 90.67, 2.1, 77.15, 0.777}, {"THA", "Asia", "Thailand", 
  "2021-06-01", 162022., 2230., 3797.571, 1069., 38., 33.857, 2321.233, 
  31.948, 54.406, 15.315, 0.544, 0.485, 1., "", "", "", "", "", "", "", "", 
  73725., 6.786878*^6, 97.233, 1.056, 66195., 0.948, 0.065, 15.4, 
  "tests performed", "", "", "", "", 93742., "", "", "", 1343., 59.26, 
  6.9799978*^7, 135.132, 40.1, 11.373, 6.89, 16277.671, 0.1, 109.861, 7.04, 
  1.9, 38.8, 90.67, 2.1, 77.15, 0.777}, {"THA", "Asia", "Thailand", 
  "2021-06-02", 165462., 3440., 3938.286, 1107., 38., 33.429, 2370.517, 
  49.284, 56.422, 15.86, 0.544, 0.479, 0.99, "", "", "", "", "", "", "", "", 
  63355., 6.850233*^6, 98.141, 0.908, 65708., 0.941, 0.065, 15.4, 
  "tests performed", "", "", "", "", 98759., "", "", "", 1415., 59.26, 
  6.9799978*^7, 135.132, 40.1, 11.373, 6.89, 16277.671, 0.1, 109.861, 7.04, 
  1.9, 38.8, 90.67, 2.1, 77.15, 0.777}, {"THA", "Asia", "Thailand", 
  "2021-06-03", 169348., 3886., 3724., 1146., 39., 32.286, 2426.19, 55.673, 
  53.352, 16.418, 0.559, 0.463, 0.98, "", "", "", "", "", "", "", "", 59196., 
  6.909429*^6, 98.989, 0.848, 63628., 0.912, 0.05, 20., "tests performed", 
  "", "", "", "", 91494., "", "", "", 1311., 59.26, 6.9799978*^7, 135.132, 
  40.1, 11.373, 6.89, 16277.671, 0.1, 109.861, 7.04, 1.9, 38.8, 90.67, 2.1, 
  77.15, 0.777}, {"THA", "Asia", "Thailand", "2021-06-04", 171978., 2630., 
  3562.714, 1177., 31., 31.857, 2463.869, 37.679, 51.042, 16.862, 0.444, 
  0.456, 0.96, "", "", "", "", "", "", "", "", 54968., 6.964397*^6, 99.776, 
  0.788, 60760., 0.87, 0.049, 20.4, "tests performed", "", "", "", "", 
  84230., "", "", "", 1207., 59.26, 6.9799978*^7, 135.132, 40.1, 11.373, 
  6.89, 16277.671, 0.1, 109.861, 7.04, 1.9, 38.8, 90.67, 2.1, 77.15, 0.777}, 
 {"THA", "Asia", "Thailand", "2021-06-05", 174796., 2818., 3279.143, 1213., 
  36., 32.143, 2504.241, 40.373, 46.979, 17.378, 0.516, 0.46, 0.95, "", "", 
  "", "", "", "", "", "", 52402., 7.016799*^6, 100.527, 0.751, 59718., 0.856, 
  0.048, 20.8, "tests performed", 4.190503*^6, 2.845287*^6, 1.345216*^6, "", 
  91739., 6., 4.08, 1.93, 1314., 59.26, 6.9799978*^7, 135.132, 40.1, 11.373, 
  6.89, 16277.671, 0.1, 109.861, 7.04, 1.9, 38.8, 90.67, 2.1, 77.15, 0.777}, 
 {"THA", "Asia", "Thailand", "2021-06-06", 177467., 2671., 3013.857, 1236., 
  23., 32., 2542.508, 38.266, 43.178, 17.708, 0.33, 0.458, 0.95, "", "", "", 
  "", "", "", "", "", "", "", "", "", "", "", "", "", "", "", "", "", "", 
  114691., "", "", "", 1643., 59.26, 6.9799978*^7, 135.132, 40.1, 11.373, 
  6.89, 16277.671, 0.1, 109.861, 7.04, 1.9, 38.8, 90.67, 2.1, 77.15, 0.777}, 
 {"THA", "Asia", "Thailand", "2021-06-07", 179886., 2419., 2870.571, 1269., 
  33., 34., 2577.164, 34.656, 41.126, 18.181, 0.473, 0.487, "", "", "", "", 
  "", "", "", "", "", "", "", "", "", "", "", "", "", "", 4.634941*^6, 
  3.243913*^6, 1.391028*^6, "", 132613., 6.64, 4.65, 1.99, 1900., 59.26, 
  6.9799978*^7, 135.132, 40.1, 11.373, 6.89, 16277.671, 0.1, 109.861, 7.04, 
  1.9, 38.8, 90.67, 2.1, 77.15, 0.777}, {"TLS", "Asia", "Timor", 
  "2020-03-22", 1., 1., "", "", "", "", 0.758, 0.758, "", "", "", "", "", "", 
  "", "", "", "", "", "", "", "", "", "", "", "", "", "", "", "", "", "", "", 
  "", "", "", "", "", "", 13.89, 1.318442*^6, 87.176, 18., 3.556, 1.897, 
  6570.102, 30.3, 335.346, 6.86, 6.3, 78.1, 28.178, 5.9, 69.5, 0.606}, 
 {"TLS", "Asia", "Timor", "2020-03-23", 1., 0., "", "", "", "", 0.758, 0., 
  "", "", "", "", "", "", "", "", "", "", "", "", "", "", "", "", "", "", "", 
  "", "", "", "", "", "", "", "", "", "", "", "", 30.56, 1.318442*^6, 87.176, 
  18., 3.556, 1.897, 6570.102, 30.3, 335.346, 6.86, 6.3, 78.1, 28.178, 5.9, 
  69.5, 0.606}, {"TLS", "Asia", "Timor", "2020-03-24", 1., 0., "", "", "", 
  "", 0.758, 0., "", "", "", "", "", "", "", "", "", "", "", "", "", "", "", 
  "", "", "", "", "", "", "", "", "", "", "", "", "", "", "", "", 30.56, 
  1.318442*^6, 87.176, 18., 3.556, 1.897, 6570.102, 30.3, 335.346, 6.86, 6.3, 
  78.1, 28.178, 5.9, 69.5, 0.606}, {"TLS", "Asia", "Timor", "2020-03-25", 1., 
  0., "", "", "", "", 0.758, 0., "", "", "", "", "", "", "", "", "", "", "", 
  "", "", "", "", "", "", "", "", "", "", "", "", "", "", "", "", "", "", "", 
  "", 30.56, 1.318442*^6, 87.176, 18., 3.556, 1.897, 6570.102, 30.3, 335.346, 
  6.86, 6.3, 78.1, 28.178, 5.9, 69.5, 0.606}, 
 {"TLS", "Asia", "Timor", "2020-03-26", 1., 0., "", "", "", "", 0.758, 0., 
  "", "", "", "", "", "", "", "", "", "", "", "", "", "", "", "", "", "", "", 
  "", "", "", "", "", "", "", "", "", "", "", "", 30.56, 1.318442*^6, 87.176, 
  18., 3.556, 1.897, 6570.102, 30.3, 335.346, 6.86, 6.3, 78.1, 28.178, 5.9, 
  69.5, 0.606}, {"TLS", "Asia", "Timor", "2020-03-27", 1., 0., 0.143, "", "", 
  0., 0.758, 0., 0.108, "", "", 0., "", "", "", "", "", "", "", "", "", "", 
  "", "", "", "", "", "", "", "", "", "", "", "", "", "", "", "", "", 30.56, 
  1.318442*^6, 87.176, 18., 3.556, 1.897, 6570.102, 30.3, 335.346, 6.86, 6.3, 
  78.1, 28.178, 5.9, 69.5, 0.606}, {"TLS", "Asia", "Timor", "2020-03-28", 1., 
  0., 0.143, "", "", 0., 0.758, 0., 0.108, "", "", 0., "", "", "", "", "", 
  "", "", "", "", "", "", "", "", "", "", "", "", "", "", "", "", "", "", "", 
  "", "", "", 75., 1.318442*^6, 87.176, 18., 3.556, 1.897, 6570.102, 30.3, 
  335.346, 6.86, 6.3, 78.1, 28.178, 5.9, 69.5, 0.606}, 
 {"TLS", "Asia", "Timor", "2020-03-29", 1., 0., 0., "", "", 0., 0.758, 0., 
  0., "", "", 0., "", "", "", "", "", "", "", "", "", "", "", "", "", "", "", 
  "", "", "", "", "", "", "", "", "", "", "", "", 75., 1.318442*^6, 87.176, 
  18., 3.556, 1.897, 6570.102, 30.3, 335.346, 6.86, 6.3, 78.1, 28.178, 5.9, 
  69.5, 0.606}, {"TLS", "Asia", "Timor", "2020-03-30", 1., 0., 0., "", "", 
  0., 0.758, 0., 0., "", "", 0., "", "", "", "", "", "", "", "", "", "", "", 
  "", "", "", "", "", "", "", "", "", "", "", "", "", "", "", "", 75., 
  1.318442*^6, 87.176, 18., 3.556, 1.897, 6570.102, 30.3, 335.346, 6.86, 6.3, 
  78.1, 28.178, 5.9, 69.5, 0.606}, {"TLS", "Asia", "Timor", "2020-03-31", 1., 
  0., 0., "", "", 0., 0.758, 0., 0., "", "", 0., "", "", "", "", "", "", "", 
  "", "", "", "", "", "", "", "", "", "", "", "", "", "", "", "", "", "", "", 
  "", 75., 1.318442*^6, 87.176, 18., 3.556, 1.897, 6570.102, 30.3, 335.346, 
  6.86, 6.3, 78.1, 28.178, 5.9, 69.5, 0.606}, 
 {"TLS", "Asia", "Timor", "2020-04-01", 1., 0., 0., "", "", 0., 0.758, 0., 
  0., "", "", 0., "", "", "", "", "", "", "", "", "", "", "", "", "", "", "", 
  "", "", "", "", "", "", "", "", "", "", "", "", 75., 1.318442*^6, 87.176, 
  18., 3.556, 1.897, 6570.102, 30.3, 335.346, 6.86, 6.3, 78.1, 28.178, 5.9, 
  69.5, 0.606}, {"TLS", "Asia", "Timor", "2020-04-02", 1., 0., 0., "", "", 
  0., 0.758, 0., 0., "", "", 0., "", "", "", "", "", "", "", "", "", "", "", 
  "", "", "", "", "", "", "", "", "", "", "", "", "", "", "", "", 75., 
  1.318442*^6, 87.176, 18., 3.556, 1.897, 6570.102, 30.3, 335.346, 6.86, 6.3, 
  78.1, 28.178, 5.9, 69.5, 0.606}, {"TLS", "Asia", "Timor", "2020-04-03", 1., 
  0., 0., "", "", 0., 0.758, 0., 0., "", "", 0., "", "", "", "", "", "", "", 
  "", "", "", "", "", "", "", "", "", "", "", "", "", "", "", "", "", "", "", 
  "", 75., 1.318442*^6, 87.176, 18., 3.556, 1.897, 6570.102, 30.3, 335.346, 
  6.86, 6.3, 78.1, 28.178, 5.9, 69.5, 0.606}, 
 {"TLS", "Asia", "Timor", "2020-04-04", 1., 0., 0., "", "", 0., 0.758, 0., 
  0., "", "", 0., "", "", "", "", "", "", "", "", "", "", "", "", "", "", "", 
  "", "", "", "", "", "", "", "", "", "", "", "", 75., 1.318442*^6, 87.176, 
  18., 3.556, 1.897, 6570.102, 30.3, 335.346, 6.86, 6.3, 78.1, 28.178, 5.9, 
  69.5, 0.606}, {"TLS", "Asia", "Timor", "2020-04-05", 1., 0., 0., "", "", 
  0., 0.758, 0., 0., "", "", 0., "", "", "", "", "", "", "", "", "", "", "", 
  "", "", "", "", "", "", "", "", "", "", "", "", "", "", "", "", 75., 
  1.318442*^6, 87.176, 18., 3.556, 1.897, 6570.102, 30.3, 335.346, 6.86, 6.3, 
  78.1, 28.178, 5.9, 69.5, 0.606}, {"TLS", "Asia", "Timor", "2020-04-06", 1., 
  0., 0., "", "", 0., 0.758, 0., 0., "", "", 0., "", "", "", "", "", "", "", 
  "", "", "", "", "", "", "", "", "", "", "", "", "", "", "", "", "", "", "", 
  "", 75., 1.318442*^6, 87.176, 18., 3.556, 1.897, 6570.102, 30.3, 335.346, 
  6.86, 6.3, 78.1, 28.178, 5.9, 69.5, 0.606}, 
 {"TLS", "Asia", "Timor", "2020-04-07", 1., 0., 0., "", "", 0., 0.758, 0., 
  0., "", "", 0., "", "", "", "", "", "", "", "", "", "", "", "", "", "", "", 
  "", "", "", "", "", "", "", "", "", "", "", "", 75., 1.318442*^6, 87.176, 
  18., 3.556, 1.897, 6570.102, 30.3, 335.346, 6.86, 6.3, 78.1, 28.178, 5.9, 
  69.5, 0.606}, {"TLS", "Asia", "Timor", "2020-04-08", 1., 0., 0., "", "", 
  0., 0.758, 0., 0., "", "", 0., "", "", "", "", "", "", "", "", "", "", "", 
  "", "", "", "", "", "", "", "", "", "", "", "", "", "", "", "", 75., 
  1.318442*^6, 87.176, 18., 3.556, 1.897, 6570.102, 30.3, 335.346, 6.86, 6.3, 
  78.1, 28.178, 5.9, 69.5, 0.606}, {"TLS", "Asia", "Timor", "2020-04-09", 1., 
  0., 0., "", "", 0., 0.758, 0., 0., "", "", 0., "", "", "", "", "", "", "", 
  "", "", "", "", "", "", "", "", "", "", "", "", "", "", "", "", "", "", "", 
  "", 75., 1.318442*^6, 87.176, 18., 3.556, 1.897, 6570.102, 30.3, 335.346, 
  6.86, 6.3, 78.1, 28.178, 5.9, 69.5, 0.606}, 
 {"TLS", "Asia", "Timor", "2020-04-10", 2., 1., 0.143, "", "", 0., 1.517, 
  0.758, 0.108, "", "", 0., "", "", "", "", "", "", "", "", "", "", "", "", 
  "", "", "", "", "", "", "", "", "", "", "", "", "", "", "", 75., 
  1.318442*^6, 87.176, 18., 3.556, 1.897, 6570.102, 30.3, 335.346, 6.86, 6.3, 
  78.1, 28.178, 5.9, 69.5, 0.606}, {"TLS", "Asia", "Timor", "2020-04-11", 2., 
  0., 0.143, "", "", 0., 1.517, 0., 0.108, "", "", 0., "", "", "", "", "", 
  "", "", "", "", "", "", "", "", "", "", "", "", "", "", "", "", "", "", "", 
  "", "", "", 75., 1.318442*^6, 87.176, 18., 3.556, 1.897, 6570.102, 30.3, 
  335.346, 6.86, 6.3, 78.1, 28.178, 5.9, 69.5, 0.606}, 
 {"TLS", "Asia", "Timor", "2020-04-12", 2., 0., 0.143, "", "", 0., 1.517, 0., 
  0.108, "", "", 0., "", "", "", "", "", "", "", "", "", "", "", "", "", "", 
  "", "", "", "", "", "", "", "", "", "", "", "", "", 75., 1.318442*^6, 
  87.176, 18., 3.556, 1.897, 6570.102, 30.3, 335.346, 6.86, 6.3, 78.1, 
  28.178, 5.9, 69.5, 0.606}, {"TLS", "Asia", "Timor", "2020-04-13", 4., 2., 
  0.429, "", "", 0., 3.034, 1.517, 0.325, "", "", 0., "", "", "", "", "", "", 
  "", "", "", "", "", "", "", "", "", "", "", "", "", "", "", "", "", "", "", 
  "", "", 77.78, 1.318442*^6, 87.176, 18., 3.556, 1.897, 6570.102, 30.3, 
  335.346, 6.86, 6.3, 78.1, 28.178, 5.9, 69.5, 0.606}, 
 {"TLS", "Asia", "Timor", "2020-04-14", 6., 2., 0.714, "", "", 0., 4.551, 
  1.517, 0.542, "", "", 0., "", "", "", "", "", "", "", "", "", "", "", "", 
  "", "", "", "", "", "", "", "", "", "", "", "", "", "", "", 77.78, 
  1.318442*^6, 87.176, 18., 3.556, 1.897, 6570.102, 30.3, 335.346, 6.86, 6.3, 
  78.1, 28.178, 5.9, 69.5, 0.606}, {"TLS", "Asia", "Timor", "2020-04-15", 8., 
  2., 1., "", "", 0., 6.068, 1.517, 0.758, "", "", 0., "", "", "", "", "", 
  "", "", "", "", "", "", "", "", "", "", "", "", "", "", "", "", "", "", "", 
  "", "", "", 77.78, 1.318442*^6, 87.176, 18., 3.556, 1.897, 6570.102, 30.3, 
  335.346, 6.86, 6.3, 78.1, 28.178, 5.9, 69.5, 0.606}, 
 {"TLS", "Asia", "Timor", "2020-04-16", 18., 10., 2.429, "", "", 0., 13.652, 
  7.585, 1.842, "", "", 0., "", "", "", "", "", "", "", "", "", "", "", "", 
  "", "", "", "", "", "", "", "", "", "", "", "", "", "", "", 77.78, 
  1.318442*^6, 87.176, 18., 3.556, 1.897, 6570.102, 30.3, 335.346, 6.86, 6.3, 
  78.1, 28.178, 5.9, 69.5, 0.606}, {"TLS", "Asia", "Timor", "2020-04-17", 
  18., 0., 2.286, "", "", 0., 13.652, 0., 1.734, "", "", 0., "", "", "", "", 
  "", "", "", "", "", "", "", "", "", "", "", "", "", "", "", "", "", "", "", 
  "", "", "", "", 77.78, 1.318442*^6, 87.176, 18., 3.556, 1.897, 6570.102, 
  30.3, 335.346, 6.86, 6.3, 78.1, 28.178, 5.9, 69.5, 0.606}, 
 {"TLS", "Asia", "Timor", "2020-04-18", 18., 0., 2.286, "", "", 0., 13.652, 
  0., 1.734, "", "", 0., "", "", "", "", "", "", "", "", "", "", "", "", "", 
  "", "", "", "", "", "", "", "", "", "", "", "", "", "", 77.78, 1.318442*^6, 
  87.176, 18., 3.556, 1.897, 6570.102, 30.3, 335.346, 6.86, 6.3, 78.1, 
  28.178, 5.9, 69.5, 0.606}, {"TLS", "Asia", "Timor", "2020-04-19", 19., 1., 
  2.429, "", "", 0., 14.411, 0.758, 1.842, "", "", 0., "", "", "", "", "", 
  "", "", "", "", "", "", "", "", "", "", "", "", "", "", "", "", "", "", "", 
  "", "", "", 77.78, 1.318442*^6, 87.176, 18., 3.556, 1.897, 6570.102, 30.3, 
  335.346, 6.86, 6.3, 78.1, 28.178, 5.9, 69.5, 0.606}, 
 {"TLS", "Asia", "Timor", "2020-04-20", 22., 3., 2.571, "", "", 0., 16.686, 
  2.275, 1.95, "", "", 0., "", "", "", "", "", "", "", "", "", "", "", "", 
  "", "", "", "", "", "", "", "", "", "", "", "", "", "", "", 77.78, 
  1.318442*^6, 87.176, 18., 3.556, 1.897, 6570.102, 30.3, 335.346, 6.86, 6.3, 
  78.1, 28.178, 5.9, 69.5, 0.606}, {"TLS", "Asia", "Timor", "2020-04-21", 
  23., 1., 2.429, "", "", 0., 17.445, 0.758, 1.842, "", "", 0., "", "", "", 
  "", "", "", "", "", "", "", "", "", "", "", "", "", "", "", "", "", "", "", 
  "", "", "", "", "", 77.78, 1.318442*^6, 87.176, 18., 3.556, 1.897, 
  6570.102, 30.3, 335.346, 6.86, 6.3, 78.1, 28.178, 5.9, 69.5, 0.606}, 
 {"TLS", "Asia", "Timor", "2020-04-22", 23., 0., 2.143, "", "", 0., 17.445, 
  0., 1.625, "", "", 0., "", "", "", "", "", "", "", "", "", "", "", "", "", 
  "", "", "", "", "", "", "", "", "", "", "", "", "", "", 77.78, 1.318442*^6, 
  87.176, 18., 3.556, 1.897, 6570.102, 30.3, 335.346, 6.86, 6.3, 78.1, 
  28.178, 5.9, 69.5, 0.606}, {"TLS", "Asia", "Timor", "2020-04-23", 23., 0., 
  0.714, "", "", 0., 17.445, 0., 0.542, "", "", 0., "", "", "", "", "", "", 
  "", "", "", "", "", "", "", "", "", "", "", "", "", "", "", "", "", "", "", 
  "", "", 77.78, 1.318442*^6, 87.176, 18., 3.556, 1.897, 6570.102, 30.3, 
  335.346, 6.86, 6.3, 78.1, 28.178, 5.9, 69.5, 0.606}, 
 {"TLS", "Asia", "Timor", "2020-04-24", 24., 1., 0.857, "", "", 0., 18.203, 
  0.758, 0.65, "", "", 0., "", "", "", "", "", "", "", "", "", "", "", "", 
  "", "", "", "", "", "", "", "", "", "", "", "", "", "", "", 77.78, 
  1.318442*^6, 87.176, 18., 3.556, 1.897, 6570.102, 30.3, 335.346, 6.86, 6.3, 
  78.1, 28.178, 5.9, 69.5, 0.606}, {"TLS", "Asia", "Timor", "2020-04-25", 
  24., 0., 0.857, "", "", 0., 18.203, 0., 0.65, "", "", 0., "", "", "", "", 
  "", "", "", "", "", "", "", "", "", "", "", "", "", "", "", "", "", "", "", 
  "", "", "", "", 77.78, 1.318442*^6, 87.176, 18., 3.556, 1.897, 6570.102, 
  30.3, 335.346, 6.86, 6.3, 78.1, 28.178, 5.9, 69.5, 0.606}, 
 {"TLS", "Asia", "Timor", "2020-04-26", 24., 0., 0.714, "", "", 0., 18.203, 
  0., 0.542, "", "", 0., "", "", "", "", "", "", "", "", "", "", "", "", "", 
  "", "", "", "", "", "", "", "", "", "", "", "", "", "", 77.78, 1.318442*^6, 
  87.176, 18., 3.556, 1.897, 6570.102, 30.3, 335.346, 6.86, 6.3, 78.1, 
  28.178, 5.9, 69.5, 0.606}, {"TLS", "Asia", "Timor", "2020-04-27", 24., 0., 
  0.286, "", "", 0., 18.203, 0., 0.217, "", "", 0., "", "", "", "", "", "", 
  "", "", "", "", "", "", "", "", "", "", "", "", "", "", "", "", "", "", "", 
  "", "", 77.78, 1.318442*^6, 87.176, 18., 3.556, 1.897, 6570.102, 30.3, 
  335.346, 6.86, 6.3, 78.1, 28.178, 5.9, 69.5, 0.606}, 
 {"TLS", "Asia", "Timor", "2020-04-28", 24., 0., 0.143, "", "", 0., 18.203, 
  0., 0.108, "", "", 0., "", "", "", "", "", "", "", "", "", "", "", "", "", 
  "", "", "", "", "", "", "", "", "", "", "", "", "", "", 77.78, 1.318442*^6, 
  87.176, 18., 3.556, 1.897, 6570.102, 30.3, 335.346, 6.86, 6.3, 78.1, 
  28.178, 5.9, 69.5, 0.606}, {"TLS", "Asia", "Timor", "2020-04-29", 24., 0., 
  0.143, "", "", 0., 18.203, 0., 0.108, "", "", 0., "", "", "", "", "", "", 
  "", "", "", "", "", "", "", "", "", "", "", "", "", "", "", "", "", "", "", 
  "", "", 77.78, 1.318442*^6, 87.176, 18., 3.556, 1.897, 6570.102, 30.3, 
  335.346, 6.86, 6.3, 78.1, 28.178, 5.9, 69.5, 0.606}, 
 {"TLS", "Asia", "Timor", "2020-04-30", 24., 0., 0.143, "", "", 0., 18.203, 
  0., 0.108, "", "", 0., "", "", "", "", "", "", "", "", "", "", "", "", "", 
  "", "", "", "", "", "", "", "", "", "", "", "", "", "", 66.67, 1.318442*^6, 
  87.176, 18., 3.556, 1.897, 6570.102, 30.3, 335.346, 6.86, 6.3, 78.1, 
  28.178, 5.9, 69.5, 0.606}, {"TLS", "Asia", "Timor", "2020-05-01", 24., 0., 
  0., "", "", 0., 18.203, 0., 0., "", "", 0., "", "", "", "", "", "", "", "", 
  "", "", "", "", "", "", "", "", "", "", "", "", "", "", "", "", "", "", "", 
  66.67, 1.318442*^6, 87.176, 18., 3.556, 1.897, 6570.102, 30.3, 335.346, 
  6.86, 6.3, 78.1, 28.178, 5.9, 69.5, 0.606}, 
 {"TLS", "Asia", "Timor", "2020-05-02", 24., 0., 0., "", "", 0., 18.203, 0., 
  0., "", "", 0., "", "", "", "", "", "", "", "", "", "", "", "", "", "", "", 
  "", "", "", "", "", "", "", "", "", "", "", "", 66.67, 1.318442*^6, 87.176, 
  18., 3.556, 1.897, 6570.102, 30.3, 335.346, 6.86, 6.3, 78.1, 28.178, 5.9, 
  69.5, 0.606}, {"TLS", "Asia", "Timor", "2020-05-03", 24., 0., 0., "", "", 
  0., 18.203, 0., 0., "", "", 0., "", "", "", "", "", "", "", "", "", "", "", 
  "", "", "", "", "", "", "", "", "", "", "", "", "", "", "", "", 66.67, 
  1.318442*^6, 87.176, 18., 3.556, 1.897, 6570.102, 30.3, 335.346, 6.86, 6.3, 
  78.1, 28.178, 5.9, 69.5, 0.606}, {"TLS", "Asia", "Timor", "2020-05-04", 
  24., 0., 0., "", "", 0., 18.203, 0., 0., "", "", 0., "", "", "", "", "", 
  "", "", "", "", "", "", "", "", "", "", "", "", "", "", "", "", "", "", "", 
  "", "", "", 66.67, 1.318442*^6, 87.176, 18., 3.556, 1.897, 6570.102, 30.3, 
  335.346, 6.86, 6.3, 78.1, 28.178, 5.9, 69.5, 0.606}, 
 {"TLS", "Asia", "Timor", "2020-05-05", 24., 0., 0., "", "", 0., 18.203, 0., 
  0., "", "", 0., "", "", "", "", "", "", "", "", "", "", "", "", "", "", "", 
  "", "", "", "", "", "", "", "", "", "", "", "", 66.67, 1.318442*^6, 87.176, 
  18., 3.556, 1.897, 6570.102, 30.3, 335.346, 6.86, 6.3, 78.1, 28.178, 5.9, 
  69.5, 0.606}, {"TLS", "Asia", "Timor", "2020-05-06", 24., 0., 0., "", "", 
  0., 18.203, 0., 0., "", "", 0., "", "", "", "", "", "", "", "", "", "", "", 
  "", "", "", "", "", "", "", "", "", "", "", "", "", "", "", "", 66.67, 
  1.318442*^6, 87.176, 18., 3.556, 1.897, 6570.102, 30.3, 335.346, 6.86, 6.3, 
  78.1, 28.178, 5.9, 69.5, 0.606}, {"TLS", "Asia", "Timor", "2020-05-07", 
  24., 0., 0., "", "", 0., 18.203, 0., 0., "", "", 0., "", "", "", "", "", 
  "", "", "", "", "", "", "", "", "", "", "", "", "", "", "", "", "", "", "", 
  "", "", "", 66.67, 1.318442*^6, 87.176, 18., 3.556, 1.897, 6570.102, 30.3, 
  335.346, 6.86, 6.3, 78.1, 28.178, 5.9, 69.5, 0.606}, 
 {"TLS", "Asia", "Timor", "2020-05-08", 24., 0., 0., "", "", 0., 18.203, 0., 
  0., "", "", 0., "", "", "", "", "", "", "", "", "", "", "", "", "", "", "", 
  "", "", "", "", "", "", "", "", "", "", "", "", 66.67, 1.318442*^6, 87.176, 
  18., 3.556, 1.897, 6570.102, 30.3, 335.346, 6.86, 6.3, 78.1, 28.178, 5.9, 
  69.5, 0.606}, {"TLS", "Asia", "Timor", "2020-05-09", 24., 0., 0., "", "", 
  0., 18.203, 0., 0., "", "", 0., "", "", "", "", "", "", "", "", "", "", "", 
  "", "", "", "", "", "", "", "", "", "", "", "", "", "", "", "", 66.67, 
  1.318442*^6, 87.176, 18., 3.556, 1.897, 6570.102, 30.3, 335.346, 6.86, 6.3, 
  78.1, 28.178, 5.9, 69.5, 0.606}, {"TLS", "Asia", "Timor", "2020-05-10", 
  24., 0., 0., "", "", 0., 18.203, 0., 0., "", "", 0., "", "", "", "", "", 
  "", "", "", "", "", "", "", "", "", "", "", "", "", "", "", "", "", "", "", 
  "", "", "", 66.67, 1.318442*^6, 87.176, 18., 3.556, 1.897, 6570.102, 30.3, 
  335.346, 6.86, 6.3, 78.1, 28.178, 5.9, 69.5, 0.606}, 
 {"TLS", "Asia", "Timor", "2020-05-11", 24., 0., 0., "", "", 0., 18.203, 0., 
  0., "", "", 0., "", "", "", "", "", "", "", "", "", "", "", "", "", "", "", 
  "", "", "", "", "", "", "", "", "", "", "", "", 66.67, 1.318442*^6, 87.176, 
  18., 3.556, 1.897, 6570.102, 30.3, 335.346, 6.86, 6.3, 78.1, 28.178, 5.9, 
  69.5, 0.606}, {"TLS", "Asia", "Timor", "2020-05-12", 24., 0., 0., "", "", 
  0., 18.203, 0., 0., "", "", 0., "", "", "", "", "", "", "", "", "", "", "", 
  "", "", "", "", "", "", "", "", "", "", "", "", "", "", "", "", 66.67, 
  1.318442*^6, 87.176, 18., 3.556, 1.897, 6570.102, 30.3, 335.346, 6.86, 6.3, 
  78.1, 28.178, 5.9, 69.5, 0.606}, {"TLS", "Asia", "Timor", "2020-05-13", 
  24., 0., 0., "", "", 0., 18.203, 0., 0., "", "", 0., "", "", "", "", "", 
  "", "", "", "", "", "", "", "", "", "", "", "", "", "", "", "", "", "", "", 
  "", "", "", 66.67, 1.318442*^6, 87.176, 18., 3.556, 1.897, 6570.102, 30.3, 
  335.346, 6.86, 6.3, 78.1, 28.178, 5.9, 69.5, 0.606}, 
 {"TLS", "Asia", "Timor", "2020-05-14", 24., 0., 0., "", "", 0., 18.203, 0., 
  0., "", "", 0., "", "", "", "", "", "", "", "", "", "", "", "", "", "", "", 
  "", "", "", "", "", "", "", "", "", "", "", "", 66.67, 1.318442*^6, 87.176, 
  18., 3.556, 1.897, 6570.102, 30.3, 335.346, 6.86, 6.3, 78.1, 28.178, 5.9, 
  69.5, 0.606}, {"TLS", "Asia", "Timor", "2020-05-15", 24., 0., 0., "", "", 
  0., 18.203, 0., 0., "", "", 0., "", "", "", "", "", "", "", "", "", "", "", 
  "", "", "", "", "", "", "", "", "", "", "", "", "", "", "", "", 66.67, 
  1.318442*^6, 87.176, 18., 3.556, 1.897, 6570.102, 30.3, 335.346, 6.86, 6.3, 
  78.1, 28.178, 5.9, 69.5, 0.606}, {"TLS", "Asia", "Timor", "2020-05-16", 
  24., 0., 0., "", "", 0., 18.203, 0., 0., "", "", 0., "", "", "", "", "", 
  "", "", "", "", "", "", "", "", "", "", "", "", "", "", "", "", "", "", "", 
  "", "", "", 66.67, 1.318442*^6, 87.176, 18., 3.556, 1.897, 6570.102, 30.3, 
  335.346, 6.86, 6.3, 78.1, 28.178, 5.9, 69.5, 0.606}, 
 {"TLS", "Asia", "Timor", "2020-05-17", 24., 0., 0., "", "", 0., 18.203, 0., 
  0., "", "", 0., "", "", "", "", "", "", "", "", "", "", "", "", "", "", "", 
  "", "", "", "", "", "", "", "", "", "", "", "", 66.67, 1.318442*^6, 87.176, 
  18., 3.556, 1.897, 6570.102, 30.3, 335.346, 6.86, 6.3, 78.1, 28.178, 5.9, 
  69.5, 0.606}, {"TLS", "Asia", "Timor", "2020-05-18", 24., 0., 0., "", "", 
  0., 18.203, 0., 0., "", "", 0., "", "", "", "", "", "", "", "", "", "", "", 
  "", "", "", "", "", "", "", "", "", "", "", "", "", "", "", "", 66.67, 
  1.318442*^6, 87.176, 18., 3.556, 1.897, 6570.102, 30.3, 335.346, 6.86, 6.3, 
  78.1, 28.178, 5.9, 69.5, 0.606}, {"TLS", "Asia", "Timor", "2020-05-19", 
  24., 0., 0., "", "", 0., 18.203, 0., 0., "", "", 0., "", "", "", "", "", 
  "", "", "", "", "", "", "", "", "", "", "", "", "", "", "", "", "", "", "", 
  "", "", "", 66.67, 1.318442*^6, 87.176, 18., 3.556, 1.897, 6570.102, 30.3, 
  335.346, 6.86, 6.3, 78.1, 28.178, 5.9, 69.5, 0.606}, 
 {"TLS", "Asia", "Timor", "2020-05-20", 24., 0., 0., "", "", 0., 18.203, 0., 
  0., "", "", 0., "", "", "", "", "", "", "", "", "", "", "", "", "", "", "", 
  "", "", "", "", "", "", "", "", "", "", "", "", 66.67, 1.318442*^6, 87.176, 
  18., 3.556, 1.897, 6570.102, 30.3, 335.346, 6.86, 6.3, 78.1, 28.178, 5.9, 
  69.5, 0.606}, {"TLS", "Asia", "Timor", "2020-05-21", 24., 0., 0., "", "", 
  0., 18.203, 0., 0., "", "", 0., "", "", "", "", "", "", "", "", "", "", "", 
  "", "", "", "", "", "", "", "", "", "", "", "", "", "", "", "", 66.67, 
  1.318442*^6, 87.176, 18., 3.556, 1.897, 6570.102, 30.3, 335.346, 6.86, 6.3, 
  78.1, 28.178, 5.9, 69.5, 0.606}, {"TLS", "Asia", "Timor", "2020-05-22", 
  24., 0., 0., "", "", 0., 18.203, 0., 0., "", "", 0., "", "", "", "", "", 
  "", "", "", "", "", "", "", "", "", "", "", "", "", "", "", "", "", "", "", 
  "", "", "", 66.67, 1.318442*^6, 87.176, 18., 3.556, 1.897, 6570.102, 30.3, 
  335.346, 6.86, 6.3, 78.1, 28.178, 5.9, 69.5, 0.606}, 
 {"TLS", "Asia", "Timor", "2020-05-23", 24., 0., 0., "", "", 0., 18.203, 0., 
  0., "", "", 0., "", "", "", "", "", "", "", "", "", "", "", "", "", "", "", 
  "", "", "", "", "", "", "", "", "", "", "", "", 66.67, 1.318442*^6, 87.176, 
  18., 3.556, 1.897, 6570.102, 30.3, 335.346, 6.86, 6.3, 78.1, 28.178, 5.9, 
  69.5, 0.606}, {"TLS", "Asia", "Timor", "2020-05-24", 24., 0., 0., "", "", 
  0., 18.203, 0., 0., "", "", 0., "", "", "", "", "", "", "", "", "", "", "", 
  "", "", "", "", "", "", "", "", "", "", "", "", "", "", "", "", 66.67, 
  1.318442*^6, 87.176, 18., 3.556, 1.897, 6570.102, 30.3, 335.346, 6.86, 6.3, 
  78.1, 28.178, 5.9, 69.5, 0.606}, {"TLS", "Asia", "Timor", "2020-05-25", 
  24., 0., 0., "", "", 0., 18.203, 0., 0., "", "", 0., "", "", "", "", "", 
  "", "", "", "", "", "", "", "", "", "", "", "", "", "", "", "", "", "", "", 
  "", "", "", 66.67, 1.318442*^6, 87.176, 18., 3.556, 1.897, 6570.102, 30.3, 
  335.346, 6.86, 6.3, 78.1, 28.178, 5.9, 69.5, 0.606}, 
 {"TLS", "Asia", "Timor", "2020-05-26", 24., 0., 0., "", "", 0., 18.203, 0., 
  0., "", "", 0., "", "", "", "", "", "", "", "", "", "", "", "", "", "", "", 
  "", "", "", "", "", "", "", "", "", "", "", "", 66.67, 1.318442*^6, 87.176, 
  18., 3.556, 1.897, 6570.102, 30.3, 335.346, 6.86, 6.3, 78.1, 28.178, 5.9, 
  69.5, 0.606}, {"TLS", "Asia", "Timor", "2020-05-27", 24., 0., 0., "", "", 
  0., 18.203, 0., 0., "", "", 0., "", "", "", "", "", "", "", "", "", "", "", 
  "", "", "", "", "", "", "", "", "", "", "", "", "", "", "", "", 33.33, 
  1.318442*^6, 87.176, 18., 3.556, 1.897, 6570.102, 30.3, 335.346, 6.86, 6.3, 
  78.1, 28.178, 5.9, 69.5, 0.606}, {"TLS", "Asia", "Timor", "2020-05-28", 
  24., 0., 0., "", "", 0., 18.203, 0., 0., "", "", 0., "", "", "", "", "", 
  "", "", "", "", "", "", "", "", "", "", "", "", "", "", "", "", "", "", "", 
  "", "", "", 33.33, 1.318442*^6, 87.176, 18., 3.556, 1.897, 6570.102, 30.3, 
  335.346, 6.86, 6.3, 78.1, 28.178, 5.9, 69.5, 0.606}, 
 {"TLS", "Asia", "Timor", "2020-05-29", 24., 0., 0., "", "", 0., 18.203, 0., 
  0., "", "", 0., "", "", "", "", "", "", "", "", "", "", "", "", "", "", "", 
  "", "", "", "", "", "", "", "", "", "", "", "", 33.33, 1.318442*^6, 87.176, 
  18., 3.556, 1.897, 6570.102, 30.3, 335.346, 6.86, 6.3, 78.1, 28.178, 5.9, 
  69.5, 0.606}, {"TLS", "Asia", "Timor", "2020-05-30", 24., 0., 0., "", "", 
  0., 18.203, 0., 0., "", "", 0., "", "", "", "", "", "", "", "", "", "", "", 
  "", "", "", "", "", "", "", "", "", "", "", "", "", "", "", "", 33.33, 
  1.318442*^6, 87.176, 18., 3.556, 1.897, 6570.102, 30.3, 335.346, 6.86, 6.3, 
  78.1, 28.178, 5.9, 69.5, 0.606}, {"TLS", "Asia", "Timor", "2020-05-31", 
  24., 0., 0., "", "", 0., 18.203, 0., 0., "", "", 0., "", "", "", "", "", 
  "", "", "", "", "", "", "", "", "", "", "", "", "", "", "", "", "", "", "", 
  "", "", "", 33.33, 1.318442*^6, 87.176, 18., 3.556, 1.897, 6570.102, 30.3, 
  335.346, 6.86, 6.3, 78.1, 28.178, 5.9, 69.5, 0.606}, 
 {"TLS", "Asia", "Timor", "2020-06-01", 24., 0., 0., "", "", 0., 18.203, 0., 
  0., "", "", 0., "", "", "", "", "", "", "", "", "", "", "", "", "", "", "", 
  "", "", "", "", "", "", "", "", "", "", "", "", 33.33, 1.318442*^6, 87.176, 
  18., 3.556, 1.897, 6570.102, 30.3, 335.346, 6.86, 6.3, 78.1, 28.178, 5.9, 
  69.5, 0.606}, {"TLS", "Asia", "Timor", "2020-06-02", 24., 0., 0., "", "", 
  0., 18.203, 0., 0., "", "", 0., "", "", "", "", "", "", "", "", "", "", "", 
  "", "", "", "", "", "", "", "", "", "", "", "", "", "", "", "", 33.33, 
  1.318442*^6, 87.176, 18., 3.556, 1.897, 6570.102, 30.3, 335.346, 6.86, 6.3, 
  78.1, 28.178, 5.9, 69.5, 0.606}, {"TLS", "Asia", "Timor", "2020-06-03", 
  24., 0., 0., "", "", 0., 18.203, 0., 0., "", "", 0., "", "", "", "", "", 
  "", "", "", "", "", "", "", "", "", "", "", "", "", "", "", "", "", "", "", 
  "", "", "", 33.33, 1.318442*^6, 87.176, 18., 3.556, 1.897, 6570.102, 30.3, 
  335.346, 6.86, 6.3, 78.1, 28.178, 5.9, 69.5, 0.606}, 
 {"TLS", "Asia", "Timor", "2020-06-04", 24., 0., 0., "", "", 0., 18.203, 0., 
  0., "", "", 0., "", "", "", "", "", "", "", "", "", "", "", "", "", "", "", 
  "", "", "", "", "", "", "", "", "", "", "", "", 33.33, 1.318442*^6, 87.176, 
  18., 3.556, 1.897, 6570.102, 30.3, 335.346, 6.86, 6.3, 78.1, 28.178, 5.9, 
  69.5, 0.606}, {"TLS", "Asia", "Timor", "2020-06-05", 24., 0., 0., "", "", 
  0., 18.203, 0., 0., "", "", 0., "", "", "", "", "", "", "", "", "", "", "", 
  "", "", "", "", "", "", "", "", "", "", "", "", "", "", "", "", 33.33, 
  1.318442*^6, 87.176, 18., 3.556, 1.897, 6570.102, 30.3, 335.346, 6.86, 6.3, 
  78.1, 28.178, 5.9, 69.5, 0.606}, {"TLS", "Asia", "Timor", "2020-06-06", 
  24., 0., 0., "", "", 0., 18.203, 0., 0., "", "", 0., "", "", "", "", "", 
  "", "", "", "", "", "", "", "", "", "", "", "", "", "", "", "", "", "", "", 
  "", "", "", 33.33, 1.318442*^6, 87.176, 18., 3.556, 1.897, 6570.102, 30.3, 
  335.346, 6.86, 6.3, 78.1, 28.178, 5.9, 69.5, 0.606}, 
 {"TLS", "Asia", "Timor", "2020-06-07", 24., 0., 0., "", "", 0., 18.203, 0., 
  0., "", "", 0., "", "", "", "", "", "", "", "", "", "", "", "", "", "", "", 
  "", "", "", "", "", "", "", "", "", "", "", "", 33.33, 1.318442*^6, 87.176, 
  18., 3.556, 1.897, 6570.102, 30.3, 335.346, 6.86, 6.3, 78.1, 28.178, 5.9, 
  69.5, 0.606}, {"TLS", "Asia", "Timor", "2020-06-08", 24., 0., 0., "", "", 
  0., 18.203, 0., 0., "", "", 0., "", "", "", "", "", "", "", "", "", "", "", 
  "", "", "", "", "", "", "", "", "", "", "", "", "", "", "", "", 33.33, 
  1.318442*^6, 87.176, 18., 3.556, 1.897, 6570.102, 30.3, 335.346, 6.86, 6.3, 
  78.1, 28.178, 5.9, 69.5, 0.606}, {"TLS", "Asia", "Timor", "2020-06-09", 
  24., 0., 0., "", "", 0., 18.203, 0., 0., "", "", 0., "", "", "", "", "", 
  "", "", "", "", "", "", "", "", "", "", "", "", "", "", "", "", "", "", "", 
  "", "", "", 33.33, 1.318442*^6, 87.176, 18., 3.556, 1.897, 6570.102, 30.3, 
  335.346, 6.86, 6.3, 78.1, 28.178, 5.9, 69.5, 0.606}, 
 {"TLS", "Asia", "Timor", "2020-06-10", 24., 0., 0., "", "", 0., 18.203, 0., 
  0., "", "", 0., "", "", "", "", "", "", "", "", "", "", "", "", "", "", "", 
  "", "", "", "", "", "", "", "", "", "", "", "", 33.33, 1.318442*^6, 87.176, 
  18., 3.556, 1.897, 6570.102, 30.3, 335.346, 6.86, 6.3, 78.1, 28.178, 5.9, 
  69.5, 0.606}, {"TLS", "Asia", "Timor", "2020-06-11", 24., 0., 0., "", "", 
  0., 18.203, 0., 0., "", "", 0., "", "", "", "", "", "", "", "", "", "", "", 
  "", "", "", "", "", "", "", "", "", "", "", "", "", "", "", "", 33.33, 
  1.318442*^6, 87.176, 18., 3.556, 1.897, 6570.102, 30.3, 335.346, 6.86, 6.3, 
  78.1, 28.178, 5.9, 69.5, 0.606}, {"TLS", "Asia", "Timor", "2020-06-12", 
  24., 0., 0., "", "", 0., 18.203, 0., 0., "", "", 0., "", "", "", "", "", 
  "", "", "", "", "", "", "", "", "", "", "", "", "", "", "", "", "", "", "", 
  "", "", "", 33.33, 1.318442*^6, 87.176, 18., 3.556, 1.897, 6570.102, 30.3, 
  335.346, 6.86, 6.3, 78.1, 28.178, 5.9, 69.5, 0.606}, 
 {"TLS", "Asia", "Timor", "2020-06-13", 24., 0., 0., "", "", 0., 18.203, 0., 
  0., "", "", 0., "", "", "", "", "", "", "", "", "", "", "", "", "", "", "", 
  "", "", "", "", "", "", "", "", "", "", "", "", 33.33, 1.318442*^6, 87.176, 
  18., 3.556, 1.897, 6570.102, 30.3, 335.346, 6.86, 6.3, 78.1, 28.178, 5.9, 
  69.5, 0.606}, {"TLS", "Asia", "Timor", "2020-06-14", 24., 0., 0., "", "", 
  0., 18.203, 0., 0., "", "", 0., "", "", "", "", "", "", "", "", "", "", "", 
  "", "", "", "", "", "", "", "", "", "", "", "", "", "", "", "", 33.33, 
  1.318442*^6, 87.176, 18., 3.556, 1.897, 6570.102, 30.3, 335.346, 6.86, 6.3, 
  78.1, 28.178, 5.9, 69.5, 0.606}, {"TLS", "Asia", "Timor", "2020-06-15", 
  24., 0., 0., "", "", 0., 18.203, 0., 0., "", "", 0., "", "", "", "", "", 
  "", "", "", "", "", "", "", "", "", "", "", "", "", "", "", "", "", "", "", 
  "", "", "", 33.33, 1.318442*^6, 87.176, 18., 3.556, 1.897, 6570.102, 30.3, 
  335.346, 6.86, 6.3, 78.1, 28.178, 5.9, 69.5, 0.606}, 
 {"TLS", "Asia", "Timor", "2020-06-16", 24., 0., 0., "", "", 0., 18.203, 0., 
  0., "", "", 0., "", "", "", "", "", "", "", "", "", "", "", "", "", "", "", 
  "", "", "", "", "", "", "", "", "", "", "", "", 33.33, 1.318442*^6, 87.176, 
  18., 3.556, 1.897, 6570.102, 30.3, 335.346, 6.86, 6.3, 78.1, 28.178, 5.9, 
  69.5, 0.606}, {"TLS", "Asia", "Timor", "2020-06-17", 24., 0., 0., "", "", 
  0., 18.203, 0., 0., "", "", 0., "", "", "", "", "", "", "", "", "", "", "", 
  "", "", "", "", "", "", "", "", "", "", "", "", "", "", "", "", 33.33, 
  1.318442*^6, 87.176, 18., 3.556, 1.897, 6570.102, 30.3, 335.346, 6.86, 6.3, 
  78.1, 28.178, 5.9, 69.5, 0.606}, {"TLS", "Asia", "Timor", "2020-06-18", 
  24., 0., 0., "", "", 0., 18.203, 0., 0., "", "", 0., "", "", "", "", "", 
  "", "", "", "", "", "", "", "", "", "", "", "", "", "", "", "", "", "", "", 
  "", "", "", 33.33, 1.318442*^6, 87.176, 18., 3.556, 1.897, 6570.102, 30.3, 
  335.346, 6.86, 6.3, 78.1, 28.178, 5.9, 69.5, 0.606}, 
 {"TLS", "Asia", "Timor", "2020-06-19", 24., 0., 0., "", "", 0., 18.203, 0., 
  0., "", "", 0., "", "", "", "", "", "", "", "", "", "", "", "", "", "", "", 
  "", "", "", "", "", "", "", "", "", "", "", "", 33.33, 1.318442*^6, 87.176, 
  18., 3.556, 1.897, 6570.102, 30.3, 335.346, 6.86, 6.3, 78.1, 28.178, 5.9, 
  69.5, 0.606}, {"TLS", "Asia", "Timor", "2020-06-20", 24., 0., 0., "", "", 
  0., 18.203, 0., 0., "", "", 0., "", "", "", "", "", "", "", "", "", "", "", 
  "", "", "", "", "", "", "", "", "", "", "", "", "", "", "", "", 33.33, 
  1.318442*^6, 87.176, 18., 3.556, 1.897, 6570.102, 30.3, 335.346, 6.86, 6.3, 
  78.1, 28.178, 5.9, 69.5, 0.606}, {"TLS", "Asia", "Timor", "2020-06-21", 
  24., 0., 0., "", "", 0., 18.203, 0., 0., "", "", 0., "", "", "", "", "", 
  "", "", "", "", "", "", "", "", "", "", "", "", "", "", "", "", "", "", "", 
  "", "", "", 33.33, 1.318442*^6, 87.176, 18., 3.556, 1.897, 6570.102, 30.3, 
  335.346, 6.86, 6.3, 78.1, 28.178, 5.9, 69.5, 0.606}, 
 {"TLS", "Asia", "Timor", "2020-06-22", 24., 0., 0., "", "", 0., 18.203, 0., 
  0., "", "", 0., "", "", "", "", "", "", "", "", "", "", "", "", "", "", "", 
  "", "", "", "", "", "", "", "", "", "", "", "", 33.33, 1.318442*^6, 87.176, 
  18., 3.556, 1.897, 6570.102, 30.3, 335.346, 6.86, 6.3, 78.1, 28.178, 5.9, 
  69.5, 0.606}, {"TLS", "Asia", "Timor", "2020-06-23", 24., 0., 0., "", "", 
  0., 18.203, 0., 0., "", "", 0., "", "", "", "", "", "", "", "", "", "", "", 
  "", "", "", "", "", "", "", "", "", "", "", "", "", "", "", "", 33.33, 
  1.318442*^6, 87.176, 18., 3.556, 1.897, 6570.102, 30.3, 335.346, 6.86, 6.3, 
  78.1, 28.178, 5.9, 69.5, 0.606}, {"TLS", "Asia", "Timor", "2020-06-24", 
  24., 0., 0., "", "", 0., 18.203, 0., 0., "", "", 0., "", "", "", "", "", 
  "", "", "", "", "", "", "", "", "", "", "", "", "", "", "", "", "", "", "", 
  "", "", "", 33.33, 1.318442*^6, 87.176, 18., 3.556, 1.897, 6570.102, 30.3, 
  335.346, 6.86, 6.3, 78.1, 28.178, 5.9, 69.5, 0.606}, 
 {"TLS", "Asia", "Timor", "2020-06-25", 24., 0., 0., "", "", 0., 18.203, 0., 
  0., "", "", 0., "", "", "", "", "", "", "", "", "", "", "", "", "", "", "", 
  "", "", "", "", "", "", "", "", "", "", "", "", 33.33, 1.318442*^6, 87.176, 
  18., 3.556, 1.897, 6570.102, 30.3, 335.346, 6.86, 6.3, 78.1, 28.178, 5.9, 
  69.5, 0.606}, {"TLS", "Asia", "Timor", "2020-06-26", 24., 0., 0., "", "", 
  0., 18.203, 0., 0., "", "", 0., "", "", "", "", "", "", "", "", "", "", "", 
  "", "", "", "", "", "", "", "", "", "", "", "", "", "", "", "", 29.63, 
  1.318442*^6, 87.176, 18., 3.556, 1.897, 6570.102, 30.3, 335.346, 6.86, 6.3, 
  78.1, 28.178, 5.9, 69.5, 0.606}, {"TLS", "Asia", "Timor", "2020-06-27", 
  24., 0., 0., "", "", 0., 18.203, 0., 0., "", "", 0., "", "", "", "", "", 
  "", "", "", "", "", "", "", "", "", "", "", "", "", "", "", "", "", "", "", 
  "", "", "", 29.63, 1.318442*^6, 87.176, 18., 3.556, 1.897, 6570.102, 30.3, 
  335.346, 6.86, 6.3, 78.1, 28.178, 5.9, 69.5, 0.606}, 
 {"TLS", "Asia", "Timor", "2020-06-28", 24., 0., 0., "", "", 0., 18.203, 0., 
  0., "", "", 0., "", "", "", "", "", "", "", "", "", "", "", "", "", "", "", 
  "", "", "", "", "", "", "", "", "", "", "", "", 29.63, 1.318442*^6, 87.176, 
  18., 3.556, 1.897, 6570.102, 30.3, 335.346, 6.86, 6.3, 78.1, 28.178, 5.9, 
  69.5, 0.606}, {"TLS", "Asia", "Timor", "2020-06-29", 24., 0., 0., "", "", 
  0., 18.203, 0., 0., "", "", 0., "", "", "", "", "", "", "", "", "", "", "", 
  "", "", "", "", "", "", "", "", "", "", "", "", "", "", "", "", 29.63, 
  1.318442*^6, 87.176, 18., 3.556, 1.897, 6570.102, 30.3, 335.346, 6.86, 6.3, 
  78.1, 28.178, 5.9, 69.5, 0.606}, {"TLS", "Asia", "Timor", "2020-06-30", 
  24., 0., 0., "", "", 0., 18.203, 0., 0., "", "", 0., "", "", "", "", "", 
  "", "", "", "", "", "", "", "", "", "", "", "", "", "", "", "", "", "", "", 
  "", "", "", 29.63, 1.318442*^6, 87.176, 18., 3.556, 1.897, 6570.102, 30.3, 
  335.346, 6.86, 6.3, 78.1, 28.178, 5.9, 69.5, 0.606}, 
 {"TLS", "Asia", "Timor", "2020-07-01", 24., 0., 0., "", "", 0., 18.203, 0., 
  0., "", "", 0., "", "", "", "", "", "", "", "", "", "", "", "", "", "", "", 
  "", "", "", "", "", "", "", "", "", "", "", "", 29.63, 1.318442*^6, 87.176, 
  18., 3.556, 1.897, 6570.102, 30.3, 335.346, 6.86, 6.3, 78.1, 28.178, 5.9, 
  69.5, 0.606}, {"TLS", "Asia", "Timor", "2020-07-02", 24., 0., 0., "", "", 
  0., 18.203, 0., 0., "", "", 0., "", "", "", "", "", "", "", "", "", "", "", 
  "", "", "", "", "", "", "", "", "", "", "", "", "", "", "", "", 29.63, 
  1.318442*^6, 87.176, 18., 3.556, 1.897, 6570.102, 30.3, 335.346, 6.86, 6.3, 
  78.1, 28.178, 5.9, 69.5, 0.606}, {"TLS", "Asia", "Timor", "2020-07-03", 
  24., 0., 0., "", "", 0., 18.203, 0., 0., "", "", 0., "", "", "", "", "", 
  "", "", "", "", "", "", "", "", "", "", "", "", "", "", "", "", "", "", "", 
  "", "", "", 29.63, 1.318442*^6, 87.176, 18., 3.556, 1.897, 6570.102, 30.3, 
  335.346, 6.86, 6.3, 78.1, 28.178, 5.9, 69.5, 0.606}, 
 {"TLS", "Asia", "Timor", "2020-07-04", 24., 0., 0., "", "", 0., 18.203, 0., 
  0., "", "", 0., "", "", "", "", "", "", "", "", "", "", "", "", "", "", "", 
  "", "", "", "", "", "", "", "", "", "", "", "", 29.63, 1.318442*^6, 87.176, 
  18., 3.556, 1.897, 6570.102, 30.3, 335.346, 6.86, 6.3, 78.1, 28.178, 5.9, 
  69.5, 0.606}, {"TLS", "Asia", "Timor", "2020-07-05", 24., 0., 0., "", "", 
  0., 18.203, 0., 0., "", "", 0., "", "", "", "", "", "", "", "", "", "", "", 
  "", "", "", "", "", "", "", "", "", "", "", "", "", "", "", "", 29.63, 
  1.318442*^6, 87.176, 18., 3.556, 1.897, 6570.102, 30.3, 335.346, 6.86, 6.3, 
  78.1, 28.178, 5.9, 69.5, 0.606}, {"TLS", "Asia", "Timor", "2020-07-06", 
  24., 0., 0., "", "", 0., 18.203, 0., 0., "", "", 0., "", "", "", "", "", 
  "", "", "", "", "", "", "", "", "", "", "", "", "", "", "", "", "", "", "", 
  "", "", "", 29.63, 1.318442*^6, 87.176, 18., 3.556, 1.897, 6570.102, 30.3, 
  335.346, 6.86, 6.3, 78.1, 28.178, 5.9, 69.5, 0.606}, 
 {"TLS", "Asia", "Timor", "2020-07-07", 24., 0., 0., "", "", 0., 18.203, 0., 
  0., "", "", 0., "", "", "", "", "", "", "", "", "", "", "", "", "", "", "", 
  "", "", "", "", "", "", "", "", "", "", "", "", 29.63, 1.318442*^6, 87.176, 
  18., 3.556, 1.897, 6570.102, 30.3, 335.346, 6.86, 6.3, 78.1, 28.178, 5.9, 
  69.5, 0.606}, {"TLS", "Asia", "Timor", "2020-07-08", 24., 0., 0., "", "", 
  0., 18.203, 0., 0., "", "", 0., "", "", "", "", "", "", "", "", "", "", "", 
  "", "", "", "", "", "", "", "", "", "", "", "", "", "", "", "", 29.63, 
  1.318442*^6, 87.176, 18., 3.556, 1.897, 6570.102, 30.3, 335.346, 6.86, 6.3, 
  78.1, 28.178, 5.9, 69.5, 0.606}, {"TLS", "Asia", "Timor", "2020-07-09", 
  24., 0., 0., "", "", 0., 18.203, 0., 0., "", "", 0., "", "", "", "", "", 
  "", "", "", "", "", "", "", "", "", "", "", "", "", "", "", "", "", "", "", 
  "", "", "", 29.63, 1.318442*^6, 87.176, 18., 3.556, 1.897, 6570.102, 30.3, 
  335.346, 6.86, 6.3, 78.1, 28.178, 5.9, 69.5, 0.606}, 
 {"TLS", "Asia", "Timor", "2020-07-10", 24., 0., 0., "", "", 0., 18.203, 0., 
  0., "", "", 0., "", "", "", "", "", "", "", "", "", "", "", "", "", "", "", 
  "", "", "", "", "", "", "", "", "", "", "", "", 29.63, 1.318442*^6, 87.176, 
  18., 3.556, 1.897, 6570.102, 30.3, 335.346, 6.86, 6.3, 78.1, 28.178, 5.9, 
  69.5, 0.606}, {"TLS", "Asia", "Timor", "2020-07-11", 24., 0., 0., "", "", 
  0., 18.203, 0., 0., "", "", 0., "", "", "", "", "", "", "", "", "", "", "", 
  "", "", "", "", "", "", "", "", "", "", "", "", "", "", "", "", 29.63, 
  1.318442*^6, 87.176, 18., 3.556, 1.897, 6570.102, 30.3, 335.346, 6.86, 6.3, 
  78.1, 28.178, 5.9, 69.5, 0.606}, {"TLS", "Asia", "Timor", "2020-07-12", 
  24., 0., 0., "", "", 0., 18.203, 0., 0., "", "", 0., "", "", "", "", "", 
  "", "", "", "", "", "", "", "", "", "", "", "", "", "", "", "", "", "", "", 
  "", "", "", 29.63, 1.318442*^6, 87.176, 18., 3.556, 1.897, 6570.102, 30.3, 
  335.346, 6.86, 6.3, 78.1, 28.178, 5.9, 69.5, 0.606}, 
 {"TLS", "Asia", "Timor", "2020-07-13", 24., 0., 0., "", "", 0., 18.203, 0., 
  0., "", "", 0., "", "", "", "", "", "", "", "", "", "", "", "", "", "", "", 
  "", "", "", "", "", "", "", "", "", "", "", "", 29.63, 1.318442*^6, 87.176, 
  18., 3.556, 1.897, 6570.102, 30.3, 335.346, 6.86, 6.3, 78.1, 28.178, 5.9, 
  69.5, 0.606}, {"TLS", "Asia", "Timor", "2020-07-14", 24., 0., 0., "", "", 
  0., 18.203, 0., 0., "", "", 0., "", "", "", "", "", "", "", "", "", "", "", 
  "", "", "", "", "", "", "", "", "", "", "", "", "", "", "", "", 29.63, 
  1.318442*^6, 87.176, 18., 3.556, 1.897, 6570.102, 30.3, 335.346, 6.86, 6.3, 
  78.1, 28.178, 5.9, 69.5, 0.606}, {"TLS", "Asia", "Timor", "2020-07-15", 
  24., 0., 0., "", "", 0., 18.203, 0., 0., "", "", 0., "", "", "", "", "", 
  "", "", "", "", "", "", "", "", "", "", "", "", "", "", "", "", "", "", "", 
  "", "", "", 29.63, 1.318442*^6, 87.176, 18., 3.556, 1.897, 6570.102, 30.3, 
  335.346, 6.86, 6.3, 78.1, 28.178, 5.9, 69.5, 0.606}, 
 {"TLS", "Asia", "Timor", "2020-07-16", 24., 0., 0., "", "", 0., 18.203, 0., 
  0., "", "", 0., "", "", "", "", "", "", "", "", "", "", "", "", "", "", "", 
  "", "", "", "", "", "", "", "", "", "", "", "", 29.63, 1.318442*^6, 87.176, 
  18., 3.556, 1.897, 6570.102, 30.3, 335.346, 6.86, 6.3, 78.1, 28.178, 5.9, 
  69.5, 0.606}, {"TLS", "Asia", "Timor", "2020-07-17", 24., 0., 0., "", "", 
  0., 18.203, 0., 0., "", "", 0., "", "", "", "", "", "", "", "", "", "", "", 
  "", "", "", "", "", "", "", "", "", "", "", "", "", "", "", "", 29.63, 
  1.318442*^6, 87.176, 18., 3.556, 1.897, 6570.102, 30.3, 335.346, 6.86, 6.3, 
  78.1, 28.178, 5.9, 69.5, 0.606}, {"TLS", "Asia", "Timor", "2020-07-18", 
  24., 0., 0., "", "", 0., 18.203, 0., 0., "", "", 0., "", "", "", "", "", 
  "", "", "", "", "", "", "", "", "", "", "", "", "", "", "", "", "", "", "", 
  "", "", "", 29.63, 1.318442*^6, 87.176, 18., 3.556, 1.897, 6570.102, 30.3, 
  335.346, 6.86, 6.3, 78.1, 28.178, 5.9, 69.5, 0.606}, 
 {"TLS", "Asia", "Timor", "2020-07-19", 24., 0., 0., "", "", 0., 18.203, 0., 
  0., "", "", 0., "", "", "", "", "", "", "", "", "", "", "", "", "", "", "", 
  "", "", "", "", "", "", "", "", "", "", "", "", 29.63, 1.318442*^6, 87.176, 
  18., 3.556, 1.897, 6570.102, 30.3, 335.346, 6.86, 6.3, 78.1, 28.178, 5.9, 
  69.5, 0.606}, {"TLS", "Asia", "Timor", "2020-07-20", 24., 0., 0., "", "", 
  0., 18.203, 0., 0., "", "", 0., "", "", "", "", "", "", "", "", "", "", "", 
  "", "", "", "", "", "", "", "", "", "", "", "", "", "", "", "", 29.63, 
  1.318442*^6, 87.176, 18., 3.556, 1.897, 6570.102, 30.3, 335.346, 6.86, 6.3, 
  78.1, 28.178, 5.9, 69.5, 0.606}, {"TLS", "Asia", "Timor", "2020-07-21", 
  24., 0., 0., "", "", 0., 18.203, 0., 0., "", "", 0., "", "", "", "", "", 
  "", "", "", "", "", "", "", "", "", "", "", "", "", "", "", "", "", "", "", 
  "", "", "", 29.63, 1.318442*^6, 87.176, 18., 3.556, 1.897, 6570.102, 30.3, 
  335.346, 6.86, 6.3, 78.1, 28.178, 5.9, 69.5, 0.606}, 
 {"TLS", "Asia", "Timor", "2020-07-22", 24., 0., 0., "", "", 0., 18.203, 0., 
  0., "", "", 0., "", "", "", "", "", "", "", "", "", "", "", "", "", "", "", 
  "", "", "", "", "", "", "", "", "", "", "", "", 29.63, 1.318442*^6, 87.176, 
  18., 3.556, 1.897, 6570.102, 30.3, 335.346, 6.86, 6.3, 78.1, 28.178, 5.9, 
  69.5, 0.606}, {"TLS", "Asia", "Timor", "2020-07-23", 24., 0., 0., "", "", 
  0., 18.203, 0., 0., "", "", 0., "", "", "", "", "", "", "", "", "", "", "", 
  "", "", "", "", "", "", "", "", "", "", "", "", "", "", "", "", 29.63, 
  1.318442*^6, 87.176, 18., 3.556, 1.897, 6570.102, 30.3, 335.346, 6.86, 6.3, 
  78.1, 28.178, 5.9, 69.5, 0.606}, {"TLS", "Asia", "Timor", "2020-07-24", 
  24., 0., 0., "", "", 0., 18.203, 0., 0., "", "", 0., "", "", "", "", "", 
  "", "", "", "", "", "", "", "", "", "", "", "", "", "", "", "", "", "", "", 
  "", "", "", 29.63, 1.318442*^6, 87.176, 18., 3.556, 1.897, 6570.102, 30.3, 
  335.346, 6.86, 6.3, 78.1, 28.178, 5.9, 69.5, 0.606}, 
 {"TLS", "Asia", "Timor", "2020-07-25", 24., 0., 0., "", "", 0., 18.203, 0., 
  0., "", "", 0., "", "", "", "", "", "", "", "", "", "", "", "", "", "", "", 
  "", "", "", "", "", "", "", "", "", "", "", "", 29.63, 1.318442*^6, 87.176, 
  18., 3.556, 1.897, 6570.102, 30.3, 335.346, 6.86, 6.3, 78.1, 28.178, 5.9, 
  69.5, 0.606}, {"TLS", "Asia", "Timor", "2020-07-26", 24., 0., 0., "", "", 
  0., 18.203, 0., 0., "", "", 0., "", "", "", "", "", "", "", "", "", "", "", 
  "", "", "", "", "", "", "", "", "", "", "", "", "", "", "", "", 29.63, 
  1.318442*^6, 87.176, 18., 3.556, 1.897, 6570.102, 30.3, 335.346, 6.86, 6.3, 
  78.1, 28.178, 5.9, 69.5, 0.606}, {"TLS", "Asia", "Timor", "2020-07-27", 
  24., 0., 0., "", "", 0., 18.203, 0., 0., "", "", 0., "", "", "", "", "", 
  "", "", "", "", "", "", "", "", "", "", "", "", "", "", "", "", "", "", "", 
  "", "", "", 29.63, 1.318442*^6, 87.176, 18., 3.556, 1.897, 6570.102, 30.3, 
  335.346, 6.86, 6.3, 78.1, 28.178, 5.9, 69.5, 0.606}, 
 {"TLS", "Asia", "Timor", "2020-07-28", 24., 0., 0., "", "", 0., 18.203, 0., 
  0., "", "", 0., "", "", "", "", "", "", "", "", "", "", "", "", "", "", "", 
  "", "", "", "", "", "", "", "", "", "", "", "", 29.63, 1.318442*^6, 87.176, 
  18., 3.556, 1.897, 6570.102, 30.3, 335.346, 6.86, 6.3, 78.1, 28.178, 5.9, 
  69.5, 0.606}, {"TLS", "Asia", "Timor", "2020-07-29", 24., 0., 0., "", "", 
  0., 18.203, 0., 0., "", "", 0., "", "", "", "", "", "", "", "", "", "", "", 
  "", "", "", "", "", "", "", "", "", "", "", "", "", "", "", "", 29.63, 
  1.318442*^6, 87.176, 18., 3.556, 1.897, 6570.102, 30.3, 335.346, 6.86, 6.3, 
  78.1, 28.178, 5.9, 69.5, 0.606}, {"TLS", "Asia", "Timor", "2020-07-30", 
  24., 0., 0., "", "", 0., 18.203, 0., 0., "", "", 0., "", "", "", "", "", 
  "", "", "", "", "", "", "", "", "", "", "", "", "", "", "", "", "", "", "", 
  "", "", "", 29.63, 1.318442*^6, 87.176, 18., 3.556, 1.897, 6570.102, 30.3, 
  335.346, 6.86, 6.3, 78.1, 28.178, 5.9, 69.5, 0.606}, 
 {"TLS", "Asia", "Timor", "2020-07-31", 24., 0., 0., "", "", 0., 18.203, 0., 
  0., "", "", 0., "", "", "", "", "", "", "", "", "", "", "", "", "", "", "", 
  "", "", "", "", "", "", "", "", "", "", "", "", 29.63, 1.318442*^6, 87.176, 
  18., 3.556, 1.897, 6570.102, 30.3, 335.346, 6.86, 6.3, 78.1, 28.178, 5.9, 
  69.5, 0.606}, {"TLS", "Asia", "Timor", "2020-08-01", 24., 0., 0., "", "", 
  0., 18.203, 0., 0., "", "", 0., "", "", "", "", "", "", "", "", "", "", "", 
  "", "", "", "", "", "", "", "", "", "", "", "", "", "", "", "", 29.63, 
  1.318442*^6, 87.176, 18., 3.556, 1.897, 6570.102, 30.3, 335.346, 6.86, 6.3, 
  78.1, 28.178, 5.9, 69.5, 0.606}, {"TLS", "Asia", "Timor", "2020-08-02", 
  24., 0., 0., "", "", 0., 18.203, 0., 0., "", "", 0., "", "", "", "", "", 
  "", "", "", "", "", "", "", "", "", "", "", "", "", "", "", "", "", "", "", 
  "", "", "", 29.63, 1.318442*^6, 87.176, 18., 3.556, 1.897, 6570.102, 30.3, 
  335.346, 6.86, 6.3, 78.1, 28.178, 5.9, 69.5, 0.606}, 
 {"TLS", "Asia", "Timor", "2020-08-03", 24., 0., 0., "", "", 0., 18.203, 0., 
  0., "", "", 0., "", "", "", "", "", "", "", "", "", "", "", "", "", "", "", 
  "", "", "", "", "", "", "", "", "", "", "", "", 29.63, 1.318442*^6, 87.176, 
  18., 3.556, 1.897, 6570.102, 30.3, 335.346, 6.86, 6.3, 78.1, 28.178, 5.9, 
  69.5, 0.606}, {"TLS", "Asia", "Timor", "2020-08-04", 25., 1., 0.143, "", 
  "", 0., 18.962, 0.758, 0.108, "", "", 0., "", "", "", "", "", "", "", "", 
  "", "", "", "", "", "", "", "", "", "", "", "", "", "", "", "", "", "", "", 
  29.63, 1.318442*^6, 87.176, 18., 3.556, 1.897, 6570.102, 30.3, 335.346, 
  6.86, 6.3, 78.1, 28.178, 5.9, 69.5, 0.606}, 
 {"TLS", "Asia", "Timor", "2020-08-05", 25., 0., 0.143, "", "", 0., 18.962, 
  0., 0.108, "", "", 0., "", "", "", "", "", "", "", "", "", "", "", "", "", 
  "", "", "", "", "", "", "", "", "", "", "", "", "", "", 29.63, 1.318442*^6, 
  87.176, 18., 3.556, 1.897, 6570.102, 30.3, 335.346, 6.86, 6.3, 78.1, 
  28.178, 5.9, 69.5, 0.606}, {"TLS", "Asia", "Timor", "2020-08-06", 25., 0., 
  0.143, "", "", 0., 18.962, 0., 0.108, "", "", 0., "", "", "", "", "", "", 
  "", "", "", "", "", "", "", "", "", "", "", "", "", "", "", "", "", "", "", 
  "", "", 29.63, 1.318442*^6, 87.176, 18., 3.556, 1.897, 6570.102, 30.3, 
  335.346, 6.86, 6.3, 78.1, 28.178, 5.9, 69.5, 0.606}, 
 {"TLS", "Asia", "Timor", "2020-08-07", 25., 0., 0.143, "", "", 0., 18.962, 
  0., 0.108, "", "", 0., "", "", "", "", "", "", "", "", "", "", "", "", "", 
  "", "", "", "", "", "", "", "", "", "", "", "", "", "", 29.63, 1.318442*^6, 
  87.176, 18., 3.556, 1.897, 6570.102, 30.3, 335.346, 6.86, 6.3, 78.1, 
  28.178, 5.9, 69.5, 0.606}, {"TLS", "Asia", "Timor", "2020-08-08", 25., 0., 
  0.143, "", "", 0., 18.962, 0., 0.108, "", "", 0., "", "", "", "", "", "", 
  "", "", "", "", "", "", "", "", "", "", "", "", "", "", "", "", "", "", "", 
  "", "", 29.63, 1.318442*^6, 87.176, 18., 3.556, 1.897, 6570.102, 30.3, 
  335.346, 6.86, 6.3, 78.1, 28.178, 5.9, 69.5, 0.606}, 
 {"TLS", "Asia", "Timor", "2020-08-09", 25., 0., 0.143, "", "", 0., 18.962, 
  0., 0.108, "", "", 0., "", "", "", "", "", "", "", "", "", "", "", "", "", 
  "", "", "", "", "", "", "", "", "", "", "", "", "", "", 29.63, 1.318442*^6, 
  87.176, 18., 3.556, 1.897, 6570.102, 30.3, 335.346, 6.86, 6.3, 78.1, 
  28.178, 5.9, 69.5, 0.606}, {"TLS", "Asia", "Timor", "2020-08-10", 25., 0., 
  0.143, "", "", 0., 18.962, 0., 0.108, "", "", 0., "", "", "", "", "", "", 
  "", "", "", "", "", "", "", "", "", "", "", "", "", "", "", "", "", "", "", 
  "", "", 29.63, 1.318442*^6, 87.176, 18., 3.556, 1.897, 6570.102, 30.3, 
  335.346, 6.86, 6.3, 78.1, 28.178, 5.9, 69.5, 0.606}, 
 {"TLS", "Asia", "Timor", "2020-08-11", 25., 0., 0., "", "", 0., 18.962, 0., 
  0., "", "", 0., "", "", "", "", "", "", "", "", "", "", "", "", "", "", "", 
  "", "", "", "", "", "", "", "", "", "", "", "", 29.63, 1.318442*^6, 87.176, 
  18., 3.556, 1.897, 6570.102, 30.3, 335.346, 6.86, 6.3, 78.1, 28.178, 5.9, 
  69.5, 0.606}, {"TLS", "Asia", "Timor", "2020-08-12", 25., 0., 0., "", "", 
  0., 18.962, 0., 0., "", "", 0., "", "", "", "", "", "", "", "", "", "", "", 
  "", "", "", "", "", "", "", "", "", "", "", "", "", "", "", "", 29.63, 
  1.318442*^6, 87.176, 18., 3.556, 1.897, 6570.102, 30.3, 335.346, 6.86, 6.3, 
  78.1, 28.178, 5.9, 69.5, 0.606}, {"TLS", "Asia", "Timor", "2020-08-13", 
  25., 0., 0., "", "", 0., 18.962, 0., 0., "", "", 0., "", "", "", "", "", 
  "", "", "", "", "", "", "", "", "", "", "", "", "", "", "", "", "", "", "", 
  "", "", "", 29.63, 1.318442*^6, 87.176, 18., 3.556, 1.897, 6570.102, 30.3, 
  335.346, 6.86, 6.3, 78.1, 28.178, 5.9, 69.5, 0.606}, 
 {"TLS", "Asia", "Timor", "2020-08-14", 25., 0., 0., "", "", 0., 18.962, 0., 
  0., "", "", 0., "", "", "", "", "", "", "", "", "", "", "", "", "", "", "", 
  "", "", "", "", "", "", "", "", "", "", "", "", 29.63, 1.318442*^6, 87.176, 
  18., 3.556, 1.897, 6570.102, 30.3, 335.346, 6.86, 6.3, 78.1, 28.178, 5.9, 
  69.5, 0.606}, {"TLS", "Asia", "Timor", "2020-08-15", 25., 0., 0., "", "", 
  0., 18.962, 0., 0., "", "", 0., "", "", "", "", "", "", "", "", "", "", "", 
  "", "", "", "", "", "", "", "", "", "", "", "", "", "", "", "", 29.63, 
  1.318442*^6, 87.176, 18., 3.556, 1.897, 6570.102, 30.3, 335.346, 6.86, 6.3, 
  78.1, 28.178, 5.9, 69.5, 0.606}, {"TLS", "Asia", "Timor", "2020-08-16", 
  25., 0., 0., "", "", 0., 18.962, 0., 0., "", "", 0., "", "", "", "", "", 
  "", "", "", "", "", "", "", "", "", "", "", "", "", "", "", "", "", "", "", 
  "", "", "", 29.63, 1.318442*^6, 87.176, 18., 3.556, 1.897, 6570.102, 30.3, 
  335.346, 6.86, 6.3, 78.1, 28.178, 5.9, 69.5, 0.606}, 
 {"TLS", "Asia", "Timor", "2020-08-17", 25., 0., 0., "", "", 0., 18.962, 0., 
  0., "", "", 0., "", "", "", "", "", "", "", "", "", "", "", "", "", "", "", 
  "", "", "", "", "", "", "", "", "", "", "", "", 29.63, 1.318442*^6, 87.176, 
  18., 3.556, 1.897, 6570.102, 30.3, 335.346, 6.86, 6.3, 78.1, 28.178, 5.9, 
  69.5, 0.606}, {"TLS", "Asia", "Timor", "2020-08-18", 25., 0., 0., "", "", 
  0., 18.962, 0., 0., "", "", 0., "", "", "", "", "", "", "", "", "", "", "", 
  "", "", "", "", "", "", "", "", "", "", "", "", "", "", "", "", 29.63, 
  1.318442*^6, 87.176, 18., 3.556, 1.897, 6570.102, 30.3, 335.346, 6.86, 6.3, 
  78.1, 28.178, 5.9, 69.5, 0.606}, {"TLS", "Asia", "Timor", "2020-08-19", 
  25., 0., 0., "", "", 0., 18.962, 0., 0., "", "", 0., "", "", "", "", "", 
  "", "", "", "", "", "", "", "", "", "", "", "", "", "", "", "", "", "", "", 
  "", "", "", 29.63, 1.318442*^6, 87.176, 18., 3.556, 1.897, 6570.102, 30.3, 
  335.346, 6.86, 6.3, 78.1, 28.178, 5.9, 69.5, 0.606}, 
 {"TLS", "Asia", "Timor", "2020-08-20", 25., 0., 0., "", "", 0., 18.962, 0., 
  0., "", "", 0., "", "", "", "", "", "", "", "", "", "", "", "", "", "", "", 
  "", "", "", "", "", "", "", "", "", "", "", "", 29.63, 1.318442*^6, 87.176, 
  18., 3.556, 1.897, 6570.102, 30.3, 335.346, 6.86, 6.3, 78.1, 28.178, 5.9, 
  69.5, 0.606}, {"TLS", "Asia", "Timor", "2020-08-21", 25., 0., 0., "", "", 
  0., 18.962, 0., 0., "", "", 0., "", "", "", "", "", "", "", "", "", "", "", 
  "", "", "", "", "", "", "", "", "", "", "", "", "", "", "", "", 29.63, 
  1.318442*^6, 87.176, 18., 3.556, 1.897, 6570.102, 30.3, 335.346, 6.86, 6.3, 
  78.1, 28.178, 5.9, 69.5, 0.606}, {"TLS", "Asia", "Timor", "2020-08-22", 
  26., 1., 0.143, "", "", 0., 19.72, 0.758, 0.108, "", "", 0., "", "", "", 
  "", "", "", "", "", "", "", "", "", "", "", "", "", "", "", "", "", "", "", 
  "", "", "", "", "", 29.63, 1.318442*^6, 87.176, 18., 3.556, 1.897, 
  6570.102, 30.3, 335.346, 6.86, 6.3, 78.1, 28.178, 5.9, 69.5, 0.606}, 
 {"TLS", "Asia", "Timor", "2020-08-23", 26., 0., 0.143, "", "", 0., 19.72, 
  0., 0.108, "", "", 0., "", "", "", "", "", "", "", "", "", "", "", "", "", 
  "", "", "", "", "", "", "", "", "", "", "", "", "", "", 29.63, 1.318442*^6, 
  87.176, 18., 3.556, 1.897, 6570.102, 30.3, 335.346, 6.86, 6.3, 78.1, 
  28.178, 5.9, 69.5, 0.606}, {"TLS", "Asia", "Timor", "2020-08-24", 26., 0., 
  0.143, "", "", 0., 19.72, 0., 0.108, "", "", 0., "", "", "", "", "", "", 
  "", "", "", "", "", "", "", "", "", "", "", "", "", "", "", "", "", "", "", 
  "", "", 29.63, 1.318442*^6, 87.176, 18., 3.556, 1.897, 6570.102, 30.3, 
  335.346, 6.86, 6.3, 78.1, 28.178, 5.9, 69.5, 0.606}, 
 {"TLS", "Asia", "Timor", "2020-08-25", 26., 0., 0.143, "", "", 0., 19.72, 
  0., 0.108, "", "", 0., "", "", "", "", "", "", "", "", "", "", "", "", "", 
  "", "", "", "", "", "", "", "", "", "", "", "", "", "", 29.63, 1.318442*^6, 
  87.176, 18., 3.556, 1.897, 6570.102, 30.3, 335.346, 6.86, 6.3, 78.1, 
  28.178, 5.9, 69.5, 0.606}, {"TLS", "Asia", "Timor", "2020-08-26", 26., 0., 
  0.143, "", "", 0., 19.72, 0., 0.108, "", "", 0., "", "", "", "", "", "", 
  "", "", "", "", "", "", "", "", "", "", "", "", "", "", "", "", "", "", "", 
  "", "", 29.63, 1.318442*^6, 87.176, 18., 3.556, 1.897, 6570.102, 30.3, 
  335.346, 6.86, 6.3, 78.1, 28.178, 5.9, 69.5, 0.606}, 
 {"TLS", "Asia", "Timor", "2020-08-27", 27., 1., 0.286, "", "", 0., 20.479, 
  0.758, 0.217, "", "", 0., "", "", "", "", "", "", "", "", "", "", "", "", 
  "", "", "", "", "", "", "", "", "", "", "", "", "", "", "", 29.63, 
  1.318442*^6, 87.176, 18., 3.556, 1.897, 6570.102, 30.3, 335.346, 6.86, 6.3, 
  78.1, 28.178, 5.9, 69.5, 0.606}, {"TLS", "Asia", "Timor", "2020-08-28", 
  27., 0., 0.286, "", "", 0., 20.479, 0., 0.217, "", "", 0., "", "", "", "", 
  "", "", "", "", "", "", "", "", "", "", "", "", "", "", "", "", "", "", "", 
  "", "", "", "", 29.63, 1.318442*^6, 87.176, 18., 3.556, 1.897, 6570.102, 
  30.3, 335.346, 6.86, 6.3, 78.1, 28.178, 5.9, 69.5, 0.606}, 
 {"TLS", "Asia", "Timor", "2020-08-29", 27., 0., 0.143, "", "", 0., 20.479, 
  0., 0.108, "", "", 0., "", "", "", "", "", "", "", "", "", "", "", "", "", 
  "", "", "", "", "", "", "", "", "", "", "", "", "", "", 29.63, 1.318442*^6, 
  87.176, 18., 3.556, 1.897, 6570.102, 30.3, 335.346, 6.86, 6.3, 78.1, 
  28.178, 5.9, 69.5, 0.606}, {"TLS", "Asia", "Timor", "2020-08-30", 27., 0., 
  0.143, "", "", 0., 20.479, 0., 0.108, "", "", 0., "", "", "", "", "", "", 
  "", "", "", "", "", "", "", "", "", "", "", "", "", "", "", "", "", "", "", 
  "", "", 29.63, 1.318442*^6, 87.176, 18., 3.556, 1.897, 6570.102, 30.3, 
  335.346, 6.86, 6.3, 78.1, 28.178, 5.9, 69.5, 0.606}, 
 {"TLS", "Asia", "Timor", "2020-08-31", 27., 0., 0.143, "", "", 0., 20.479, 
  0., 0.108, "", "", 0., "", "", "", "", "", "", "", "", "", "", "", "", "", 
  "", "", "", "", "", "", "", "", "", "", "", "", "", "", 29.63, 1.318442*^6, 
  87.176, 18., 3.556, 1.897, 6570.102, 30.3, 335.346, 6.86, 6.3, 78.1, 
  28.178, 5.9, 69.5, 0.606}, {"TLS", "Asia", "Timor", "2020-09-01", 27., 0., 
  0.143, "", "", 0., 20.479, 0., 0.108, "", "", 0., "", "", "", "", "", "", 
  "", "", "", "", "", "", "", "", "", "", "", "", "", "", "", "", "", "", "", 
  "", "", 29.63, 1.318442*^6, 87.176, 18., 3.556, 1.897, 6570.102, 30.3, 
  335.346, 6.86, 6.3, 78.1, 28.178, 5.9, 69.5, 0.606}, 
 {"TLS", "Asia", "Timor", "2020-09-02", 27., 0., 0.143, "", "", 0., 20.479, 
  0., 0.108, "", "", 0., "", "", "", "", "", "", "", "", "", "", "", "", "", 
  "", "", "", "", "", "", "", "", "", "", "", "", "", "", 29.63, 1.318442*^6, 
  87.176, 18., 3.556, 1.897, 6570.102, 30.3, 335.346, 6.86, 6.3, 78.1, 
  28.178, 5.9, 69.5, 0.606}, {"TLS", "Asia", "Timor", "2020-09-03", 27., 0., 
  0., "", "", 0., 20.479, 0., 0., "", "", 0., "", "", "", "", "", "", "", "", 
  "", "", "", "", "", "", "", "", "", "", "", "", "", "", "", "", "", "", "", 
  29.63, 1.318442*^6, 87.176, 18., 3.556, 1.897, 6570.102, 30.3, 335.346, 
  6.86, 6.3, 78.1, 28.178, 5.9, 69.5, 0.606}, 
 {"TLS", "Asia", "Timor", "2020-09-04", 27., 0., 0., "", "", 0., 20.479, 0., 
  0., "", "", 0., "", "", "", "", "", "", "", "", "", "", "", "", "", "", "", 
  "", "", "", "", "", "", "", "", "", "", "", "", 29.63, 1.318442*^6, 87.176, 
  18., 3.556, 1.897, 6570.102, 30.3, 335.346, 6.86, 6.3, 78.1, 28.178, 5.9, 
  69.5, 0.606}, {"TLS", "Asia", "Timor", "2020-09-05", 27., 0., 0., "", "", 
  0., 20.479, 0., 0., "", "", 0., "", "", "", "", "", "", "", "", "", "", "", 
  "", "", "", "", "", "", "", "", "", "", "", "", "", "", "", "", 29.63, 
  1.318442*^6, 87.176, 18., 3.556, 1.897, 6570.102, 30.3, 335.346, 6.86, 6.3, 
  78.1, 28.178, 5.9, 69.5, 0.606}, {"TLS", "Asia", "Timor", "2020-09-06", 
  27., 0., 0., "", "", 0., 20.479, 0., 0., "", "", 0., "", "", "", "", "", 
  "", "", "", "", "", "", "", "", "", "", "", "", "", "", "", "", "", "", "", 
  "", "", "", 29.63, 1.318442*^6, 87.176, 18., 3.556, 1.897, 6570.102, 30.3, 
  335.346, 6.86, 6.3, 78.1, 28.178, 5.9, 69.5, 0.606}, 
 {"TLS", "Asia", "Timor", "2020-09-07", 27., 0., 0., "", "", 0., 20.479, 0., 
  0., "", "", 0., "", "", "", "", "", "", "", "", "", "", "", "", "", "", "", 
  "", "", "", "", "", "", "", "", "", "", "", "", 29.63, 1.318442*^6, 87.176, 
  18., 3.556, 1.897, 6570.102, 30.3, 335.346, 6.86, 6.3, 78.1, 28.178, 5.9, 
  69.5, 0.606}, {"TLS", "Asia", "Timor", "2020-09-08", 27., 0., 0., "", "", 
  0., 20.479, 0., 0., "", "", 0., "", "", "", "", "", "", "", "", "", "", "", 
  "", "", "", "", "", "", "", "", "", "", "", "", "", "", "", "", 29.63, 
  1.318442*^6, 87.176, 18., 3.556, 1.897, 6570.102, 30.3, 335.346, 6.86, 6.3, 
  78.1, 28.178, 5.9, 69.5, 0.606}, {"TLS", "Asia", "Timor", "2020-09-09", 
  27., 0., 0., "", "", 0., 20.479, 0., 0., "", "", 0., "", "", "", "", "", 
  "", "", "", "", "", "", "", "", "", "", "", "", "", "", "", "", "", "", "", 
  "", "", "", 29.63, 1.318442*^6, 87.176, 18., 3.556, 1.897, 6570.102, 30.3, 
  335.346, 6.86, 6.3, 78.1, 28.178, 5.9, 69.5, 0.606}, 
 {"TLS", "Asia", "Timor", "2020-09-10", 27., 0., 0., "", "", 0., 20.479, 0., 
  0., "", "", 0., "", "", "", "", "", "", "", "", "", "", "", "", "", "", "", 
  "", "", "", "", "", "", "", "", "", "", "", "", 29.63, 1.318442*^6, 87.176, 
  18., 3.556, 1.897, 6570.102, 30.3, 335.346, 6.86, 6.3, 78.1, 28.178, 5.9, 
  69.5, 0.606}, {"TLS", "Asia", "Timor", "2020-09-11", 27., 0., 0., "", "", 
  0., 20.479, 0., 0., "", "", 0., "", "", "", "", "", "", "", "", "", "", "", 
  "", "", "", "", "", "", "", "", "", "", "", "", "", "", "", "", 29.63, 
  1.318442*^6, 87.176, 18., 3.556, 1.897, 6570.102, 30.3, 335.346, 6.86, 6.3, 
  78.1, 28.178, 5.9, 69.5, 0.606}, {"TLS", "Asia", "Timor", "2020-09-12", 
  27., 0., 0., "", "", 0., 20.479, 0., 0., "", "", 0., "", "", "", "", "", 
  "", "", "", "", "", "", "", "", "", "", "", "", "", "", "", "", "", "", "", 
  "", "", "", 29.63, 1.318442*^6, 87.176, 18., 3.556, 1.897, 6570.102, 30.3, 
  335.346, 6.86, 6.3, 78.1, 28.178, 5.9, 69.5, 0.606}, 
 {"TLS", "Asia", "Timor", "2020-09-13", 27., 0., 0., "", "", 0., 20.479, 0., 
  0., "", "", 0., "", "", "", "", "", "", "", "", "", "", "", "", "", "", "", 
  "", "", "", "", "", "", "", "", "", "", "", "", 29.63, 1.318442*^6, 87.176, 
  18., 3.556, 1.897, 6570.102, 30.3, 335.346, 6.86, 6.3, 78.1, 28.178, 5.9, 
  69.5, 0.606}, {"TLS", "Asia", "Timor", "2020-09-14", 27., 0., 0., "", "", 
  0., 20.479, 0., 0., "", "", 0., "", "", "", "", "", "", "", "", "", "", "", 
  "", "", "", "", "", "", "", "", "", "", "", "", "", "", "", "", 29.63, 
  1.318442*^6, 87.176, 18., 3.556, 1.897, 6570.102, 30.3, 335.346, 6.86, 6.3, 
  78.1, 28.178, 5.9, 69.5, 0.606}, {"TLS", "Asia", "Timor", "2020-09-15", 
  27., 0., 0., "", "", 0., 20.479, 0., 0., "", "", 0., "", "", "", "", "", 
  "", "", "", "", "", "", "", "", "", "", "", "", "", "", "", "", "", "", "", 
  "", "", "", 29.63, 1.318442*^6, 87.176, 18., 3.556, 1.897, 6570.102, 30.3, 
  335.346, 6.86, 6.3, 78.1, 28.178, 5.9, 69.5, 0.606}, 
 {"TLS", "Asia", "Timor", "2020-09-16", 27., 0., 0., "", "", 0., 20.479, 0., 
  0., "", "", 0., "", "", "", "", "", "", "", "", "", "", "", "", "", "", "", 
  "", "", "", "", "", "", "", "", "", "", "", "", 29.63, 1.318442*^6, 87.176, 
  18., 3.556, 1.897, 6570.102, 30.3, 335.346, 6.86, 6.3, 78.1, 28.178, 5.9, 
  69.5, 0.606}, {"TLS", "Asia", "Timor", "2020-09-17", 27., 0., 0., "", "", 
  0., 20.479, 0., 0., "", "", 0., "", "", "", "", "", "", "", "", "", "", "", 
  "", "", "", "", "", "", "", "", "", "", "", "", "", "", "", "", 29.63, 
  1.318442*^6, 87.176, 18., 3.556, 1.897, 6570.102, 30.3, 335.346, 6.86, 6.3, 
  78.1, 28.178, 5.9, 69.5, 0.606}, {"TLS", "Asia", "Timor", "2020-09-18", 
  27., 0., 0., "", "", 0., 20.479, 0., 0., "", "", 0., "", "", "", "", "", 
  "", "", "", "", "", "", "", "", "", "", "", "", "", "", "", "", "", "", "", 
  "", "", "", 29.63, 1.318442*^6, 87.176, 18., 3.556, 1.897, 6570.102, 30.3, 
  335.346, 6.86, 6.3, 78.1, 28.178, 5.9, 69.5, 0.606}, 
 {"TLS", "Asia", "Timor", "2020-09-19", 27., 0., 0., "", "", 0., 20.479, 0., 
  0., "", "", 0., "", "", "", "", "", "", "", "", "", "", "", "", "", "", "", 
  "", "", "", "", "", "", "", "", "", "", "", "", 29.63, 1.318442*^6, 87.176, 
  18., 3.556, 1.897, 6570.102, 30.3, 335.346, 6.86, 6.3, 78.1, 28.178, 5.9, 
  69.5, 0.606}, {"TLS", "Asia", "Timor", "2020-09-20", 27., 0., 0., "", "", 
  0., 20.479, 0., 0., "", "", 0., "", "", "", "", "", "", "", "", "", "", "", 
  "", "", "", "", "", "", "", "", "", "", "", "", "", "", "", "", 29.63, 
  1.318442*^6, 87.176, 18., 3.556, 1.897, 6570.102, 30.3, 335.346, 6.86, 6.3, 
  78.1, 28.178, 5.9, 69.5, 0.606}, {"TLS", "Asia", "Timor", "2020-09-21", 
  27., 0., 0., "", "", 0., 20.479, 0., 0., "", "", 0., "", "", "", "", "", 
  "", "", "", "", "", "", "", "", "", "", "", "", "", "", "", "", "", "", "", 
  "", "", "", 29.63, 1.318442*^6, 87.176, 18., 3.556, 1.897, 6570.102, 30.3, 
  335.346, 6.86, 6.3, 78.1, 28.178, 5.9, 69.5, 0.606}, 
 {"TLS", "Asia", "Timor", "2020-09-22", 27., 0., 0., "", "", 0., 20.479, 0., 
  0., "", "", 0., "", "", "", "", "", "", "", "", "", "", "", "", "", "", "", 
  "", "", "", "", "", "", "", "", "", "", "", "", 29.63, 1.318442*^6, 87.176, 
  18., 3.556, 1.897, 6570.102, 30.3, 335.346, 6.86, 6.3, 78.1, 28.178, 5.9, 
  69.5, 0.606}, {"TLS", "Asia", "Timor", "2020-09-23", 27., 0., 0., "", "", 
  0., 20.479, 0., 0., "", "", 0., "", "", "", "", "", "", "", "", "", "", "", 
  "", "", "", "", "", "", "", "", "", "", "", "", "", "", "", "", 29.63, 
  1.318442*^6, 87.176, 18., 3.556, 1.897, 6570.102, 30.3, 335.346, 6.86, 6.3, 
  78.1, 28.178, 5.9, 69.5, 0.606}, {"TLS", "Asia", "Timor", "2020-09-24", 
  27., 0., 0., "", "", 0., 20.479, 0., 0., "", "", 0., "", "", "", "", "", 
  "", "", "", "", "", "", "", "", "", "", "", "", "", "", "", "", "", "", "", 
  "", "", "", 29.63, 1.318442*^6, 87.176, 18., 3.556, 1.897, 6570.102, 30.3, 
  335.346, 6.86, 6.3, 78.1, 28.178, 5.9, 69.5, 0.606}, 
 {"TLS", "Asia", "Timor", "2020-09-25", 27., 0., 0., "", "", 0., 20.479, 0., 
  0., "", "", 0., "", "", "", "", "", "", "", "", "", "", "", "", "", "", "", 
  "", "", "", "", "", "", "", "", "", "", "", "", 29.63, 1.318442*^6, 87.176, 
  18., 3.556, 1.897, 6570.102, 30.3, 335.346, 6.86, 6.3, 78.1, 28.178, 5.9, 
  69.5, 0.606}, {"TLS", "Asia", "Timor", "2020-09-26", 27., 0., 0., "", "", 
  0., 20.479, 0., 0., "", "", 0., "", "", "", "", "", "", "", "", "", "", "", 
  "", "", "", "", "", "", "", "", "", "", "", "", "", "", "", "", 29.63, 
  1.318442*^6, 87.176, 18., 3.556, 1.897, 6570.102, 30.3, 335.346, 6.86, 6.3, 
  78.1, 28.178, 5.9, 69.5, 0.606}, {"TLS", "Asia", "Timor", "2020-09-27", 
  27., 0., 0., "", "", 0., 20.479, 0., 0., "", "", 0., "", "", "", "", "", 
  "", "", "", "", "", "", "", "", "", "", "", "", "", "", "", "", "", "", "", 
  "", "", "", 29.63, 1.318442*^6, 87.176, 18., 3.556, 1.897, 6570.102, 30.3, 
  335.346, 6.86, 6.3, 78.1, 28.178, 5.9, 69.5, 0.606}, 
 {"TLS", "Asia", "Timor", "2020-09-28", 27., 0., 0., "", "", 0., 20.479, 0., 
  0., "", "", 0., "", "", "", "", "", "", "", "", "", "", "", "", "", "", "", 
  "", "", "", "", "", "", "", "", "", "", "", "", 29.63, 1.318442*^6, 87.176, 
  18., 3.556, 1.897, 6570.102, 30.3, 335.346, 6.86, 6.3, 78.1, 28.178, 5.9, 
  69.5, 0.606}, {"TLS", "Asia", "Timor", "2020-09-29", 28., 1., 0.143, "", 
  "", 0., 21.237, 0.758, 0.108, "", "", 0., "", "", "", "", "", "", "", "", 
  "", "", "", "", "", "", "", "", "", "", "", "", "", "", "", "", "", "", "", 
  29.63, 1.318442*^6, 87.176, 18., 3.556, 1.897, 6570.102, 30.3, 335.346, 
  6.86, 6.3, 78.1, 28.178, 5.9, 69.5, 0.606}, 
 {"TLS", "Asia", "Timor", "2020-09-30", 28., 0., 0.143, "", "", 0., 21.237, 
  0., 0.108, "", "", 0., "", "", "", "", "", "", "", "", "", "", "", "", "", 
  "", "", "", "", "", "", "", "", "", "", "", "", "", "", 29.63, 1.318442*^6, 
  87.176, 18., 3.556, 1.897, 6570.102, 30.3, 335.346, 6.86, 6.3, 78.1, 
  28.178, 5.9, 69.5, 0.606}, {"TLS", "Asia", "Timor", "2020-10-01", 28., 0., 
  0.143, "", "", 0., 21.237, 0., 0.108, "", "", 0., "", "", "", "", "", "", 
  "", "", "", "", "", "", "", "", "", "", "", "", "", "", "", "", "", "", "", 
  "", "", 29.63, 1.318442*^6, 87.176, 18., 3.556, 1.897, 6570.102, 30.3, 
  335.346, 6.86, 6.3, 78.1, 28.178, 5.9, 69.5, 0.606}, 
 {"TLS", "Asia", "Timor", "2020-10-02", 28., 0., 0.143, "", "", 0., 21.237, 
  0., 0.108, "", "", 0., "", "", "", "", "", "", "", "", "", "", "", "", "", 
  "", "", "", "", "", "", "", "", "", "", "", "", "", "", 29.63, 1.318442*^6, 
  87.176, 18., 3.556, 1.897, 6570.102, 30.3, 335.346, 6.86, 6.3, 78.1, 
  28.178, 5.9, 69.5, 0.606}, {"TLS", "Asia", "Timor", "2020-10-03", 28., 0., 
  0.143, "", "", 0., 21.237, 0., 0.108, "", "", 0., "", "", "", "", "", "", 
  "", "", "", "", "", "", "", "", "", "", "", "", "", "", "", "", "", "", "", 
  "", "", 29.63, 1.318442*^6, 87.176, 18., 3.556, 1.897, 6570.102, 30.3, 
  335.346, 6.86, 6.3, 78.1, 28.178, 5.9, 69.5, 0.606}, 
 {"TLS", "Asia", "Timor", "2020-10-04", 28., 0., 0.143, "", "", 0., 21.237, 
  0., 0.108, "", "", 0., "", "", "", "", "", "", "", "", "", "", "", "", "", 
  "", "", "", "", "", "", "", "", "", "", "", "", "", "", 29.63, 1.318442*^6, 
  87.176, 18., 3.556, 1.897, 6570.102, 30.3, 335.346, 6.86, 6.3, 78.1, 
  28.178, 5.9, 69.5, 0.606}, {"TLS", "Asia", "Timor", "2020-10-05", 28., 0., 
  0.143, "", "", 0., 21.237, 0., 0.108, "", "", 0., "", "", "", "", "", "", 
  "", "", "", "", "", "", "", "", "", "", "", "", "", "", "", "", "", "", "", 
  "", "", 29.63, 1.318442*^6, 87.176, 18., 3.556, 1.897, 6570.102, 30.3, 
  335.346, 6.86, 6.3, 78.1, 28.178, 5.9, 69.5, 0.606}, 
 {"TLS", "Asia", "Timor", "2020-10-06", 28., 0., 0., "", "", 0., 21.237, 0., 
  0., "", "", 0., "", "", "", "", "", "", "", "", "", "", "", "", "", "", "", 
  "", "", "", "", "", "", "", "", "", "", "", "", 29.63, 1.318442*^6, 87.176, 
  18., 3.556, 1.897, 6570.102, 30.3, 335.346, 6.86, 6.3, 78.1, 28.178, 5.9, 
  69.5, 0.606}, {"TLS", "Asia", "Timor", "2020-10-07", 28., 0., 0., "", "", 
  0., 21.237, 0., 0., "", "", 0., "", "", "", "", "", "", "", "", "", "", "", 
  "", "", "", "", "", "", "", "", "", "", "", "", "", "", "", "", 29.63, 
  1.318442*^6, 87.176, 18., 3.556, 1.897, 6570.102, 30.3, 335.346, 6.86, 6.3, 
  78.1, 28.178, 5.9, 69.5, 0.606}, {"TLS", "Asia", "Timor", "2020-10-08", 
  28., 0., 0., "", "", 0., 21.237, 0., 0., "", "", 0., "", "", "", "", "", 
  "", "", "", "", "", "", "", "", "", "", "", "", "", "", "", "", "", "", "", 
  "", "", "", 29.63, 1.318442*^6, 87.176, 18., 3.556, 1.897, 6570.102, 30.3, 
  335.346, 6.86, 6.3, 78.1, 28.178, 5.9, 69.5, 0.606}, 
 {"TLS", "Asia", "Timor", "2020-10-09", 28., 0., 0., "", "", 0., 21.237, 0., 
  0., "", "", 0., "", "", "", "", "", "", "", "", "", "", "", "", "", "", "", 
  "", "", "", "", "", "", "", "", "", "", "", "", 29.63, 1.318442*^6, 87.176, 
  18., 3.556, 1.897, 6570.102, 30.3, 335.346, 6.86, 6.3, 78.1, 28.178, 5.9, 
  69.5, 0.606}, {"TLS", "Asia", "Timor", "2020-10-10", 28., 0., 0., "", "", 
  0., 21.237, 0., 0., "", "", 0., "", "", "", "", "", "", "", "", "", "", "", 
  "", "", "", "", "", "", "", "", "", "", "", "", "", "", "", "", 29.63, 
  1.318442*^6, 87.176, 18., 3.556, 1.897, 6570.102, 30.3, 335.346, 6.86, 6.3, 
  78.1, 28.178, 5.9, 69.5, 0.606}, {"TLS", "Asia", "Timor", "2020-10-11", 
  28., 0., 0., "", "", 0., 21.237, 0., 0., "", "", 0., "", "", "", "", "", 
  "", "", "", "", "", "", "", "", "", "", "", "", "", "", "", "", "", "", "", 
  "", "", "", 29.63, 1.318442*^6, 87.176, 18., 3.556, 1.897, 6570.102, 30.3, 
  335.346, 6.86, 6.3, 78.1, 28.178, 5.9, 69.5, 0.606}, 
 {"TLS", "Asia", "Timor", "2020-10-12", 29., 1., 0.143, "", "", 0., 21.996, 
  0.758, 0.108, "", "", 0., "", "", "", "", "", "", "", "", "", "", "", "", 
  "", "", "", "", "", "", "", "", "", "", "", "", "", "", "", 29.63, 
  1.318442*^6, 87.176, 18., 3.556, 1.897, 6570.102, 30.3, 335.346, 6.86, 6.3, 
  78.1, 28.178, 5.9, 69.5, 0.606}, {"TLS", "Asia", "Timor", "2020-10-13", 
  29., 0., 0.143, "", "", 0., 21.996, 0., 0.108, "", "", 0., "", "", "", "", 
  "", "", "", "", "", "", "", "", "", "", "", "", "", "", "", "", "", "", "", 
  "", "", "", "", 29.63, 1.318442*^6, 87.176, 18., 3.556, 1.897, 6570.102, 
  30.3, 335.346, 6.86, 6.3, 78.1, 28.178, 5.9, 69.5, 0.606}, 
 {"TLS", "Asia", "Timor", "2020-10-14", 29., 0., 0.143, "", "", 0., 21.996, 
  0., 0.108, "", "", 0., "", "", "", "", "", "", "", "", "", "", "", "", "", 
  "", "", "", "", "", "", "", "", "", "", "", "", "", "", 29.63, 1.318442*^6, 
  87.176, 18., 3.556, 1.897, 6570.102, 30.3, 335.346, 6.86, 6.3, 78.1, 
  28.178, 5.9, 69.5, 0.606}, {"TLS", "Asia", "Timor", "2020-10-15", 29., 0., 
  0.143, "", "", 0., 21.996, 0., 0.108, "", "", 0., "", "", "", "", "", "", 
  "", "", "", "", "", "", "", "", "", "", "", "", "", "", "", "", "", "", "", 
  "", "", 29.63, 1.318442*^6, 87.176, 18., 3.556, 1.897, 6570.102, 30.3, 
  335.346, 6.86, 6.3, 78.1, 28.178, 5.9, 69.5, 0.606}, 
 {"TLS", "Asia", "Timor", "2020-10-16", 29., 0., 0.143, "", "", 0., 21.996, 
  0., 0.108, "", "", 0., "", "", "", "", "", "", "", "", "", "", "", "", "", 
  "", "", "", "", "", "", "", "", "", "", "", "", "", "", 29.63, 1.318442*^6, 
  87.176, 18., 3.556, 1.897, 6570.102, 30.3, 335.346, 6.86, 6.3, 78.1, 
  28.178, 5.9, 69.5, 0.606}, {"TLS", "Asia", "Timor", "2020-10-17", 29., 0., 
  0.143, "", "", 0., 21.996, 0., 0.108, "", "", 0., "", "", "", "", "", "", 
  "", "", "", "", "", "", "", "", "", "", "", "", "", "", "", "", "", "", "", 
  "", "", 29.63, 1.318442*^6, 87.176, 18., 3.556, 1.897, 6570.102, 30.3, 
  335.346, 6.86, 6.3, 78.1, 28.178, 5.9, 69.5, 0.606}, 
 {"TLS", "Asia", "Timor", "2020-10-18", 29., 0., 0.143, "", "", 0., 21.996, 
  0., 0.108, "", "", 0., "", "", "", "", "", "", "", "", "", "", "", "", "", 
  "", "", "", "", "", "", "", "", "", "", "", "", "", "", 29.63, 1.318442*^6, 
  87.176, 18., 3.556, 1.897, 6570.102, 30.3, 335.346, 6.86, 6.3, 78.1, 
  28.178, 5.9, 69.5, 0.606}, {"TLS", "Asia", "Timor", "2020-10-19", 29., 0., 
  0., "", "", 0., 21.996, 0., 0., "", "", 0., "", "", "", "", "", "", "", "", 
  "", "", "", "", "", "", "", "", "", "", "", "", "", "", "", "", "", "", "", 
  29.63, 1.318442*^6, 87.176, 18., 3.556, 1.897, 6570.102, 30.3, 335.346, 
  6.86, 6.3, 78.1, 28.178, 5.9, 69.5, 0.606}, 
 {"TLS", "Asia", "Timor", "2020-10-20", 29., 0., 0., "", "", 0., 21.996, 0., 
  0., "", "", 0., "", "", "", "", "", "", "", "", "", "", "", "", "", "", "", 
  "", "", "", "", "", "", "", "", "", "", "", "", 29.63, 1.318442*^6, 87.176, 
  18., 3.556, 1.897, 6570.102, 30.3, 335.346, 6.86, 6.3, 78.1, 28.178, 5.9, 
  69.5, 0.606}, {"TLS", "Asia", "Timor", "2020-10-21", 29., 0., 0., "", "", 
  0., 21.996, 0., 0., "", "", 0., "", "", "", "", "", "", "", "", "", "", "", 
  "", "", "", "", "", "", "", "", "", "", "", "", "", "", "", "", 29.63, 
  1.318442*^6, 87.176, 18., 3.556, 1.897, 6570.102, 30.3, 335.346, 6.86, 6.3, 
  78.1, 28.178, 5.9, 69.5, 0.606}, {"TLS", "Asia", "Timor", "2020-10-22", 
  29., 0., 0., "", "", 0., 21.996, 0., 0., "", "", 0., "", "", "", "", "", 
  "", "", "", "", "", "", "", "", "", "", "", "", "", "", "", "", "", "", "", 
  "", "", "", 29.63, 1.318442*^6, 87.176, 18., 3.556, 1.897, 6570.102, 30.3, 
  335.346, 6.86, 6.3, 78.1, 28.178, 5.9, 69.5, 0.606}, 
 {"TLS", "Asia", "Timor", "2020-10-23", 29., 0., 0., "", "", 0., 21.996, 0., 
  0., "", "", 0., "", "", "", "", "", "", "", "", "", "", "", "", "", "", "", 
  "", "", "", "", "", "", "", "", "", "", "", "", 29.63, 1.318442*^6, 87.176, 
  18., 3.556, 1.897, 6570.102, 30.3, 335.346, 6.86, 6.3, 78.1, 28.178, 5.9, 
  69.5, 0.606}, {"TLS", "Asia", "Timor", "2020-10-24", 29., 0., 0., "", "", 
  0., 21.996, 0., 0., "", "", 0., "", "", "", "", "", "", "", "", "", "", "", 
  "", "", "", "", "", "", "", "", "", "", "", "", "", "", "", "", 29.63, 
  1.318442*^6, 87.176, 18., 3.556, 1.897, 6570.102, 30.3, 335.346, 6.86, 6.3, 
  78.1, 28.178, 5.9, 69.5, 0.606}, {"TLS", "Asia", "Timor", "2020-10-25", 
  29., 0., 0., "", "", 0., 21.996, 0., 0., "", "", 0., "", "", "", "", "", 
  "", "", "", "", "", "", "", "", "", "", "", "", "", "", "", "", "", "", "", 
  "", "", "", 29.63, 1.318442*^6, 87.176, 18., 3.556, 1.897, 6570.102, 30.3, 
  335.346, 6.86, 6.3, 78.1, 28.178, 5.9, 69.5, 0.606}, 
 {"TLS", "Asia", "Timor", "2020-10-26", 30., 1., 0.143, "", "", 0., 22.754, 
  0.758, 0.108, "", "", 0., "", "", "", "", "", "", "", "", "", "", "", "", 
  "", "", "", "", "", "", "", "", "", "", "", "", "", "", "", 29.63, 
  1.318442*^6, 87.176, 18., 3.556, 1.897, 6570.102, 30.3, 335.346, 6.86, 6.3, 
  78.1, 28.178, 5.9, 69.5, 0.606}, {"TLS", "Asia", "Timor", "2020-10-27", 
  30., 0., 0.143, "", "", 0., 22.754, 0., 0.108, "", "", 0., "", "", "", "", 
  "", "", "", "", "", "", "", "", "", "", "", "", "", "", "", "", "", "", "", 
  "", "", "", "", 29.63, 1.318442*^6, 87.176, 18., 3.556, 1.897, 6570.102, 
  30.3, 335.346, 6.86, 6.3, 78.1, 28.178, 5.9, 69.5, 0.606}, 
 {"TLS", "Asia", "Timor", "2020-10-28", 30., 0., 0.143, "", "", 0., 22.754, 
  0., 0.108, "", "", 0., "", "", "", "", "", "", "", "", "", "", "", "", "", 
  "", "", "", "", "", "", "", "", "", "", "", "", "", "", 29.63, 1.318442*^6, 
  87.176, 18., 3.556, 1.897, 6570.102, 30.3, 335.346, 6.86, 6.3, 78.1, 
  28.178, 5.9, 69.5, 0.606}, {"TLS", "Asia", "Timor", "2020-10-29", 30., 0., 
  0.143, "", "", 0., 22.754, 0., 0.108, "", "", 0., "", "", "", "", "", "", 
  "", "", "", "", "", "", "", "", "", "", "", "", "", "", "", "", "", "", "", 
  "", "", 29.63, 1.318442*^6, 87.176, 18., 3.556, 1.897, 6570.102, 30.3, 
  335.346, 6.86, 6.3, 78.1, 28.178, 5.9, 69.5, 0.606}, 
 {"TLS", "Asia", "Timor", "2020-10-30", 30., 0., 0.143, "", "", 0., 22.754, 
  0., 0.108, "", "", 0., "", "", "", "", "", "", "", "", "", "", "", "", "", 
  "", "", "", "", "", "", "", "", "", "", "", "", "", "", 25.93, 1.318442*^6, 
  87.176, 18., 3.556, 1.897, 6570.102, 30.3, 335.346, 6.86, 6.3, 78.1, 
  28.178, 5.9, 69.5, 0.606}, {"TLS", "Asia", "Timor", "2020-10-31", 30., 0., 
  0.143, "", "", 0., 22.754, 0., 0.108, "", "", 0., "", "", "", "", "", "", 
  "", "", "", "", "", "", "", "", "", "", "", "", "", "", "", "", "", "", "", 
  "", "", 25.93, 1.318442*^6, 87.176, 18., 3.556, 1.897, 6570.102, 30.3, 
  335.346, 6.86, 6.3, 78.1, 28.178, 5.9, 69.5, 0.606}, 
 {"TLS", "Asia", "Timor", "2020-11-01", 30., 0., 0.143, "", "", 0., 22.754, 
  0., 0.108, "", "", 0., "", "", "", "", "", "", "", "", "", "", "", "", "", 
  "", "", "", "", "", "", "", "", "", "", "", "", "", "", 25.93, 1.318442*^6, 
  87.176, 18., 3.556, 1.897, 6570.102, 30.3, 335.346, 6.86, 6.3, 78.1, 
  28.178, 5.9, 69.5, 0.606}, {"TLS", "Asia", "Timor", "2020-11-02", 30., 0., 
  0., "", "", 0., 22.754, 0., 0., "", "", 0., "", "", "", "", "", "", "", "", 
  "", "", "", "", "", "", "", "", "", "", "", "", "", "", "", "", "", "", "", 
  25.93, 1.318442*^6, 87.176, 18., 3.556, 1.897, 6570.102, 30.3, 335.346, 
  6.86, 6.3, 78.1, 28.178, 5.9, 69.5, 0.606}, 
 {"TLS", "Asia", "Timor", "2020-11-03", 30., 0., 0., "", "", 0., 22.754, 0., 
  0., "", "", 0., "", "", "", "", "", "", "", "", "", "", "", "", "", "", "", 
  "", "", "", "", "", "", "", "", "", "", "", "", 25.93, 1.318442*^6, 87.176, 
  18., 3.556, 1.897, 6570.102, 30.3, 335.346, 6.86, 6.3, 78.1, 28.178, 5.9, 
  69.5, 0.606}, {"TLS", "Asia", "Timor", "2020-11-04", 30., 0., 0., "", "", 
  0., 22.754, 0., 0., "", "", 0., "", "", "", "", "", "", "", "", "", "", "", 
  "", "", "", "", "", "", "", "", "", "", "", "", "", "", "", "", 25.93, 
  1.318442*^6, 87.176, 18., 3.556, 1.897, 6570.102, 30.3, 335.346, 6.86, 6.3, 
  78.1, 28.178, 5.9, 69.5, 0.606}, {"TLS", "Asia", "Timor", "2020-11-05", 
  30., 0., 0., "", "", 0., 22.754, 0., 0., "", "", 0., "", "", "", "", "", 
  "", "", "", "", "", "", "", "", "", "", "", "", "", "", "", "", "", "", "", 
  "", "", "", 25.93, 1.318442*^6, 87.176, 18., 3.556, 1.897, 6570.102, 30.3, 
  335.346, 6.86, 6.3, 78.1, 28.178, 5.9, 69.5, 0.606}, 
 {"TLS", "Asia", "Timor", "2020-11-06", 30., 0., 0., "", "", 0., 22.754, 0., 
  0., "", "", 0., "", "", "", "", "", "", "", "", "", "", "", "", "", "", "", 
  "", "", "", "", "", "", "", "", "", "", "", "", 25.93, 1.318442*^6, 87.176, 
  18., 3.556, 1.897, 6570.102, 30.3, 335.346, 6.86, 6.3, 78.1, 28.178, 5.9, 
  69.5, 0.606}, {"TLS", "Asia", "Timor", "2020-11-07", 30., 0., 0., "", "", 
  0., 22.754, 0., 0., "", "", 0., "", "", "", "", "", "", "", "", "", "", "", 
  "", "", "", "", "", "", "", "", "", "", "", "", "", "", "", "", 25.93, 
  1.318442*^6, 87.176, 18., 3.556, 1.897, 6570.102, 30.3, 335.346, 6.86, 6.3, 
  78.1, 28.178, 5.9, 69.5, 0.606}, {"TLS", "Asia", "Timor", "2020-11-08", 
  30., 0., 0., "", "", 0., 22.754, 0., 0., "", "", 0., "", "", "", "", "", 
  "", "", "", "", "", "", "", "", "", "", "", "", "", "", "", "", "", "", "", 
  "", "", "", 25.93, 1.318442*^6, 87.176, 18., 3.556, 1.897, 6570.102, 30.3, 
  335.346, 6.86, 6.3, 78.1, 28.178, 5.9, 69.5, 0.606}, 
 {"TLS", "Asia", "Timor", "2020-11-09", 30., 0., 0., "", "", 0., 22.754, 0., 
  0., "", "", 0., "", "", "", "", "", "", "", "", "", "", "", "", "", "", "", 
  "", "", "", "", "", "", "", "", "", "", "", "", 25.93, 1.318442*^6, 87.176, 
  18., 3.556, 1.897, 6570.102, 30.3, 335.346, 6.86, 6.3, 78.1, 28.178, 5.9, 
  69.5, 0.606}, {"TLS", "Asia", "Timor", "2020-11-10", 30., 0., 0., "", "", 
  0., 22.754, 0., 0., "", "", 0., "", "", "", "", "", "", "", "", "", "", "", 
  "", "", "", "", "", "", "", "", "", "", "", "", "", "", "", "", 25.93, 
  1.318442*^6, 87.176, 18., 3.556, 1.897, 6570.102, 30.3, 335.346, 6.86, 6.3, 
  78.1, 28.178, 5.9, 69.5, 0.606}, {"TLS", "Asia", "Timor", "2020-11-11", 
  30., 0., 0., "", "", 0., 22.754, 0., 0., "", "", 0., "", "", "", "", "", 
  "", "", "", "", "", "", "", "", "", "", "", "", "", "", "", "", "", "", "", 
  "", "", "", 25.93, 1.318442*^6, 87.176, 18., 3.556, 1.897, 6570.102, 30.3, 
  335.346, 6.86, 6.3, 78.1, 28.178, 5.9, 69.5, 0.606}, 
 {"TLS", "Asia", "Timor", "2020-11-12", 30., 0., 0., "", "", 0., 22.754, 0., 
  0., "", "", 0., "", "", "", "", "", "", "", "", "", "", "", "", "", "", "", 
  "", "", "", "", "", "", "", "", "", "", "", "", 25.93, 1.318442*^6, 87.176, 
  18., 3.556, 1.897, 6570.102, 30.3, 335.346, 6.86, 6.3, 78.1, 28.178, 5.9, 
  69.5, 0.606}, {"TLS", "Asia", "Timor", "2020-11-13", 30., 0., 0., "", "", 
  0., 22.754, 0., 0., "", "", 0., "", "", "", "", "", "", "", "", "", "", "", 
  "", "", "", "", "", "", "", "", "", "", "", "", "", "", "", "", 25.93, 
  1.318442*^6, 87.176, 18., 3.556, 1.897, 6570.102, 30.3, 335.346, 6.86, 6.3, 
  78.1, 28.178, 5.9, 69.5, 0.606}, {"TLS", "Asia", "Timor", "2020-11-14", 
  30., 0., 0., "", "", 0., 22.754, 0., 0., "", "", 0., "", "", "", "", "", 
  "", "", "", "", "", "", "", "", "", "", "", "", "", "", "", "", "", "", "", 
  "", "", "", 25.93, 1.318442*^6, 87.176, 18., 3.556, 1.897, 6570.102, 30.3, 
  335.346, 6.86, 6.3, 78.1, 28.178, 5.9, 69.5, 0.606}, 
 {"TLS", "Asia", "Timor", "2020-11-15", 30., 0., 0., "", "", 0., 22.754, 0., 
  0., "", "", 0., "", "", "", "", "", "", "", "", "", "", "", "", "", "", "", 
  "", "", "", "", "", "", "", "", "", "", "", "", 25.93, 1.318442*^6, 87.176, 
  18., 3.556, 1.897, 6570.102, 30.3, 335.346, 6.86, 6.3, 78.1, 28.178, 5.9, 
  69.5, 0.606}, {"TLS", "Asia", "Timor", "2020-11-16", 30., 0., 0., "", "", 
  0., 22.754, 0., 0., "", "", 0., "", "", "", "", "", "", "", "", "", "", "", 
  "", "", "", "", "", "", "", "", "", "", "", "", "", "", "", "", 25.93, 
  1.318442*^6, 87.176, 18., 3.556, 1.897, 6570.102, 30.3, 335.346, 6.86, 6.3, 
  78.1, 28.178, 5.9, 69.5, 0.606}, {"TLS", "Asia", "Timor", "2020-11-17", 
  30., 0., 0., "", "", 0., 22.754, 0., 0., "", "", 0., "", "", "", "", "", 
  "", "", "", "", "", "", "", "", "", "", "", "", "", "", "", "", "", "", "", 
  "", "", "", 27.78, 1.318442*^6, 87.176, 18., 3.556, 1.897, 6570.102, 30.3, 
  335.346, 6.86, 6.3, 78.1, 28.178, 5.9, 69.5, 0.606}, 
 {"TLS", "Asia", "Timor", "2020-11-18", 30., 0., 0., "", "", 0., 22.754, 0., 
  0., "", "", 0., "", "", "", "", "", "", "", "", "", "", "", "", "", "", "", 
  "", "", "", "", "", "", "", "", "", "", "", "", 27.78, 1.318442*^6, 87.176, 
  18., 3.556, 1.897, 6570.102, 30.3, 335.346, 6.86, 6.3, 78.1, 28.178, 5.9, 
  69.5, 0.606}, {"TLS", "Asia", "Timor", "2020-11-19", 30., 0., 0., "", "", 
  0., 22.754, 0., 0., "", "", 0., "", "", "", "", "", "", "", "", "", "", "", 
  "", "", "", "", "", "", "", "", "", "", "", "", "", "", "", "", 27.78, 
  1.318442*^6, 87.176, 18., 3.556, 1.897, 6570.102, 30.3, 335.346, 6.86, 6.3, 
  78.1, 28.178, 5.9, 69.5, 0.606}, {"TLS", "Asia", "Timor", "2020-11-20", 
  30., 0., 0., "", "", 0., 22.754, 0., 0., "", "", 0., "", "", "", "", "", 
  "", "", "", "", "", "", "", "", "", "", "", "", "", "", "", "", "", "", "", 
  "", "", "", 27.78, 1.318442*^6, 87.176, 18., 3.556, 1.897, 6570.102, 30.3, 
  335.346, 6.86, 6.3, 78.1, 28.178, 5.9, 69.5, 0.606}, 
 {"TLS", "Asia", "Timor", "2020-11-21", 30., 0., 0., "", "", 0., 22.754, 0., 
  0., "", "", 0., "", "", "", "", "", "", "", "", "", "", "", "", "", "", "", 
  "", "", "", "", "", "", "", "", "", "", "", "", 27.78, 1.318442*^6, 87.176, 
  18., 3.556, 1.897, 6570.102, 30.3, 335.346, 6.86, 6.3, 78.1, 28.178, 5.9, 
  69.5, 0.606}, {"TLS", "Asia", "Timor", "2020-11-22", 30., 0., 0., "", "", 
  0., 22.754, 0., 0., "", "", 0., "", "", "", "", "", "", "", "", "", "", "", 
  "", "", "", "", "", "", "", "", "", "", "", "", "", "", "", "", 27.78, 
  1.318442*^6, 87.176, 18., 3.556, 1.897, 6570.102, 30.3, 335.346, 6.86, 6.3, 
  78.1, 28.178, 5.9, 69.5, 0.606}, {"TLS", "Asia", "Timor", "2020-11-23", 
  30., 0., 0., "", "", 0., 22.754, 0., 0., "", "", 0., "", "", "", "", "", 
  "", "", "", "", "", "", "", "", "", "", "", "", "", "", "", "", "", "", "", 
  "", "", "", 27.78, 1.318442*^6, 87.176, 18., 3.556, 1.897, 6570.102, 30.3, 
  335.346, 6.86, 6.3, 78.1, 28.178, 5.9, 69.5, 0.606}, 
 {"TLS", "Asia", "Timor", "2020-11-24", 30., 0., 0., "", "", 0., 22.754, 0., 
  0., "", "", 0., "", "", "", "", "", "", "", "", "", "", "", "", "", "", "", 
  "", "", "", "", "", "", "", "", "", "", "", "", 27.78, 1.318442*^6, 87.176, 
  18., 3.556, 1.897, 6570.102, 30.3, 335.346, 6.86, 6.3, 78.1, 28.178, 5.9, 
  69.5, 0.606}, {"TLS", "Asia", "Timor", "2020-11-25", 30., 0., 0., "", "", 
  0., 22.754, 0., 0., "", "", 0., "", "", "", "", "", "", "", "", "", "", "", 
  "", "", "", "", "", "", "", "", "", "", "", "", "", "", "", "", 27.78, 
  1.318442*^6, 87.176, 18., 3.556, 1.897, 6570.102, 30.3, 335.346, 6.86, 6.3, 
  78.1, 28.178, 5.9, 69.5, 0.606}, {"TLS", "Asia", "Timor", "2020-11-26", 
  30., 0., 0., "", "", 0., 22.754, 0., 0., "", "", 0., "", "", "", "", "", 
  "", "", "", "", "", "", "", "", "", "", "", "", "", "", "", "", "", "", "", 
  "", "", "", 27.78, 1.318442*^6, 87.176, 18., 3.556, 1.897, 6570.102, 30.3, 
  335.346, 6.86, 6.3, 78.1, 28.178, 5.9, 69.5, 0.606}, 
 {"TLS", "Asia", "Timor", "2020-11-27", 30., 0., 0., "", "", 0., 22.754, 0., 
  0., "", "", 0., "", "", "", "", "", "", "", "", "", "", "", "", "", "", "", 
  "", "", "", "", "", "", "", "", "", "", "", "", 27.78, 1.318442*^6, 87.176, 
  18., 3.556, 1.897, 6570.102, 30.3, 335.346, 6.86, 6.3, 78.1, 28.178, 5.9, 
  69.5, 0.606}, {"TLS", "Asia", "Timor", "2020-11-28", 30., 0., 0., "", "", 
  0., 22.754, 0., 0., "", "", 0., "", "", "", "", "", "", "", "", "", "", "", 
  "", "", "", "", "", "", "", "", "", "", "", "", "", "", "", "", 27.78, 
  1.318442*^6, 87.176, 18., 3.556, 1.897, 6570.102, 30.3, 335.346, 6.86, 6.3, 
  78.1, 28.178, 5.9, 69.5, 0.606}, {"TLS", "Asia", "Timor", "2020-11-29", 
  30., 0., 0., "", "", 0., 22.754, 0., 0., "", "", 0., "", "", "", "", "", 
  "", "", "", "", "", "", "", "", "", "", "", "", "", "", "", "", "", "", "", 
  "", "", "", 27.78, 1.318442*^6, 87.176, 18., 3.556, 1.897, 6570.102, 30.3, 
  335.346, 6.86, 6.3, 78.1, 28.178, 5.9, 69.5, 0.606}, 
 {"TLS", "Asia", "Timor", "2020-11-30", 30., 0., 0., "", "", 0., 22.754, 0., 
  0., "", "", 0., "", "", "", "", "", "", "", "", "", "", "", "", "", "", "", 
  "", "", "", "", "", "", "", "", "", "", "", "", 27.78, 1.318442*^6, 87.176, 
  18., 3.556, 1.897, 6570.102, 30.3, 335.346, 6.86, 6.3, 78.1, 28.178, 5.9, 
  69.5, 0.606}, {"TLS", "Asia", "Timor", "2020-12-01", 30., 0., 0., "", "", 
  0., 22.754, 0., 0., "", "", 0., "", "", "", "", "", "", "", "", "", "", "", 
  "", "", "", "", "", "", "", "", "", "", "", "", "", "", "", "", 27.78, 
  1.318442*^6, 87.176, 18., 3.556, 1.897, 6570.102, 30.3, 335.346, 6.86, 6.3, 
  78.1, 28.178, 5.9, 69.5, 0.606}, {"TLS", "Asia", "Timor", "2020-12-02", 
  31., 1., 0.143, "", "", 0., 23.513, 0.758, 0.108, "", "", 0., "", "", "", 
  "", "", "", "", "", "", "", "", "", "", "", "", "", "", "", "", "", "", "", 
  "", "", "", "", "", 27.78, 1.318442*^6, 87.176, 18., 3.556, 1.897, 
  6570.102, 30.3, 335.346, 6.86, 6.3, 78.1, 28.178, 5.9, 69.5, 0.606}, 
 {"TLS", "Asia", "Timor", "2020-12-03", 31., 0., 0.143, "", "", 0., 23.513, 
  0., 0.108, "", "", 0., "", "", "", "", "", "", "", "", "", "", "", "", "", 
  "", "", "", "", "", "", "", "", "", "", "", "", "", "", 27.78, 1.318442*^6, 
  87.176, 18., 3.556, 1.897, 6570.102, 30.3, 335.346, 6.86, 6.3, 78.1, 
  28.178, 5.9, 69.5, 0.606}, {"TLS", "Asia", "Timor", "2020-12-04", 31., 0., 
  0.143, "", "", 0., 23.513, 0., 0.108, "", "", 0., "", "", "", "", "", "", 
  "", "", "", "", "", "", "", "", "", "", "", "", "", "", "", "", "", "", "", 
  "", "", 27.78, 1.318442*^6, 87.176, 18., 3.556, 1.897, 6570.102, 30.3, 
  335.346, 6.86, 6.3, 78.1, 28.178, 5.9, 69.5, 0.606}, 
 {"TLS", "Asia", "Timor", "2020-12-05", 31., 0., 0.143, "", "", 0., 23.513, 
  0., 0.108, "", "", 0., "", "", "", "", "", "", "", "", "", "", "", "", "", 
  "", "", "", "", "", "", "", "", "", "", "", "", "", "", 27.78, 1.318442*^6, 
  87.176, 18., 3.556, 1.897, 6570.102, 30.3, 335.346, 6.86, 6.3, 78.1, 
  28.178, 5.9, 69.5, 0.606}, {"TLS", "Asia", "Timor", "2020-12-06", 31., 0., 
  0.143, "", "", 0., 23.513, 0., 0.108, "", "", 0., "", "", "", "", "", "", 
  "", "", "", "", "", "", "", "", "", "", "", "", "", "", "", "", "", "", "", 
  "", "", 27.78, 1.318442*^6, 87.176, 18., 3.556, 1.897, 6570.102, 30.3, 
  335.346, 6.86, 6.3, 78.1, 28.178, 5.9, 69.5, 0.606}, 
 {"TLS", "Asia", "Timor", "2020-12-07", 31., 0., 0.143, "", "", 0., 23.513, 
  0., 0.108, "", "", 0., "", "", "", "", "", "", "", "", "", "", "", "", "", 
  "", "", "", "", "", "", "", "", "", "", "", "", "", "", 27.78, 1.318442*^6, 
  87.176, 18., 3.556, 1.897, 6570.102, 30.3, 335.346, 6.86, 6.3, 78.1, 
  28.178, 5.9, 69.5, 0.606}, {"TLS", "Asia", "Timor", "2020-12-08", 31., 0., 
  0.143, "", "", 0., 23.513, 0., 0.108, "", "", 0., "", "", "", "", "", "", 
  "", "", "", "", "", "", "", "", "", "", "", "", "", "", "", "", "", "", "", 
  "", "", 27.78, 1.318442*^6, 87.176, 18., 3.556, 1.897, 6570.102, 30.3, 
  335.346, 6.86, 6.3, 78.1, 28.178, 5.9, 69.5, 0.606}, 
 {"TLS", "Asia", "Timor", "2020-12-09", 31., 0., 0., "", "", 0., 23.513, 0., 
  0., "", "", 0., "", "", "", "", "", "", "", "", "", "", "", "", "", "", "", 
  "", "", "", "", "", "", "", "", "", "", "", "", 27.78, 1.318442*^6, 87.176, 
  18., 3.556, 1.897, 6570.102, 30.3, 335.346, 6.86, 6.3, 78.1, 28.178, 5.9, 
  69.5, 0.606}, {"TLS", "Asia", "Timor", "2020-12-10", 31., 0., 0., "", "", 
  0., 23.513, 0., 0., "", "", 0., "", "", "", "", "", "", "", "", "", "", "", 
  "", "", "", "", "", "", "", "", "", "", "", "", "", "", "", "", 27.78, 
  1.318442*^6, 87.176, 18., 3.556, 1.897, 6570.102, 30.3, 335.346, 6.86, 6.3, 
  78.1, 28.178, 5.9, 69.5, 0.606}, {"TLS", "Asia", "Timor", "2020-12-11", 
  31., 0., 0., "", "", 0., 23.513, 0., 0., "", "", 0., "", "", "", "", "", 
  "", "", "", "", "", "", "", "", "", "", "", "", "", "", "", "", "", "", "", 
  "", "", "", 27.78, 1.318442*^6, 87.176, 18., 3.556, 1.897, 6570.102, 30.3, 
  335.346, 6.86, 6.3, 78.1, 28.178, 5.9, 69.5, 0.606}, 
 {"TLS", "Asia", "Timor", "2020-12-12", 31., 0., 0., "", "", 0., 23.513, 0., 
  0., "", "", 0., "", "", "", "", "", "", "", "", "", "", "", "", "", "", "", 
  "", "", "", "", "", "", "", "", "", "", "", "", 27.78, 1.318442*^6, 87.176, 
  18., 3.556, 1.897, 6570.102, 30.3, 335.346, 6.86, 6.3, 78.1, 28.178, 5.9, 
  69.5, 0.606}, {"TLS", "Asia", "Timor", "2020-12-13", 31., 0., 0., "", "", 
  0., 23.513, 0., 0., "", "", 0., "", "", "", "", "", "", "", "", "", "", "", 
  "", "", "", "", "", "", "", "", "", "", "", "", "", "", "", "", 27.78, 
  1.318442*^6, 87.176, 18., 3.556, 1.897, 6570.102, 30.3, 335.346, 6.86, 6.3, 
  78.1, 28.178, 5.9, 69.5, 0.606}, {"TLS", "Asia", "Timor", "2020-12-14", 
  31., 0., 0., "", "", 0., 23.513, 0., 0., "", "", 0., "", "", "", "", "", 
  "", "", "", "", "", "", "", "", "", "", "", "", "", "", "", "", "", "", "", 
  "", "", "", 27.78, 1.318442*^6, 87.176, 18., 3.556, 1.897, 6570.102, 30.3, 
  335.346, 6.86, 6.3, 78.1, 28.178, 5.9, 69.5, 0.606}, 
 {"TLS", "Asia", "Timor", "2020-12-15", 31., 0., 0., "", "", 0., 23.513, 0., 
  0., "", "", 0., "", "", "", "", "", "", "", "", "", "", "", "", "", "", "", 
  "", "", "", "", "", "", "", "", "", "", "", "", 27.78, 1.318442*^6, 87.176, 
  18., 3.556, 1.897, 6570.102, 30.3, 335.346, 6.86, 6.3, 78.1, 28.178, 5.9, 
  69.5, 0.606}, {"TLS", "Asia", "Timor", "2020-12-16", 31., 0., 0., "", "", 
  0., 23.513, 0., 0., "", "", 0., "", "", "", "", "", "", "", "", "", "", "", 
  "", "", "", "", "", "", "", "", "", "", "", "", "", "", "", "", 27.78, 
  1.318442*^6, 87.176, 18., 3.556, 1.897, 6570.102, 30.3, 335.346, 6.86, 6.3, 
  78.1, 28.178, 5.9, 69.5, 0.606}, {"TLS", "Asia", "Timor", "2020-12-17", 
  31., 0., 0., "", "", 0., 23.513, 0., 0., "", "", 0., "", "", "", "", "", 
  "", "", "", "", "", "", "", "", "", "", "", "", "", "", "", "", "", "", "", 
  "", "", "", 27.78, 1.318442*^6, 87.176, 18., 3.556, 1.897, 6570.102, 30.3, 
  335.346, 6.86, 6.3, 78.1, 28.178, 5.9, 69.5, 0.606}, 
 {"TLS", "Asia", "Timor", "2020-12-18", 31., 0., 0., "", "", 0., 23.513, 0., 
  0., "", "", 0., "", "", "", "", "", "", "", "", "", "", "", "", "", "", "", 
  "", "", "", "", "", "", "", "", "", "", "", "", 27.78, 1.318442*^6, 87.176, 
  18., 3.556, 1.897, 6570.102, 30.3, 335.346, 6.86, 6.3, 78.1, 28.178, 5.9, 
  69.5, 0.606}, {"TLS", "Asia", "Timor", "2020-12-19", 31., 0., 0., "", "", 
  0., 23.513, 0., 0., "", "", 0., "", "", "", "", "", "", "", "", "", "", "", 
  "", "", "", "", "", "", "", "", "", "", "", "", "", "", "", "", 27.78, 
  1.318442*^6, 87.176, 18., 3.556, 1.897, 6570.102, 30.3, 335.346, 6.86, 6.3, 
  78.1, 28.178, 5.9, 69.5, 0.606}, {"TLS", "Asia", "Timor", "2020-12-20", 
  31., 0., 0., "", "", 0., 23.513, 0., 0., "", "", 0., "", "", "", "", "", 
  "", "", "", "", "", "", "", "", "", "", "", "", "", "", "", "", "", "", "", 
  "", "", "", 27.78, 1.318442*^6, 87.176, 18., 3.556, 1.897, 6570.102, 30.3, 
  335.346, 6.86, 6.3, 78.1, 28.178, 5.9, 69.5, 0.606}, 
 {"TLS", "Asia", "Timor", "2020-12-21", 31., 0., 0., "", "", 0., 23.513, 0., 
  0., "", "", 0., "", "", "", "", "", "", "", "", "", "", "", "", "", "", "", 
  "", "", "", "", "", "", "", "", "", "", "", "", 27.78, 1.318442*^6, 87.176, 
  18., 3.556, 1.897, 6570.102, 30.3, 335.346, 6.86, 6.3, 78.1, 28.178, 5.9, 
  69.5, 0.606}, {"TLS", "Asia", "Timor", "2020-12-22", 31., 0., 0., "", "", 
  0., 23.513, 0., 0., "", "", 0., "", "", "", "", "", "", "", "", "", "", "", 
  "", "", "", "", "", "", "", "", "", "", "", "", "", "", "", "", 27.78, 
  1.318442*^6, 87.176, 18., 3.556, 1.897, 6570.102, 30.3, 335.346, 6.86, 6.3, 
  78.1, 28.178, 5.9, 69.5, 0.606}, {"TLS", "Asia", "Timor", "2020-12-23", 
  33., 2., 0.286, "", "", 0., 25.03, 1.517, 0.217, "", "", 0., "", "", "", 
  "", "", "", "", "", "", "", "", "", "", "", "", "", "", "", "", "", "", "", 
  "", "", "", "", "", 27.78, 1.318442*^6, 87.176, 18., 3.556, 1.897, 
  6570.102, 30.3, 335.346, 6.86, 6.3, 78.1, 28.178, 5.9, 69.5, 0.606}, 
 {"TLS", "Asia", "Timor", "2020-12-24", 41., 8., 1.429, "", "", 0., 31.097, 
  6.068, 1.084, "", "", 0., "", "", "", "", "", "", "", "", "", "", "", "", 
  "", "", "", "", "", "", "", "", "", "", "", "", "", "", "", 33.33, 
  1.318442*^6, 87.176, 18., 3.556, 1.897, 6570.102, 30.3, 335.346, 6.86, 6.3, 
  78.1, 28.178, 5.9, 69.5, 0.606}, {"TLS", "Asia", "Timor", "2020-12-25", 
  41., 0., 1.429, "", "", 0., 31.097, 0., 1.084, "", "", 0., "", "", "", "", 
  "", "", "", "", "", "", "", "", "", "", "", "", "", "", "", "", "", "", "", 
  "", "", "", "", 33.33, 1.318442*^6, 87.176, 18., 3.556, 1.897, 6570.102, 
  30.3, 335.346, 6.86, 6.3, 78.1, 28.178, 5.9, 69.5, 0.606}, 
 {"TLS", "Asia", "Timor", "2020-12-26", 41., 0., 1.429, "", "", 0., 31.097, 
  0., 1.084, "", "", 0., "", "", "", "", "", "", "", "", "", "", "", "", "", 
  "", "", "", "", "", "", "", "", "", "", "", "", "", "", 33.33, 1.318442*^6, 
  87.176, 18., 3.556, 1.897, 6570.102, 30.3, 335.346, 6.86, 6.3, 78.1, 
  28.178, 5.9, 69.5, 0.606}, {"TLS", "Asia", "Timor", "2020-12-27", 41., 0., 
  1.429, "", "", 0., 31.097, 0., 1.084, "", "", 0., "", "", "", "", "", "", 
  "", "", "", "", "", "", "", "", "", "", "", "", "", "", "", "", "", "", "", 
  "", "", 33.33, 1.318442*^6, 87.176, 18., 3.556, 1.897, 6570.102, 30.3, 
  335.346, 6.86, 6.3, 78.1, 28.178, 5.9, 69.5, 0.606}, 
 {"TLS", "Asia", "Timor", "2020-12-28", 44., 3., 1.857, "", "", 0., 33.373, 
  2.275, 1.409, "", "", 0., "", "", "", "", "", "", "", "", "", "", "", "", 
  "", "", "", "", "", "", "", "", "", "", "", "", "", "", "", 33.33, 
  1.318442*^6, 87.176, 18., 3.556, 1.897, 6570.102, 30.3, 335.346, 6.86, 6.3, 
  78.1, 28.178, 5.9, 69.5, 0.606}, {"TLS", "Asia", "Timor", "2020-12-29", 
  44., 0., 1.857, "", "", 0., 33.373, 0., 1.409, "", "", 0., "", "", "", "", 
  "", "", "", "", "", "", "", "", "", "", "", "", "", "", "", "", "", "", "", 
  "", "", "", "", 33.33, 1.318442*^6, 87.176, 18., 3.556, 1.897, 6570.102, 
  30.3, 335.346, 6.86, 6.3, 78.1, 28.178, 5.9, 69.5, 0.606}, 
 {"TLS", "Asia", "Timor", "2020-12-30", 44., 0., 1.571, "", "", 0., 33.373, 
  0., 1.192, "", "", 0., "", "", "", "", "", "", "", "", "", "", "", "", "", 
  "", "", "", "", "", "", "", "", "", "", "", "", "", "", 52.78, 1.318442*^6, 
  87.176, 18., 3.556, 1.897, 6570.102, 30.3, 335.346, 6.86, 6.3, 78.1, 
  28.178, 5.9, 69.5, 0.606}, {"TLS", "Asia", "Timor", "2020-12-31", 44., 0., 
  0.429, "", "", 0., 33.373, 0., 0.325, "", "", 0., "", "", "", "", "", "", 
  "", "", "", "", "", "", "", "", "", "", "", "", "", "", "", "", "", "", "", 
  "", "", 52.78, 1.318442*^6, 87.176, 18., 3.556, 1.897, 6570.102, 30.3, 
  335.346, 6.86, 6.3, 78.1, 28.178, 5.9, 69.5, 0.606}, 
 {"TLS", "Asia", "Timor", "2021-01-01", 44., 0., 0.429, "", "", 0., 33.373, 
  0., 0.325, "", "", 0., "", "", "", "", "", "", "", "", "", "", "", "", "", 
  "", "", "", "", "", "", "", "", "", "", "", "", "", "", 52.78, 1.318442*^6, 
  87.176, 18., 3.556, 1.897, 6570.102, 30.3, 335.346, 6.86, 6.3, 78.1, 
  28.178, 5.9, 69.5, 0.606}, {"TLS", "Asia", "Timor", "2021-01-02", 44., 0., 
  0.429, "", "", 0., 33.373, 0., 0.325, "", "", 0., "", "", "", "", "", "", 
  "", "", "", "", "", "", "", "", "", "", "", "", "", "", "", "", "", "", "", 
  "", "", 52.78, 1.318442*^6, 87.176, 18., 3.556, 1.897, 6570.102, 30.3, 
  335.346, 6.86, 6.3, 78.1, 28.178, 5.9, 69.5, 0.606}, 
 {"TLS", "Asia", "Timor", "2021-01-03", 46., 2., 0.714, "", "", 0., 34.89, 
  1.517, 0.542, "", "", 0., "", "", "", "", "", "", "", "", "", "", "", "", 
  "", "", "", "", "", "", "", "", "", "", "", "", "", "", "", 52.78, 
  1.318442*^6, 87.176, 18., 3.556, 1.897, 6570.102, 30.3, 335.346, 6.86, 6.3, 
  78.1, 28.178, 5.9, 69.5, 0.606}, {"TLS", "Asia", "Timor", "2021-01-04", 
  49., 3., 0.714, "", "", 0., 37.165, 2.275, 0.542, "", "", 0., "", "", "", 
  "", "", "", "", "", "", "", "", "", "", "", "", "", "", "", "", "", "", "", 
  "", "", "", "", "", 60.19, 1.318442*^6, 87.176, 18., 3.556, 1.897, 
  6570.102, 30.3, 335.346, 6.86, 6.3, 78.1, 28.178, 5.9, 69.5, 0.606}, 
 {"TLS", "Asia", "Timor", "2021-01-05", 49., 0., 0.714, "", "", 0., 37.165, 
  0., 0.542, "", "", 0., "", "", "", "", "", "", "", "", "", "", "", "", "", 
  "", "", "", "", "", "", "", "", "", "", "", "", "", "", 60.19, 1.318442*^6, 
  87.176, 18., 3.556, 1.897, 6570.102, 30.3, 335.346, 6.86, 6.3, 78.1, 
  28.178, 5.9, 69.5, 0.606}, {"TLS", "Asia", "Timor", "2021-01-06", 49., 0., 
  0.714, "", "", 0., 37.165, 0., 0.542, "", "", 0., "", "", "", "", "", "", 
  "", "", "", "", "", "", "", "", "", "", "", "", "", "", "", "", "", "", "", 
  "", "", 60.19, 1.318442*^6, 87.176, 18., 3.556, 1.897, 6570.102, 30.3, 
  335.346, 6.86, 6.3, 78.1, 28.178, 5.9, 69.5, 0.606}, 
 {"TLS", "Asia", "Timor", "2021-01-07", 49., 0., 0.714, "", "", 0., 37.165, 
  0., 0.542, "", "", 0., "", "", "", "", "", "", "", "", "", "", "", "", "", 
  "", "", "", "", "", "", "", "", "", "", "", "", "", "", 60.19, 1.318442*^6, 
  87.176, 18., 3.556, 1.897, 6570.102, 30.3, 335.346, 6.86, 6.3, 78.1, 
  28.178, 5.9, 69.5, 0.606}, {"TLS", "Asia", "Timor", "2021-01-08", 49., 0., 
  0.714, "", "", 0., 37.165, 0., 0.542, "", "", 0., "", "", "", "", "", "", 
  "", "", "", "", "", "", "", "", "", "", "", "", "", "", "", "", "", "", "", 
  "", "", 60.19, 1.318442*^6, 87.176, 18., 3.556, 1.897, 6570.102, 30.3, 
  335.346, 6.86, 6.3, 78.1, 28.178, 5.9, 69.5, 0.606}, 
 {"TLS", "Asia", "Timor", "2021-01-09", 49., 0., 0.714, "", "", 0., 37.165, 
  0., 0.542, "", "", 0., "", "", "", "", "", "", "", "", "", "", "", "", "", 
  "", "", "", "", "", "", "", "", "", "", "", "", "", "", 60.19, 1.318442*^6, 
  87.176, 18., 3.556, 1.897, 6570.102, 30.3, 335.346, 6.86, 6.3, 78.1, 
  28.178, 5.9, 69.5, 0.606}, {"TLS", "Asia", "Timor", "2021-01-10", 49., 0., 
  0.429, "", "", 0., 37.165, 0., 0.325, "", "", 0., "", "", "", "", "", "", 
  "", "", "", "", "", "", "", "", "", "", "", "", "", "", "", "", "", "", "", 
  "", "", 60.19, 1.318442*^6, 87.176, 18., 3.556, 1.897, 6570.102, 30.3, 
  335.346, 6.86, 6.3, 78.1, 28.178, 5.9, 69.5, 0.606}, 
 {"TLS", "Asia", "Timor", "2021-01-11", 49., 0., 0., "", "", 0., 37.165, 0., 
  0., "", "", 0., "", "", "", "", "", "", "", "", "", "", "", "", "", "", "", 
  "", "", "", "", "", "", "", "", "", "", "", "", 60.19, 1.318442*^6, 87.176, 
  18., 3.556, 1.897, 6570.102, 30.3, 335.346, 6.86, 6.3, 78.1, 28.178, 5.9, 
  69.5, 0.606}, {"TLS", "Asia", "Timor", "2021-01-12", 49., 0., 0., "", "", 
  0., 37.165, 0., 0., "", "", 0., "", "", "", "", "", "", "", "", "", "", "", 
  "", "", "", "", "", "", "", "", "", "", "", "", "", "", "", "", 60.19, 
  1.318442*^6, 87.176, 18., 3.556, 1.897, 6570.102, 30.3, 335.346, 6.86, 6.3, 
  78.1, 28.178, 5.9, 69.5, 0.606}, {"TLS", "Asia", "Timor", "2021-01-13", 
  51., 2., 0.286, "", "", 0., 38.682, 1.517, 0.217, "", "", 0., "", "", "", 
  "", "", "", "", "", "", "", "", "", "", "", "", "", "", "", "", "", "", "", 
  "", "", "", "", "", 60.19, 1.318442*^6, 87.176, 18., 3.556, 1.897, 
  6570.102, 30.3, 335.346, 6.86, 6.3, 78.1, 28.178, 5.9, 69.5, 0.606}, 
 {"TLS", "Asia", "Timor", "2021-01-14", 51., 0., 0.286, "", "", 0., 38.682, 
  0., 0.217, "", "", 0., "", "", "", "", "", "", "", "", "", "", "", "", "", 
  "", "", "", "", "", "", "", "", "", "", "", "", "", "", 60.19, 1.318442*^6, 
  87.176, 18., 3.556, 1.897, 6570.102, 30.3, 335.346, 6.86, 6.3, 78.1, 
  28.178, 5.9, 69.5, 0.606}, {"TLS", "Asia", "Timor", "2021-01-15", 51., 0., 
  0.286, "", "", 0., 38.682, 0., 0.217, "", "", 0., "", "", "", "", "", "", 
  "", "", "", "", "", "", "", "", "", "", "", "", "", "", "", "", "", "", "", 
  "", "", 60.19, 1.318442*^6, 87.176, 18., 3.556, 1.897, 6570.102, 30.3, 
  335.346, 6.86, 6.3, 78.1, 28.178, 5.9, 69.5, 0.606}, 
 {"TLS", "Asia", "Timor", "2021-01-16", 52., 1., 0.429, "", "", 0., 39.44, 
  0.758, 0.325, "", "", 0., "", "", "", "", "", "", "", "", "", "", "", "", 
  "", "", "", "", "", "", "", "", "", "", "", "", "", "", "", 60.19, 
  1.318442*^6, 87.176, 18., 3.556, 1.897, 6570.102, 30.3, 335.346, 6.86, 6.3, 
  78.1, 28.178, 5.9, 69.5, 0.606}, {"TLS", "Asia", "Timor", "2021-01-17", 
  52., 0., 0.429, "", "", 0., 39.44, 0., 0.325, "", "", 0., "", "", "", "", 
  "", "", "", "", "", "", "", "", "", "", "", "", "", "", "", "", "", "", "", 
  "", "", "", "", 60.19, 1.318442*^6, 87.176, 18., 3.556, 1.897, 6570.102, 
  30.3, 335.346, 6.86, 6.3, 78.1, 28.178, 5.9, 69.5, 0.606}, 
 {"TLS", "Asia", "Timor", "2021-01-18", 52., 0., 0.429, "", "", 0., 39.44, 
  0., 0.325, "", "", 0., "", "", "", "", "", "", "", "", "", "", "", "", "", 
  "", "", "", "", "", "", "", "", "", "", "", "", "", "", 49.07, 1.318442*^6, 
  87.176, 18., 3.556, 1.897, 6570.102, 30.3, 335.346, 6.86, 6.3, 78.1, 
  28.178, 5.9, 69.5, 0.606}, {"TLS", "Asia", "Timor", "2021-01-19", 52., 0., 
  0.429, "", "", 0., 39.44, 0., 0.325, "", "", 0., "", "", "", "", "", "", 
  "", "", "", "", "", "", "", "", "", "", "", "", "", "", "", "", "", "", "", 
  "", "", 46.3, 1.318442*^6, 87.176, 18., 3.556, 1.897, 6570.102, 30.3, 
  335.346, 6.86, 6.3, 78.1, 28.178, 5.9, 69.5, 0.606}, 
 {"TLS", "Asia", "Timor", "2021-01-20", 53., 1., 0.286, "", "", 0., 40.199, 
  0.758, 0.217, "", "", 0., "", "", "", "", "", "", "", "", "", "", "", "", 
  "", "", "", "", "", "", "", "", "", "", "", "", "", "", "", 46.3, 
  1.318442*^6, 87.176, 18., 3.556, 1.897, 6570.102, 30.3, 335.346, 6.86, 6.3, 
  78.1, 28.178, 5.9, 69.5, 0.606}, {"TLS", "Asia", "Timor", "2021-01-21", 
  53., 0., 0.286, "", "", 0., 40.199, 0., 0.217, "", "", 0., "", "", "", "", 
  "", "", "", "", "", "", "", "", "", "", "", "", "", "", "", "", "", "", "", 
  "", "", "", "", 46.3, 1.318442*^6, 87.176, 18., 3.556, 1.897, 6570.102, 
  30.3, 335.346, 6.86, 6.3, 78.1, 28.178, 5.9, 69.5, 0.606}, 
 {"TLS", "Asia", "Timor", "2021-01-22", 53., 0., 0.286, "", "", 0., 40.199, 
  0., 0.217, "", "", 0., "", "", "", "", "", "", "", "", "", "", "", "", "", 
  "", "", "", "", "", "", "", "", "", "", "", "", "", "", 46.3, 1.318442*^6, 
  87.176, 18., 3.556, 1.897, 6570.102, 30.3, 335.346, 6.86, 6.3, 78.1, 
  28.178, 5.9, 69.5, 0.606}, {"TLS", "Asia", "Timor", "2021-01-23", 64., 11., 
  1.714, "", "", 0., 48.542, 8.343, 1.3, "", "", 0., "", "", "", "", "", "", 
  "", "", "", "", "", "", "", "", "", "", "", "", "", "", "", "", "", "", "", 
  "", "", 46.3, 1.318442*^6, 87.176, 18., 3.556, 1.897, 6570.102, 30.3, 
  335.346, 6.86, 6.3, 78.1, 28.178, 5.9, 69.5, 0.606}, 
 {"TLS", "Asia", "Timor", "2021-01-24", 67., 3., 2.143, "", "", 0., 50.818, 
  2.275, 1.625, "", "", 0., "", "", "", "", "", "", "", "", "", "", "", "", 
  "", "", "", "", "", "", "", "", "", "", "", "", "", "", "", 46.3, 
  1.318442*^6, 87.176, 18., 3.556, 1.897, 6570.102, 30.3, 335.346, 6.86, 6.3, 
  78.1, 28.178, 5.9, 69.5, 0.606}, {"TLS", "Asia", "Timor", "2021-01-25", 
  67., 0., 2.143, "", "", 0., 50.818, 0., 1.625, "", "", 0., "", "", "", "", 
  "", "", "", "", "", "", "", "", "", "", "", "", "", "", "", "", "", "", "", 
  "", "", "", "", 46.3, 1.318442*^6, 87.176, 18., 3.556, 1.897, 6570.102, 
  30.3, 335.346, 6.86, 6.3, 78.1, 28.178, 5.9, 69.5, 0.606}, 
 {"TLS", "Asia", "Timor", "2021-01-26", 67., 0., 2.143, "", "", 0., 50.818, 
  0., 1.625, "", "", 0., "", "", "", "", "", "", "", "", "", "", "", "", "", 
  "", "", "", "", "", "", "", "", "", "", "", "", "", "", 46.3, 1.318442*^6, 
  87.176, 18., 3.556, 1.897, 6570.102, 30.3, 335.346, 6.86, 6.3, 78.1, 
  28.178, 5.9, 69.5, 0.606}, {"TLS", "Asia", "Timor", "2021-01-27", 68., 1., 
  2.143, "", "", 0., 51.576, 0.758, 1.625, "", "", 0., "", "", "", "", "", 
  "", "", "", "", "", "", "", "", "", "", "", "", "", "", "", "", "", "", "", 
  "", "", "", 46.3, 1.318442*^6, 87.176, 18., 3.556, 1.897, 6570.102, 30.3, 
  335.346, 6.86, 6.3, 78.1, 28.178, 5.9, 69.5, 0.606}, 
 {"TLS", "Asia", "Timor", "2021-01-28", 68., 0., 2.143, "", "", 0., 51.576, 
  0., 1.625, "", "", 0., "", "", "", "", "", "", "", "", "", "", "", "", "", 
  "", "", "", "", "", "", "", "", "", "", "", "", "", "", 46.3, 1.318442*^6, 
  87.176, 18., 3.556, 1.897, 6570.102, 30.3, 335.346, 6.86, 6.3, 78.1, 
  28.178, 5.9, 69.5, 0.606}, {"TLS", "Asia", "Timor", "2021-01-29", 69., 1., 
  2.286, "", "", 0., 52.334, 0.758, 1.734, "", "", 0., "", "", "", "", "", 
  "", "", "", "", "", "", "", "", "", "", "", "", "", "", "", "", "", "", "", 
  "", "", "", 46.3, 1.318442*^6, 87.176, 18., 3.556, 1.897, 6570.102, 30.3, 
  335.346, 6.86, 6.3, 78.1, 28.178, 5.9, 69.5, 0.606}, 
 {"TLS", "Asia", "Timor", "2021-01-30", 70., 1., 0.857, "", "", 0., 53.093, 
  0.758, 0.65, "", "", 0., "", "", "", "", "", "", "", "", "", "", "", "", 
  "", "", "", "", "", "", "", "", "", "", "", "", "", "", "", 46.3, 
  1.318442*^6, 87.176, 18., 3.556, 1.897, 6570.102, 30.3, 335.346, 6.86, 6.3, 
  78.1, 28.178, 5.9, 69.5, 0.606}, {"TLS", "Asia", "Timor", "2021-01-31", 
  70., 0., 0.429, "", "", 0., 53.093, 0., 0.325, "", "", 0., "", "", "", "", 
  "", "", "", "", "", "", "", "", "", "", "", "", "", "", "", "", "", "", "", 
  "", "", "", "", 46.3, 1.318442*^6, 87.176, 18., 3.556, 1.897, 6570.102, 
  30.3, 335.346, 6.86, 6.3, 78.1, 28.178, 5.9, 69.5, 0.606}, 
 {"TLS", "Asia", "Timor", "2021-02-01", 70., 0., 0.429, "", "", 0., 53.093, 
  0., 0.325, "", "", 0., "", "", "", "", "", "", "", "", "", "", "", "", "", 
  "", "", "", "", "", "", "", "", "", "", "", "", "", "", 46.3, 1.318442*^6, 
  87.176, 18., 3.556, 1.897, 6570.102, 30.3, 335.346, 6.86, 6.3, 78.1, 
  28.178, 5.9, 69.5, 0.606}, {"TLS", "Asia", "Timor", "2021-02-02", 75., 5., 
  1.143, "", "", 0., 56.885, 3.792, 0.867, "", "", 0., "", "", "", "", "", 
  "", "", "", "", "", "", "", "", "", "", "", "", "", "", "", "", "", "", "", 
  "", "", "", 46.3, 1.318442*^6, 87.176, 18., 3.556, 1.897, 6570.102, 30.3, 
  335.346, 6.86, 6.3, 78.1, 28.178, 5.9, 69.5, 0.606}, 
 {"TLS", "Asia", "Timor", "2021-02-03", 77., 2., 1.286, "", "", 0., 58.402, 
  1.517, 0.975, "", "", 0., "", "", "", "", "", "", "", "", "", "", "", "", 
  "", "", "", "", "", "", "", "", "", "", "", "", "", "", "", 46.3, 
  1.318442*^6, 87.176, 18., 3.556, 1.897, 6570.102, 30.3, 335.346, 6.86, 6.3, 
  78.1, 28.178, 5.9, 69.5, 0.606}, {"TLS", "Asia", "Timor", "2021-02-04", 
  80., 3., 1.714, "", "", 0., 60.678, 2.275, 1.3, "", "", 0., "", "", "", "", 
  "", "", "", "", "", "", "", "", "", "", "", "", "", "", "", "", "", "", "", 
  "", "", "", "", 46.3, 1.318442*^6, 87.176, 18., 3.556, 1.897, 6570.102, 
  30.3, 335.346, 6.86, 6.3, 78.1, 28.178, 5.9, 69.5, 0.606}, 
 {"TLS", "Asia", "Timor", "2021-02-05", 80., 0., 1.571, "", "", 0., 60.678, 
  0., 1.192, "", "", 0., "", "", "", "", "", "", "", "", "", "", "", "", "", 
  "", "", "", "", "", "", "", "", "", "", "", "", "", "", 46.3, 1.318442*^6, 
  87.176, 18., 3.556, 1.897, 6570.102, 30.3, 335.346, 6.86, 6.3, 78.1, 
  28.178, 5.9, 69.5, 0.606}, {"TLS", "Asia", "Timor", "2021-02-06", 80., 0., 
  1.429, "", "", 0., 60.678, 0., 1.084, "", "", 0., "", "", "", "", "", "", 
  "", "", "", "", "", "", "", "", "", "", "", "", "", "", "", "", "", "", "", 
  "", "", 46.3, 1.318442*^6, 87.176, 18., 3.556, 1.897, 6570.102, 30.3, 
  335.346, 6.86, 6.3, 78.1, 28.178, 5.9, 69.5, 0.606}, 
 {"TLS", "Asia", "Timor", "2021-02-07", 80., 0., 1.429, "", "", 0., 60.678, 
  0., 1.084, "", "", 0., "", "", "", "", "", "", "", "", "", "", "", "", "", 
  "", "", "", "", "", "", "", "", "", "", "", "", "", "", 46.3, 1.318442*^6, 
  87.176, 18., 3.556, 1.897, 6570.102, 30.3, 335.346, 6.86, 6.3, 78.1, 
  28.178, 5.9, 69.5, 0.606}, {"TLS", "Asia", "Timor", "2021-02-08", 80., 0., 
  1.429, "", "", 0., 60.678, 0., 1.084, "", "", 0., "", "", "", "", "", "", 
  "", "", "", "", "", "", "", "", "", "", "", "", "", "", "", "", "", "", "", 
  "", "", 46.3, 1.318442*^6, 87.176, 18., 3.556, 1.897, 6570.102, 30.3, 
  335.346, 6.86, 6.3, 78.1, 28.178, 5.9, 69.5, 0.606}, 
 {"TLS", "Asia", "Timor", "2021-02-09", 86., 6., 1.571, "", "", 0., 65.229, 
  4.551, 1.192, "", "", 0., "", "", "", "", "", "", "", "", "", "", "", "", 
  "", "", "", "", "", "", "", "", "", "", "", "", "", "", "", 42.59, 
  1.318442*^6, 87.176, 18., 3.556, 1.897, 6570.102, 30.3, 335.346, 6.86, 6.3, 
  78.1, 28.178, 5.9, 69.5, 0.606}, {"TLS", "Asia", "Timor", "2021-02-10", 
  86., 0., 1.286, "", "", 0., 65.229, 0., 0.975, "", "", 0., "", "", "", "", 
  "", "", "", "", "", "", "", "", "", "", "", "", "", "", "", "", "", "", "", 
  "", "", "", "", 42.59, 1.318442*^6, 87.176, 18., 3.556, 1.897, 6570.102, 
  30.3, 335.346, 6.86, 6.3, 78.1, 28.178, 5.9, 69.5, 0.606}, 
 {"TLS", "Asia", "Timor", "2021-02-11", 100., 14., 2.857, "", "", 0., 75.847, 
  10.619, 2.167, "", "", 0., "", "", "", "", "", "", "", "", "", "", "", "", 
  "", "", "", "", "", "", "", "", "", "", "", "", "", "", "", 42.59, 
  1.318442*^6, 87.176, 18., 3.556, 1.897, 6570.102, 30.3, 335.346, 6.86, 6.3, 
  78.1, 28.178, 5.9, 69.5, 0.606}, {"TLS", "Asia", "Timor", "2021-02-12", 
  100., 0., 2.857, "", "", 0., 75.847, 0., 2.167, "", "", 0., 0.37, "", "", 
  "", "", "", "", "", "", "", "", "", "", "", "", "", "", "", "", "", "", "", 
  "", "", "", "", "", 42.59, 1.318442*^6, 87.176, 18., 3.556, 1.897, 
  6570.102, 30.3, 335.346, 6.86, 6.3, 78.1, 28.178, 5.9, 69.5, 0.606}, 
 {"TLS", "Asia", "Timor", "2021-02-13", 101., 1., 3., "", "", 0., 76.606, 
  0.758, 2.275, "", "", 0., 0.34, "", "", "", "", "", "", "", "", "", "", "", 
  "", "", "", "", "", "", "", "", "", "", "", "", "", "", "", 42.59, 
  1.318442*^6, 87.176, 18., 3.556, 1.897, 6570.102, 30.3, 335.346, 6.86, 6.3, 
  78.1, 28.178, 5.9, 69.5, 0.606}, {"TLS", "Asia", "Timor", "2021-02-14", 
  102., 1., 3.143, "", "", 0., 77.364, 0.758, 2.384, "", "", 0., 0.31, "", 
  "", "", "", "", "", "", "", "", "", "", "", "", "", "", "", "", "", "", "", 
  "", "", "", "", "", "", 42.59, 1.318442*^6, 87.176, 18., 3.556, 1.897, 
  6570.102, 30.3, 335.346, 6.86, 6.3, 78.1, 28.178, 5.9, 69.5, 0.606}, 
 {"TLS", "Asia", "Timor", "2021-02-15", 102., 0., 3.143, "", "", 0., 77.364, 
  0., 2.384, "", "", 0., 0.3, "", "", "", "", "", "", "", "", "", "", "", "", 
  "", "", "", "", "", "", "", "", "", "", "", "", "", "", 42.59, 1.318442*^6, 
  87.176, 18., 3.556, 1.897, 6570.102, 30.3, 335.346, 6.86, 6.3, 78.1, 
  28.178, 5.9, 69.5, 0.606}, {"TLS", "Asia", "Timor", "2021-02-16", 102., 0., 
  2.286, "", "", 0., 77.364, 0., 1.734, "", "", 0., 0.29, "", "", "", "", "", 
  "", "", "", "", "", "", "", "", "", "", "", "", "", "", "", "", "", "", "", 
  "", "", 39.81, 1.318442*^6, 87.176, 18., 3.556, 1.897, 6570.102, 30.3, 
  335.346, 6.86, 6.3, 78.1, 28.178, 5.9, 69.5, 0.606}, 
 {"TLS", "Asia", "Timor", "2021-02-17", 102., 0., 2.286, "", "", 0., 77.364, 
  0., 1.734, "", "", 0., 0.3, "", "", "", "", "", "", "", "", "", "", "", "", 
  "", "", "", "", "", "", "", "", "", "", "", "", "", "", 39.81, 1.318442*^6, 
  87.176, 18., 3.556, 1.897, 6570.102, 30.3, 335.346, 6.86, 6.3, 78.1, 
  28.178, 5.9, 69.5, 0.606}, {"TLS", "Asia", "Timor", "2021-02-18", 103., 1., 
  0.429, "", "", 0., 78.123, 0.758, 0.325, "", "", 0., 0.3, "", "", "", "", 
  "", "", "", "", "", "", "", "", "", "", "", "", "", "", "", "", "", "", "", 
  "", "", "", 39.81, 1.318442*^6, 87.176, 18., 3.556, 1.897, 6570.102, 30.3, 
  335.346, 6.86, 6.3, 78.1, 28.178, 5.9, 69.5, 0.606}, 
 {"TLS", "Asia", "Timor", "2021-02-19", 103., 0., 0.429, "", "", 0., 78.123, 
  0., 0.325, "", "", 0., 0.31, "", "", "", "", "", "", "", "", "", "", "", 
  "", "", "", "", "", "", "", "", "", "", "", "", "", "", "", 39.81, 
  1.318442*^6, 87.176, 18., 3.556, 1.897, 6570.102, 30.3, 335.346, 6.86, 6.3, 
  78.1, 28.178, 5.9, 69.5, 0.606}, {"TLS", "Asia", "Timor", "2021-02-20", 
  103., 0., 0.286, "", "", 0., 78.123, 0., 0.217, "", "", 0., 0.33, "", "", 
  "", "", "", "", "", "", "", "", "", "", "", "", "", "", "", "", "", "", "", 
  "", "", "", "", "", 39.81, 1.318442*^6, 87.176, 18., 3.556, 1.897, 
  6570.102, 30.3, 335.346, 6.86, 6.3, 78.1, 28.178, 5.9, 69.5, 0.606}, 
 {"TLS", "Asia", "Timor", "2021-02-21", 103., 0., 0.143, "", "", 0., 78.123, 
  0., 0.108, "", "", 0., 0.36, "", "", "", "", "", "", "", "", "", "", "", 
  "", "", "", "", "", "", "", "", "", "", "", "", "", "", "", 39.81, 
  1.318442*^6, 87.176, 18., 3.556, 1.897, 6570.102, 30.3, 335.346, 6.86, 6.3, 
  78.1, 28.178, 5.9, 69.5, 0.606}, {"TLS", "Asia", "Timor", "2021-02-22", 
  103., 0., 0.143, "", "", 0., 78.123, 0., 0.108, "", "", 0., 0.42, "", "", 
  "", "", "", "", "", "", "", "", "", "", "", "", "", "", "", "", "", "", "", 
  "", "", "", "", "", 39.81, 1.318442*^6, 87.176, 18., 3.556, 1.897, 
  6570.102, 30.3, 335.346, 6.86, 6.3, 78.1, 28.178, 5.9, 69.5, 0.606}, 
 {"TLS", "Asia", "Timor", "2021-02-23", 107., 4., 0.714, "", "", 0., 81.156, 
  3.034, 0.542, "", "", 0., 0.48, "", "", "", "", "", "", "", "", "", "", "", 
  "", "", "", "", "", "", "", "", "", "", "", "", "", "", "", 39.81, 
  1.318442*^6, 87.176, 18., 3.556, 1.897, 6570.102, 30.3, 335.346, 6.86, 6.3, 
  78.1, 28.178, 5.9, 69.5, 0.606}, {"TLS", "Asia", "Timor", "2021-02-24", 
  109., 2., 1., "", "", 0., 82.673, 1.517, 0.758, "", "", 0., 0.51, "", "", 
  "", "", "", "", "", "", "", "", "", "", "", "", "", "", "", "", "", "", "", 
  "", "", "", "", "", 39.81, 1.318442*^6, 87.176, 18., 3.556, 1.897, 
  6570.102, 30.3, 335.346, 6.86, 6.3, 78.1, 28.178, 5.9, 69.5, 0.606}, 
 {"TLS", "Asia", "Timor", "2021-02-25", 110., 1., 1., "", "", 0., 83.432, 
  0.758, 0.758, "", "", 0., 0.52, "", "", "", "", "", "", "", "", "", "", "", 
  "", "", "", "", "", "", "", "", "", "", "", "", "", "", "", 39.81, 
  1.318442*^6, 87.176, 18., 3.556, 1.897, 6570.102, 30.3, 335.346, 6.86, 6.3, 
  78.1, 28.178, 5.9, 69.5, 0.606}, {"TLS", "Asia", "Timor", "2021-02-26", 
  110., 0., 1., "", "", 0., 83.432, 0., 0.758, "", "", 0., 0.53, "", "", "", 
  "", "", "", "", "", "", "", "", "", "", "", "", "", "", "", "", "", "", "", 
  "", "", "", "", 39.81, 1.318442*^6, 87.176, 18., 3.556, 1.897, 6570.102, 
  30.3, 335.346, 6.86, 6.3, 78.1, 28.178, 5.9, 69.5, 0.606}, 
 {"TLS", "Asia", "Timor", "2021-02-27", 111., 1., 1.143, "", "", 0., 84.19, 
  0.758, 0.867, "", "", 0., 0.57, "", "", "", "", "", "", "", "", "", "", "", 
  "", "", "", "", "", "", "", "", "", "", "", "", "", "", "", 39.81, 
  1.318442*^6, 87.176, 18., 3.556, 1.897, 6570.102, 30.3, 335.346, 6.86, 6.3, 
  78.1, 28.178, 5.9, 69.5, 0.606}, {"TLS", "Asia", "Timor", "2021-02-28", 
  113., 2., 1.429, "", "", 0., 85.707, 1.517, 1.084, "", "", 0., 0.61, "", 
  "", "", "", "", "", "", "", "", "", "", "", "", "", "", "", "", "", "", "", 
  "", "", "", "", "", "", 39.81, 1.318442*^6, 87.176, 18., 3.556, 1.897, 
  6570.102, 30.3, 335.346, 6.86, 6.3, 78.1, 28.178, 5.9, 69.5, 0.606}, 
 {"TLS", "Asia", "Timor", "2021-03-01", 113., 0., 1.429, "", "", 0., 85.707, 
  0., 1.084, "", "", 0., 0.64, "", "", "", "", "", "", "", "", "", "", "", 
  "", "", "", "", "", "", "", "", "", "", "", "", "", "", "", 49.07, 
  1.318442*^6, 87.176, 18., 3.556, 1.897, 6570.102, 30.3, 335.346, 6.86, 6.3, 
  78.1, 28.178, 5.9, 69.5, 0.606}, {"TLS", "Asia", "Timor", "2021-03-02", 
  113., 0., 0.857, "", "", 0., 85.707, 0., 0.65, "", "", 0., 0.7, "", "", "", 
  "", "", "", "", "", "", "", "", "", "", "", "", "", "", "", "", "", "", "", 
  "", "", "", "", 45.37, 1.318442*^6, 87.176, 18., 3.556, 1.897, 6570.102, 
  30.3, 335.346, 6.86, 6.3, 78.1, 28.178, 5.9, 69.5, 0.606}, 
 {"TLS", "Asia", "Timor", "2021-03-03", 113., 0., 0.571, "", "", 0., 85.707, 
  0., 0.433, "", "", 0., 0.78, "", "", "", "", "", "", "", "", "", "", "", 
  "", "", "", "", "", "", "", "", "", "", "", "", "", "", "", 45.37, 
  1.318442*^6, 87.176, 18., 3.556, 1.897, 6570.102, 30.3, 335.346, 6.86, 6.3, 
  78.1, 28.178, 5.9, 69.5, 0.606}, {"TLS", "Asia", "Timor", "2021-03-04", 
  113., 0., 0.429, "", "", 0., 85.707, 0., 0.325, "", "", 0., 0.87, "", "", 
  "", "", "", "", "", "", "", "", "", "", "", "", "", "", "", "", "", "", "", 
  "", "", "", "", "", 45.37, 1.318442*^6, 87.176, 18., 3.556, 1.897, 
  6570.102, 30.3, 335.346, 6.86, 6.3, 78.1, 28.178, 5.9, 69.5, 0.606}, 
 {"TLS", "Asia", "Timor", "2021-03-05", 119., 6., 1.286, "", "", 0., 90.258, 
  4.551, 0.975, "", "", 0., 0.99, "", "", "", "", "", "", "", "", "", "", "", 
  "", "", "", "", "", "", "", "", "", "", "", "", "", "", "", 45.37, 
  1.318442*^6, 87.176, 18., 3.556, 1.897, 6570.102, 30.3, 335.346, 6.86, 6.3, 
  78.1, 28.178, 5.9, 69.5, 0.606}, {"TLS", "Asia", "Timor", "2021-03-06", 
  119., 0., 1.143, "", "", 0., 90.258, 0., 0.867, "", "", 0., 1.11, "", "", 
  "", "", "", "", "", "", "", "", "", "", "", "", "", "", "", "", "", "", "", 
  "", "", "", "", "", 45.37, 1.318442*^6, 87.176, 18., 3.556, 1.897, 
  6570.102, 30.3, 335.346, 6.86, 6.3, 78.1, 28.178, 5.9, 69.5, 0.606}, 
 {"TLS", "Asia", "Timor", "2021-03-07", 122., 3., 1.286, "", "", 0., 92.533, 
  2.275, 0.975, "", "", 0., 1.26, "", "", "", "", "", "", "", "", "", "", "", 
  "", "", "", "", "", "", "", "", "", "", "", "", "", "", "", 45.37, 
  1.318442*^6, 87.176, 18., 3.556, 1.897, 6570.102, 30.3, 335.346, 6.86, 6.3, 
  78.1, 28.178, 5.9, 69.5, 0.606}, {"TLS", "Asia", "Timor", "2021-03-08", 
  129., 7., 2.286, "", "", 0., 97.843, 5.309, 1.734, "", "", 0., 1.41, "", 
  "", "", "", "", "", "", "", "", "", "", "", "", "", "", "", "", "", "", "", 
  "", "", "", "", "", "", 45.37, 1.318442*^6, 87.176, 18., 3.556, 1.897, 
  6570.102, 30.3, 335.346, 6.86, 6.3, 78.1, 28.178, 5.9, 69.5, 0.606}, 
 {"TLS", "Asia", "Timor", "2021-03-09", 142., 13., 4.143, "", "", 0., 
  107.703, 9.86, 3.142, "", "", 0., 1.46, "", "", "", "", "", "", "", "", "", 
  "", "", "", "", "", "", "", "", "", "", "", "", "", "", "", "", "", 68.98, 
  1.318442*^6, 87.176, 18., 3.556, 1.897, 6570.102, 30.3, 335.346, 6.86, 6.3, 
  78.1, 28.178, 5.9, 69.5, 0.606}, {"TLS", "Asia", "Timor", "2021-03-10", 
  145., 3., 4.571, "", "", 0., 109.978, 2.275, 3.467, "", "", 0., 1.52, "", 
  "", "", "", "", "", "", "", "", "", "", "", "", "", "", "", "", "", "", "", 
  "", "", "", "", "", "", 77.31, 1.318442*^6, 87.176, 18., 3.556, 1.897, 
  6570.102, 30.3, 335.346, 6.86, 6.3, 78.1, 28.178, 5.9, 69.5, 0.606}, 
 {"TLS", "Asia", "Timor", "2021-03-11", 159., 14., 6.571, "", "", 0., 
  120.597, 10.619, 4.984, "", "", 0., 1.59, "", "", "", "", "", "", "", "", 
  "", "", "", "", "", "", "", "", "", "", "", "", "", "", "", "", "", "", 
  77.31, 1.318442*^6, 87.176, 18., 3.556, 1.897, 6570.102, 30.3, 335.346, 
  6.86, 6.3, 78.1, 28.178, 5.9, 69.5, 0.606}, 
 {"TLS", "Asia", "Timor", "2021-03-12", 170., 11., 7.286, "", "", 0., 128.94, 
  8.343, 5.526, "", "", 0., 1.6, "", "", "", "", "", "", "", "", "", "", "", 
  "", "", "", "", "", "", "", "", "", "", "", "", "", "", "", 77.31, 
  1.318442*^6, 87.176, 18., 3.556, 1.897, 6570.102, 30.3, 335.346, 6.86, 6.3, 
  78.1, 28.178, 5.9, 69.5, 0.606}, {"TLS", "Asia", "Timor", "2021-03-13", 
  178., 8., 8.429, "", "", 0., 135.008, 6.068, 6.393, "", "", 0., 1.6, "", 
  "", "", "", "", "", "", "", "", "", "", "", "", "", "", "", "", "", "", "", 
  "", "", "", "", "", "", 82.87, 1.318442*^6, 87.176, 18., 3.556, 1.897, 
  6570.102, 30.3, 335.346, 6.86, 6.3, 78.1, 28.178, 5.9, 69.5, 0.606}, 
 {"TLS", "Asia", "Timor", "2021-03-14", 196., 18., 10.571, "", "", 0., 
  148.66, 13.652, 8.018, "", "", 0., 1.6, "", "", "", "", "", "", "", "", "", 
  "", "", "", "", "", "", "", "", "", "", "", "", "", "", "", "", "", 82.87, 
  1.318442*^6, 87.176, 18., 3.556, 1.897, 6570.102, 30.3, 335.346, 6.86, 6.3, 
  78.1, 28.178, 5.9, 69.5, 0.606}, {"TLS", "Asia", "Timor", "2021-03-15", 
  203., 7., 10.571, "", "", 0., 153.97, 5.309, 8.018, "", "", 0., 1.58, "", 
  "", "", "", "", "", "", "", "", "", "", "", "", "", "", "", "", "", "", "", 
  "", "", "", "", "", "", 81.02, 1.318442*^6, 87.176, 18., 3.556, 1.897, 
  6570.102, 30.3, 335.346, 6.86, 6.3, 78.1, 28.178, 5.9, 69.5, 0.606}, 
 {"TLS", "Asia", "Timor", "2021-03-16", 208., 5., 9.429, "", "", 0., 157.762, 
  3.792, 7.151, "", "", 0., 1.59, "", "", "", "", "", "", "", "", "", "", "", 
  "", "", "", "", "", "", "", "", "", "", "", "", "", "", "", 81.02, 
  1.318442*^6, 87.176, 18., 3.556, 1.897, 6570.102, 30.3, 335.346, 6.86, 6.3, 
  78.1, 28.178, 5.9, 69.5, 0.606}, {"TLS", "Asia", "Timor", "2021-03-17", 
  216., 8., 10.143, "", "", 0., 163.83, 6.068, 7.693, "", "", 0., 1.62, "", 
  "", "", "", "", "", "", "", "", "", "", "", "", "", "", "", "", "", "", "", 
  "", "", "", "", "", "", 81.02, 1.318442*^6, 87.176, 18., 3.556, 1.897, 
  6570.102, 30.3, 335.346, 6.86, 6.3, 78.1, 28.178, 5.9, 69.5, 0.606}, 
 {"TLS", "Asia", "Timor", "2021-03-18", 229., 13., 10., "", "", 0., 173.69, 
  9.86, 7.585, "", "", 0., 1.66, "", "", "", "", "", "", "", "", "", "", "", 
  "", "", "", "", "", "", "", "", "", "", "", "", "", "", "", 81.02, 
  1.318442*^6, 87.176, 18., 3.556, 1.897, 6570.102, 30.3, 335.346, 6.86, 6.3, 
  78.1, 28.178, 5.9, 69.5, 0.606}, {"TLS", "Asia", "Timor", "2021-03-19", 
  252., 23., 11.714, "", "", 0., 191.135, 17.445, 8.885, "", "", 0., 1.7, "", 
  "", "", "", "", "", "", "", "", "", "", "", "", "", "", "", "", "", "", "", 
  "", "", "", "", "", "", 81.02, 1.318442*^6, 87.176, 18., 3.556, 1.897, 
  6570.102, 30.3, 335.346, 6.86, 6.3, 78.1, 28.178, 5.9, 69.5, 0.606}, 
 {"TLS", "Asia", "Timor", "2021-03-20", 271., 19., 13.286, "", "", 0., 
  205.546, 14.411, 10.077, "", "", 0., 1.72, "", "", "", "", "", "", "", "", 
  "", "", "", "", "", "", "", "", "", "", "", "", "", "", "", "", "", "", 
  81.02, 1.318442*^6, 87.176, 18., 3.556, 1.897, 6570.102, 30.3, 335.346, 
  6.86, 6.3, 78.1, 28.178, 5.9, 69.5, 0.606}, 
 {"TLS", "Asia", "Timor", "2021-03-21", 326., 55., 18.571, "", "", 0., 
  247.262, 41.716, 14.086, "", "", 0., 1.73, "", "", "", "", "", "", "", "", 
  "", "", "", "", "", "", "", "", "", "", "", "", "", "", "", "", "", "", 
  81.02, 1.318442*^6, 87.176, 18., 3.556, 1.897, 6570.102, 30.3, 335.346, 
  6.86, 6.3, 78.1, 28.178, 5.9, 69.5, 0.606}, 
 {"TLS", "Asia", "Timor", "2021-03-22", 335., 9., 18.857, "", "", 0., 
  254.088, 6.826, 14.303, "", "", 0., 1.65, "", "", "", "", "", "", "", "", 
  "", "", "", "", "", "", "", "", "", "", "", "", "", "", "", "", "", "", 
  85.19, 1.318442*^6, 87.176, 18., 3.556, 1.897, 6570.102, 30.3, 335.346, 
  6.86, 6.3, 78.1, 28.178, 5.9, 69.5, 0.606}, 
 {"TLS", "Asia", "Timor", "2021-03-23", 351., 16., 20.429, "", "", 0., 
  266.223, 12.136, 15.494, "", "", 0., 1.61, "", "", "", "", "", "", "", "", 
  "", "", "", "", "", "", "", "", "", "", "", "", "", "", "", "", "", "", 
  85.19, 1.318442*^6, 87.176, 18., 3.556, 1.897, 6570.102, 30.3, 335.346, 
  6.86, 6.3, 78.1, 28.178, 5.9, 69.5, 0.606}, 
 {"TLS", "Asia", "Timor", "2021-03-24", 372., 21., 22.286, "", "", 0., 
  282.151, 15.928, 16.903, "", "", 0., 1.58, "", "", "", "", "", "", "", "", 
  "", "", "", "", "", "", "", "", "", "", "", "", "", "", "", "", "", "", 
  85.19, 1.318442*^6, 87.176, 18., 3.556, 1.897, 6570.102, 30.3, 335.346, 
  6.86, 6.3, 78.1, 28.178, 5.9, 69.5, 0.606}, 
 {"TLS", "Asia", "Timor", "2021-03-25", 394., 22., 23.571, "", "", 0., 
  298.838, 16.686, 17.878, "", "", 0., 1.56, "", "", "", "", "", "", "", "", 
  "", "", "", "", "", "", "", "", "", "", "", "", "", "", "", "", "", "", 
  85.19, 1.318442*^6, 87.176, 18., 3.556, 1.897, 6570.102, 30.3, 335.346, 
  6.86, 6.3, 78.1, 28.178, 5.9, 69.5, 0.606}, 
 {"TLS", "Asia", "Timor", "2021-03-26", 452., 58., 28.571, "", "", 0., 
  342.829, 43.991, 21.671, "", "", 0., 1.54, "", "", "", "", "", "", "", "", 
  "", "", "", "", "", "", "", "", "", "", "", "", "", "", "", "", "", "", 
  85.19, 1.318442*^6, 87.176, 18., 3.556, 1.897, 6570.102, 30.3, 335.346, 
  6.86, 6.3, 78.1, 28.178, 5.9, 69.5, 0.606}, 
 {"TLS", "Asia", "Timor", "2021-03-27", 480., 28., 29.857, "", "", 0., 
  364.066, 21.237, 22.646, "", "", 0., 1.48, "", "", "", "", "", "", "", "", 
  "", "", "", "", "", "", "", "", "", "", "", "", "", "", "", "", "", "", 
  85.19, 1.318442*^6, 87.176, 18., 3.556, 1.897, 6570.102, 30.3, 335.346, 
  6.86, 6.3, 78.1, 28.178, 5.9, 69.5, 0.606}, 
 {"TLS", "Asia", "Timor", "2021-03-28", 491., 11., 23.571, "", "", 0., 
  372.409, 8.343, 17.878, "", "", 0., 1.43, "", "", "", "", "", "", "", "", 
  "", "", "", "", "", "", "", "", "", "", "", "", "", "", "", "", "", "", 
  85.19, 1.318442*^6, 87.176, 18., 3.556, 1.897, 6570.102, 30.3, 335.346, 
  6.86, 6.3, 78.1, 28.178, 5.9, 69.5, 0.606}, 
```
