## Supplementary material for "Modeling the waves of Covid-19": forecasting program for later stages: world-6-7.txt (part 34 of 37)

```
 {"TLS", "Asia", "Timor", "2021-03-29", 512., 21., 25.286, "", "", 0., 
  388.337, 15.928, 19.178, "", "", 0., 1.42, "", "", "", "", "", "", "", "", 
  "", "", "", "", "", "", "", "", "", "", "", "", "", "", "", "", "", "", 
  85.19, 1.318442*^6, 87.176, 18., 3.556, 1.897, 6570.102, 30.3, 335.346, 
  6.86, 6.3, 78.1, 28.178, 5.9, 69.5, 0.606}, 
 {"TLS", "Asia", "Timor", "2021-03-30", 563., 51., 30.286, "", "", 0., 
  427.019, 38.682, 22.971, "", "", 0., 1.43, "", "", "", "", "", "", "", "", 
  "", "", "", "", "", "", "", "", "", "", "", "", "", "", "", "", "", "", 
  85.19, 1.318442*^6, 87.176, 18., 3.556, 1.897, 6570.102, 30.3, 335.346, 
  6.86, 6.3, 78.1, 28.178, 5.9, 69.5, 0.606}, 
 {"TLS", "Asia", "Timor", "2021-03-31", 604., 41., 33.143, "", "", 0., 
  458.116, 31.097, 25.138, "", "", 0., 1.4, "", "", "", "", "", "", "", "", 
  "", "", "", "", "", "", "", "", "", "", "", "", "", "", "", "", "", "", 
  85.19, 1.318442*^6, 87.176, 18., 3.556, 1.897, 6570.102, 30.3, 335.346, 
  6.86, 6.3, 78.1, 28.178, 5.9, 69.5, 0.606}, 
 {"TLS", "Asia", "Timor", "2021-04-01", 643., 39., 35.571, "", "", 0., 
  487.697, 29.58, 26.98, "", "", 0., 1.35, "", "", "", "", "", "", "", "", 
  "", "", "", "", "", "", "", "", "", "", "", "", "", "", "", "", "", "", 
  85.19, 1.318442*^6, 87.176, 18., 3.556, 1.897, 6570.102, 30.3, 335.346, 
  6.86, 6.3, 78.1, 28.178, 5.9, 69.5, 0.606}, 
 {"TLS", "Asia", "Timor", "2021-04-02", 677., 34., 32.143, "", "", 0., 
  513.485, 25.788, 24.379, "", "", 0., 1.29, "", "", "", "", "", "", "", "", 
  "", "", "", "", "", "", "", "", "", "", "", "", "", "", "", "", "", "", 
  85.19, 1.318442*^6, 87.176, 18., 3.556, 1.897, 6570.102, 30.3, 335.346, 
  6.86, 6.3, 78.1, 28.178, 5.9, 69.5, 0.606}, 
 {"TLS", "Asia", "Timor", "2021-04-03", 714., 37., 33.429, "", "", 0., 
  541.548, 28.063, 25.355, "", "", 0., 1.27, "", "", "", "", "", "", "", "", 
  "", "", "", "", "", "", "", "", "", "", "", "", "", "", "", "", "", "", 
  85.19, 1.318442*^6, 87.176, 18., 3.556, 1.897, 6570.102, 30.3, 335.346, 
  6.86, 6.3, 78.1, 28.178, 5.9, 69.5, 0.606}, 
 {"TLS", "Asia", "Timor", "2021-04-04", 714., 0., 31.857, "", "", 0., 
  541.548, 0., 24.163, "", "", 0., 1.24, "", "", "", "", "", "", "", "", "", 
  "", "", "", "", "", "", "", "", "", "", "", "", "", "", "", "", "", 85.19, 
  1.318442*^6, 87.176, 18., 3.556, 1.897, 6570.102, 30.3, 335.346, 6.86, 6.3, 
  78.1, 28.178, 5.9, 69.5, 0.606}, {"TLS", "Asia", "Timor", "2021-04-05", 
  766., 52., 36.286, "", "", 0., 580.989, 39.44, 27.522, "", "", 0., 1.25, 
  "", "", "", "", "", "", "", "", "", "", "", "", "", "", "", "", "", "", "", 
  "", "", "", "", "", "", "", 85.19, 1.318442*^6, 87.176, 18., 3.556, 1.897, 
  6570.102, 30.3, 335.346, 6.86, 6.3, 78.1, 28.178, 5.9, 69.5, 0.606}, 
 {"TLS", "Asia", "Timor", "2021-04-06", 779., 13., 30.857, 1., 1., 0.143, 
  590.849, 9.86, 23.404, 0.758, 0.758, 0.108, 1.25, "", "", "", "", "", "", 
  "", "", "", "", "", "", "", "", "", "", "", "", "", "", "", "", "", "", "", 
  "", 85.19, 1.318442*^6, 87.176, 18., 3.556, 1.897, 6570.102, 30.3, 335.346, 
  6.86, 6.3, 78.1, 28.178, 5.9, 69.5, 0.606}, 
 {"TLS", "Asia", "Timor", "2021-04-07", 779., 0., 25., 1., 0., 0.143, 
  590.849, 0., 18.962, 0.758, 0., 0.108, 1.27, "", "", "", "", "", "", "", 
  "", "", "", "", "", "", "", "", "", "", "", "", "", "", "", "", "", "", "", 
  85.19, 1.318442*^6, 87.176, 18., 3.556, 1.897, 6570.102, 30.3, 335.346, 
  6.86, 6.3, 78.1, 28.178, 5.9, 69.5, 0.606}, 
 {"TLS", "Asia", "Timor", "2021-04-08", 787., 8., 20.571, 1., 0., 0.143, 
  596.917, 6.068, 15.603, 0.758, 0., 0.108, 1.32, "", "", "", "", "", "", "", 
  "", "", "", "", "", "", "", "", "", "", "", "", "", "", "", "", "", "", "", 
  79.63, 1.318442*^6, 87.176, 18., 3.556, 1.897, 6570.102, 30.3, 335.346, 
  6.86, 6.3, 78.1, 28.178, 5.9, 69.5, 0.606}, 
 {"TLS", "Asia", "Timor", "2021-04-09", 877., 90., 28.571, 1., 0., 0.143, 
  665.179, 68.262, 21.671, 0.758, 0., 0.108, 1.4, "", "", "", "", "", "", "", 
  "", "", "", "", "", "", "", "", "", "", "", "", "", "", "", "", "", "", "", 
  79.63, 1.318442*^6, 87.176, 18., 3.556, 1.897, 6570.102, 30.3, 335.346, 
  6.86, 6.3, 78.1, 28.178, 5.9, 69.5, 0.606}, 
 {"TLS", "Asia", "Timor", "2021-04-10", 947., 70., 33.286, 1., 0., 0.143, 
  718.272, 53.093, 25.246, 0.758, 0., 0.108, 1.4, "", "", "", "", "", "", "", 
  "", "", "", "", "", "", "", "", "", "", "", "", "", "", "", "", "", "", "", 
  79.63, 1.318442*^6, 87.176, 18., 3.556, 1.897, 6570.102, 30.3, 335.346, 
  6.86, 6.3, 78.1, 28.178, 5.9, 69.5, 0.606}, 
 {"TLS", "Asia", "Timor", "2021-04-11", 947., 0., 33.286, 1., 0., 0.143, 
  718.272, 0., 25.246, 0.758, 0., 0.108, 1.38, "", "", "", "", "", "", "", 
  "", "", "", "", "", "", "", "", "", "", "", "", "", "", "", "", "", "", "", 
  81.48, 1.318442*^6, 87.176, 18., 3.556, 1.897, 6570.102, 30.3, 335.346, 
  6.86, 6.3, 78.1, 28.178, 5.9, 69.5, 0.606}, 
 {"TLS", "Asia", "Timor", "2021-04-12", 1046., 99., 40., 1., 0., 0.143, 
  793.361, 75.089, 30.339, 0.758, 0., 0.108, 1.39, "", "", "", "", "", "", 
  "", "", "", "", "", "", "", "", "", "", "", "", "", "", "", "", "", "", "", 
  "", 81.48, 1.318442*^6, 87.176, 18., 3.556, 1.897, 6570.102, 30.3, 335.346, 
  6.86, 6.3, 78.1, 28.178, 5.9, 69.5, 0.606}, 
 {"TLS", "Asia", "Timor", "2021-04-13", 1074., 28., 42.143, 2., 1., 0.143, 
  814.598, 21.237, 31.964, 1.517, 0.758, 0.108, 1.36, "", "", "", "", "", "", 
  "", "", "", "", "", "", "", "", "", "", "", "", "", "", "", "", "", "", "", 
  "", 81.48, 1.318442*^6, 87.176, 18., 3.556, 1.897, 6570.102, 30.3, 335.346, 
  6.86, 6.3, 78.1, 28.178, 5.9, 69.5, 0.606}, 
 {"TLS", "Asia", "Timor", "2021-04-14", 1103., 29., 46.286, 2., 0., 0.143, 
  836.593, 21.996, 35.106, 1.517, 0., 0.108, 1.34, "", "", "", "", "", "", 
  "", "", "", "", "", "", "", "", "", "", "", 2629., 2629., "", "", "", 0.2, 
  0.2, "", "", 81.48, 1.318442*^6, 87.176, 18., 3.556, 1.897, 6570.102, 30.3, 
  335.346, 6.86, 6.3, 78.1, 28.178, 5.9, 69.5, 0.606}, 
 {"TLS", "Asia", "Timor", "2021-04-15", 1138., 35., 50.143, 2., 0., 0.143, 
  863.14, 26.546, 38.032, 1.517, 0., 0.108, 1.33, "", "", "", "", "", "", "", 
  "", "", "", "", "", "", "", "", "", "", "", "", "", "", 1472., "", "", "", 
  1116., 81.48, 1.318442*^6, 87.176, 18., 3.556, 1.897, 6570.102, 30.3, 
  335.346, 6.86, 6.3, 78.1, 28.178, 5.9, 69.5, 0.606}, 
 {"TLS", "Asia", "Timor", "2021-04-16", 1193., 55., 45.143, 2., 0., 0.143, 
  904.856, 41.716, 34.24, 1.517, 0., 0.108, 1.34, "", "", "", "", "", "", "", 
  "", "", "", "", "", "", "", "", "", "", "", "", "", "", 1472., "", "", "", 
  1116., 81.48, 1.318442*^6, 87.176, 18., 3.556, 1.897, 6570.102, 30.3, 
  335.346, 6.86, 6.3, 78.1, 28.178, 5.9, 69.5, 0.606}, 
 {"TLS", "Asia", "Timor", "2021-04-17", 1236., 43., 41.286, 2., 0., 0.143, 
  937.47, 32.614, 31.314, 1.517, 0., 0.108, 1.35, "", "", "", "", "", "", "", 
  "", "", "", "", "", "", "", "", "", "", "", "", "", "", 1472., "", "", "", 
  1116., 81.48, 1.318442*^6, 87.176, 18., 3.556, 1.897, 6570.102, 30.3, 
  335.346, 6.86, 6.3, 78.1, 28.178, 5.9, 69.5, 0.606}, 
 {"TLS", "Asia", "Timor", "2021-04-18", 1306., 70., 51.286, 2., 0., 0.143, 
  990.563, 53.093, 38.899, 1.517, 0., 0.108, 1.37, "", "", "", "", "", "", 
  "", "", "", "", "", "", "", "", "", "", "", "", "", "", "", 1472., "", "", 
  "", 1116., 81.48, 1.318442*^6, 87.176, 18., 3.556, 1.897, 6570.102, 30.3, 
  335.346, 6.86, 6.3, 78.1, 28.178, 5.9, 69.5, 0.606}, 
 {"TLS", "Asia", "Timor", "2021-04-19", 1368., 62., 46., 2., 0., 0.143, 
  1037.588, 47.025, 34.89, 1.517, 0., 0.108, 1.39, "", "", "", "", "", "", 
  "", "", "", "", "", "", "", "", "", "", "", "", "", "", "", 1472., "", "", 
  "", 1116., 81.48, 1.318442*^6, 87.176, 18., 3.556, 1.897, 6570.102, 30.3, 
  335.346, 6.86, 6.3, 78.1, 28.178, 5.9, 69.5, 0.606}, 
 {"TLS", "Asia", "Timor", "2021-04-20", 1452., 84., 54., 2., 0., 0., 1101.3, 
  63.712, 40.957, 1.517, 0., 0., 1.4, "", "", "", "", "", "", "", "", "", "", 
  "", "", "", "", "", "", "", "", "", "", "", 1472., "", "", "", 1116., 
  87.04, 1.318442*^6, 87.176, 18., 3.556, 1.897, 6570.102, 30.3, 335.346, 
  6.86, 6.3, 78.1, 28.178, 5.9, 69.5, 0.606}, 
 {"TLS", "Asia", "Timor", "2021-04-21", 1509., 57., 58., 2., 0., 0., 
  1144.533, 43.233, 43.991, 1.517, 0., 0., 1.4, "", "", "", "", "", "", "", 
  "", "", "", "", "", "", "", "", "", "", "", "", "", "", 1472., "", "", "", 
  1116., 87.04, 1.318442*^6, 87.176, 18., 3.556, 1.897, 6570.102, 30.3, 
  335.346, 6.86, 6.3, 78.1, 28.178, 5.9, 69.5, 0.606}, 
 {"TLS", "Asia", "Timor", "2021-04-22", 1657., 148., 74.143, 3., 1., 0.143, 
  1256.786, 112.254, 56.235, 2.275, 0.758, 0.108, 1.39, "", "", "", "", "", 
  "", "", "", "", "", "", "", "", "", "", "", "", "", "", "", "", 1472., "", 
  "", "", 1116., 87.04, 1.318442*^6, 87.176, 18., 3.556, 1.897, 6570.102, 
  30.3, 335.346, 6.86, 6.3, 78.1, 28.178, 5.9, 69.5, 0.606}, 
 {"TLS", "Asia", "Timor", "2021-04-23", 1657., 0., 66.286, 3., 0., 0.143, 
  1256.786, 0., 50.276, 2.275, 0., 0.108, 1.35, "", "", "", "", "", "", "", 
  "", "", "", "", "", "", "", "", "", "", "", "", "", "", 1472., "", "", "", 
  1116., 87.04, 1.318442*^6, 87.176, 18., 3.556, 1.897, 6570.102, 30.3, 
  335.346, 6.86, 6.3, 78.1, 28.178, 5.9, 69.5, 0.606}, 
 {"TLS", "Asia", "Timor", "2021-04-24", 1739., 82., 71.857, 3., 0., 0.143, 
  1318.981, 62.195, 54.502, 2.275, 0., 0.108, 1.35, "", "", "", "", "", "", 
  "", "", "", "", "", "", "", "", "", "", "", "", "", "", "", 1472., "", "", 
  "", 1116., 87.04, 1.318442*^6, 87.176, 18., 3.556, 1.897, 6570.102, 30.3, 
  335.346, 6.86, 6.3, 78.1, 28.178, 5.9, 69.5, 0.606}, 
 {"TLS", "Asia", "Timor", "2021-04-25", 1897., 158., 84.429, 3., 0., 0.143, 
  1438.819, 119.838, 64.037, 2.275, 0., 0.108, 1.35, "", "", "", "", "", "", 
  "", "", "", "", "", "", "", "", "", "", "", "", "", "", "", 1472., "", "", 
  "", 1116., 87.04, 1.318442*^6, 87.176, 18., 3.556, 1.897, 6570.102, 30.3, 
  335.346, 6.86, 6.3, 78.1, 28.178, 5.9, 69.5, 0.606}, 
 {"TLS", "Asia", "Timor", "2021-04-26", 1949., 52., 83., 3., 0., 0.143, 
  1478.26, 39.44, 62.953, 2.275, 0., 0.108, 1.31, "", "", "", "", "", "", "", 
  "", "", "", "", "", "", "", "", "", "", "", "", "", "", 1472., "", "", "", 
  1116., 87.04, 1.318442*^6, 87.176, 18., 3.556, 1.897, 6570.102, 30.3, 
  335.346, 6.86, 6.3, 78.1, 28.178, 5.9, 69.5, 0.606}, 
 {"TLS", "Asia", "Timor", "2021-04-27", 2048., 99., 85.143, 3., 0., 0.143, 
  1553.349, 75.089, 64.578, 2.275, 0., 0.108, 1.29, "", "", "", "", "", "", 
  "", "", "", "", "", "", "", "", "", "", "", "", "", "", "", 1472., "", "", 
  "", 1116., 73.61, 1.318442*^6, 87.176, 18., 3.556, 1.897, 6570.102, 30.3, 
  335.346, 6.86, 6.3, 78.1, 28.178, 5.9, 69.5, 0.606}, 
 {"TLS", "Asia", "Timor", "2021-04-28", 2124., 76., 87.857, 3., 0., 0.143, 
  1610.992, 57.644, 66.637, 2.275, 0., 0.108, 1.27, "", "", "", "", "", "", 
  "", "", "", "", "", "", "", "", "", "", "", "", "", "", "", 1472., "", "", 
  "", 1116., 73.61, 1.318442*^6, 87.176, 18., 3.556, 1.897, 6570.102, 30.3, 
  335.346, 6.86, 6.3, 78.1, 28.178, 5.9, 69.5, 0.606}, 
 {"TLS", "Asia", "Timor", "2021-04-29", 2190., 66., 76.143, 3., 0., 0., 
  1661.051, 50.059, 57.752, 2.275, 0., 0., 1.25, "", "", "", "", "", "", "", 
  "", "", "", "", "", "", "", "", "", "", "", "", "", "", 1472., "", "", "", 
  1116., 73.61, 1.318442*^6, 87.176, 18., 3.556, 1.897, 6570.102, 30.3, 
  335.346, 6.86, 6.3, 78.1, 28.178, 5.9, 69.5, 0.606}, 
 {"TLS", "Asia", "Timor", "2021-04-30", 2276., 86., 88.429, 3., 0., 0., 
  1726.28, 65.229, 67.071, 2.275, 0., 0., 1.25, "", "", "", "", "", "", "", 
  "", "", "", "", "", "", "", "", "", "", "", "", "", "", 1472., "", "", "", 
  1116., 73.61, 1.318442*^6, 87.176, 18., 3.556, 1.897, 6570.102, 30.3, 
  335.346, 6.86, 6.3, 78.1, 28.178, 5.9, 69.5, 0.606}, 
 {"TLS", "Asia", "Timor", "2021-05-01", 2276., 0., 76.714, 3., 0., 0., 
  1726.28, 0., 58.186, 2.275, 0., 0., 1.25, "", "", "", "", "", "", "", "", 
  "", "", "", "", "", "", "", "", "", "", "", "", "", 1472., "", "", "", 
  1116., 73.61, 1.318442*^6, 87.176, 18., 3.556, 1.897, 6570.102, 30.3, 
  335.346, 6.86, 6.3, 78.1, 28.178, 5.9, 69.5, 0.606}, 
 {"TLS", "Asia", "Timor", "2021-05-02", 2444., 168., 78.143, 4., 1., 0.143, 
  1853.703, 127.423, 59.269, 3.034, 0.758, 0.108, 1.29, "", "", "", "", "", 
  "", "", "", "", "", "", "", "", "", "", "", "", "", "", "", "", 1472., "", 
  "", "", 1116., 73.61, 1.318442*^6, 87.176, 18., 3.556, 1.897, 6570.102, 
  30.3, 335.346, 6.86, 6.3, 78.1, 28.178, 5.9, 69.5, 0.606}, 
 {"TLS", "Asia", "Timor", "2021-05-03", 2524., 80., 82.143, 4., 0., 0.143, 
  1914.381, 60.678, 62.303, 3.034, 0., 0.108, 1.29, "", "", "", "", "", "", 
  "", "", "", "", "", "", "", "", "", "", "", 30599., 30599., "", "", 1472., 
  2.32, 2.32, "", 1116., 78.7, 1.318442*^6, 87.176, 18., 3.556, 1.897, 
  6570.102, 30.3, 335.346, 6.86, 6.3, 78.1, 28.178, 5.9, 69.5, 0.606}, 
 {"TLS", "Asia", "Timor", "2021-05-04", 2653., 129., 86.429, 4., 0., 0.143, 
  2012.224, 97.843, 65.554, 3.034, 0., 0.108, 1.3, "", "", "", "", "", "", 
  "", "", "", "", "", "", "", "", "", "", "", "", "", "", "", 1438., "", "", 
  "", 1091., 78.7, 1.318442*^6, 87.176, 18., 3.556, 1.897, 6570.102, 30.3, 
  335.346, 6.86, 6.3, 78.1, 28.178, 5.9, 69.5, 0.606}, 
 {"TLS", "Asia", "Timor", "2021-05-05", 2786., 133., 94.571, 4., 0., 0.143, 
  2113.1, 100.877, 71.73, 3.034, 0., 0.108, 1.29, "", "", "", "", "", "", "", 
  "", "", "", "", "", "", "", "", "", "", "", "", "", "", 1405., "", "", "", 
  1066., 78.7, 1.318442*^6, 87.176, 18., 3.556, 1.897, 6570.102, 30.3, 
  335.346, 6.86, 6.3, 78.1, 28.178, 5.9, 69.5, 0.606}, 
 {"TLS", "Asia", "Timor", "2021-05-06", 2870., 84., 97.143, 4., 0., 0.143, 
  2176.812, 63.712, 73.68, 3.034, 0., 0.108, 1.28, "", "", "", "", "", "", 
  "", "", "", "", "", "", "", "", "", "", "", "", "", "", "", 1371., "", "", 
  "", 1040., 78.7, 1.318442*^6, 87.176, 18., 3.556, 1.897, 6570.102, 30.3, 
  335.346, 6.86, 6.3, 78.1, 28.178, 5.9, 69.5, 0.606}, 
 {"TLS", "Asia", "Timor", "2021-05-07", 2965., 95., 98.429, 4., 0., 0.143, 
  2248.866, 72.055, 74.655, 3.034, 0., 0.108, 1.28, "", "", "", "", "", "", 
  "", "", "", "", "", "", "", "", "", "", "", "", "", "", "", 1337., "", "", 
  "", 1014., 78.7, 1.318442*^6, 87.176, 18., 3.556, 1.897, 6570.102, 30.3, 
  335.346, 6.86, 6.3, 78.1, 28.178, 5.9, 69.5, 0.606}, 
 {"TLS", "Asia", "Timor", "2021-05-08", 3111., 146., 119.286, 4., 0., 0.143, 
  2359.603, 110.737, 90.475, 3.034, 0., 0.108, 1.29, "", "", "", "", "", "", 
  "", "", "", "", "", "", "", "", "", "", "", "", "", "", "", 1304., "", "", 
  "", 989., 78.7, 1.318442*^6, 87.176, 18., 3.556, 1.897, 6570.102, 30.3, 
  335.346, 6.86, 6.3, 78.1, 28.178, 5.9, 69.5, 0.606}, 
 {"TLS", "Asia", "Timor", "2021-05-09", 3227., 116., 111.857, 4., 0., 0., 
  2447.586, 87.983, 84.84, 3.034, 0., 0., 1.29, "", "", "", "", "", "", "", 
  "", "", "", "", "", "", "", "", "", "", "", "", "", "", 1270., "", "", "", 
  963., 78.7, 1.318442*^6, 87.176, 18., 3.556, 1.897, 6570.102, 30.3, 
  335.346, 6.86, 6.3, 78.1, 28.178, 5.9, 69.5, 0.606}, 
 {"TLS", "Asia", "Timor", "2021-05-10", 3353., 126., 118.429, 5., 1., 0.143, 
  2543.153, 95.567, 89.825, 3.792, 0.758, 0.108, 1.3, "", "", "", "", "", "", 
  "", "", "", "", "", "", "", "", "", "", "", "", "", "", "", 1236., "", "", 
  "", 937., 78.7, 1.318442*^6, 87.176, 18., 3.556, 1.897, 6570.102, 30.3, 
  335.346, 6.86, 6.3, 78.1, 28.178, 5.9, 69.5, 0.606}, 
 {"TLS", "Asia", "Timor", "2021-05-11", 3493., 140., 120., 5., 0., 0.143, 
  2649.339, 106.186, 91.017, 3.792, 0., 0.108, 1.3, "", "", "", "", "", "", 
  "", "", "", "", "", "", "", "", "", "", "", "", "", "", "", 1236., "", "", 
  "", 937., 78.7, 1.318442*^6, 87.176, 18., 3.556, 1.897, 6570.102, 30.3, 
  335.346, 6.86, 6.3, 78.1, 28.178, 5.9, 69.5, 0.606}, 
 {"TLS", "Asia", "Timor", "2021-05-12", 3626., 133., 120., 5., 0., 0.143, 
  2750.216, 100.877, 91.017, 3.792, 0., 0.108, 1.31, "", "", "", "", "", "", 
  "", "", "", "", "", "", "", "", "", "", "", "", "", "", "", 1236., "", "", 
  "", 937., 78.7, 1.318442*^6, 87.176, 18., 3.556, 1.897, 6570.102, 30.3, 
  335.346, 6.86, 6.3, 78.1, 28.178, 5.9, 69.5, 0.606}, 
 {"TLS", "Asia", "Timor", "2021-05-13", 3879., 253., 144.143, 8., 3., 0.571, 
  2942.109, 191.893, 109.328, 6.068, 2.275, 0.433, 1.31, "", "", "", "", "", 
  "", "", "", "", "", "", "", "", "", "", "", "", "", "", "", "", 1236., "", 
  "", "", 937., 78.7, 1.318442*^6, 87.176, 18., 3.556, 1.897, 6570.102, 30.3, 
  335.346, 6.86, 6.3, 78.1, 28.178, 5.9, 69.5, 0.606}, 
 {"TLS", "Asia", "Timor", "2021-05-14", 4118., 239., 164.714, 8., 0., 0.571, 
  3123.384, 181.275, 124.931, 6.068, 0., 0.433, 1.29, "", "", "", "", "", "", 
  "", "", "", "", "", "", "", "", "", "", "", "", "", "", "", 1236., "", "", 
  "", 937., 78.7, 1.318442*^6, 87.176, 18., 3.556, 1.897, 6570.102, 30.3, 
  335.346, 6.86, 6.3, 78.1, 28.178, 5.9, 69.5, 0.606}, 
 {"TLS", "Asia", "Timor", "2021-05-15", 4279., 161., 166.857, 8., 0., 0.571, 
  3245.497, 122.114, 126.556, 6.068, 0., 0.433, 1.26, "", "", "", "", "", "", 
  "", "", "", "", "", "", "", "", "", "", "", "", "", "", "", 1236., "", "", 
  "", 937., 78.7, 1.318442*^6, 87.176, 18., 3.556, 1.897, 6570.102, 30.3, 
  335.346, 6.86, 6.3, 78.1, 28.178, 5.9, 69.5, 0.606}, 
 {"TLS", "Asia", "Timor", "2021-05-16", 4458., 179., 175.857, 10., 2., 0.857, 
  3381.264, 135.766, 133.383, 7.585, 1.517, 0.65, 1.22, "", "", "", "", "", 
  "", "", "", "", "", "", "", "", "", "", "", "", "", "", "", "", 1236., "", 
  "", "", 937., 78.7, 1.318442*^6, 87.176, 18., 3.556, 1.897, 6570.102, 30.3, 
  335.346, 6.86, 6.3, 78.1, 28.178, 5.9, 69.5, 0.606}, 
 {"TLS", "Asia", "Timor", "2021-05-17", 4589., 131., 176.571, 10., 0., 0.714, 
  3480.623, 99.36, 133.924, 7.585, 0., 0.542, 1.2, "", "", "", "", "", "", 
  "", "", "", "", "", "", "", "", "", "", "", 47908., 47908., "", "", 1236., 
  3.63, 3.63, "", 937., 78.7, 1.318442*^6, 87.176, 18., 3.556, 1.897, 
  6570.102, 30.3, 335.346, 6.86, 6.3, 78.1, 28.178, 5.9, 69.5, 0.606}, 
 {"TLS", "Asia", "Timor", "2021-05-18", 4765., 176., 181.714, 10., 0., 0.714, 
  3614.114, 133.491, 137.825, 7.585, 0., 0.542, 1.18, "", "", "", "", "", "", 
  "", "", "", "", "", "", "", "", "", "", "", "", "", "", "", 1343., "", "", 
  "", 1019., 78.7, 1.318442*^6, 87.176, 18., 3.556, 1.897, 6570.102, 30.3, 
  335.346, 6.86, 6.3, 78.1, 28.178, 5.9, 69.5, 0.606}, 
 {"TLS", "Asia", "Timor", "2021-05-19", 4949., 184., 189., 11., 1., 0.857, 
  3753.673, 139.559, 143.351, 8.343, 0.758, 0.65, 1.15, "", "", "", "", "", 
  "", "", "", "", "", "", "", "", "", "", "", "", "", "", "", "", 1449., "", 
  "", "", 1099., 78.7, 1.318442*^6, 87.176, 18., 3.556, 1.897, 6570.102, 
  30.3, 335.346, 6.86, 6.3, 78.1, 28.178, 5.9, 69.5, 0.606}, 
 {"TLS", "Asia", "Timor", "2021-05-20", 5121., 172., 177.429, 11., 0., 0.429, 
  3884.13, 130.457, 134.574, 8.343, 0., 0.325, 1.13, "", "", "", "", "", "", 
  "", "", "", "", "", "", "", "", "", "", "", "", "", "", "", 1555., "", "", 
  "", 1179., 78.7, 1.318442*^6, 87.176, 18., 3.556, 1.897, 6570.102, 30.3, 
  335.346, 6.86, 6.3, 78.1, 28.178, 5.9, 69.5, 0.606}, 
 {"TLS", "Asia", "Timor", "2021-05-21", 5287., 166., 167., 11., 0., 0.429, 
  4010.036, 125.906, 126.665, 8.343, 0., 0.325, 1.12, "", "", "", "", "", "", 
  "", "", "", "", "", "", "", "", "", "", "", "", "", "", "", 1662., "", "", 
  "", 1261., 78.7, 1.318442*^6, 87.176, 18., 3.556, 1.897, 6570.102, 30.3, 
  335.346, 6.86, 6.3, 78.1, 28.178, 5.9, 69.5, 0.606}, 
 {"TLS", "Asia", "Timor", "2021-05-22", 5481., 194., 171.714, 11., 0., 0.429, 
  4157.179, 147.143, 130.24, 8.343, 0., 0.325, 1.11, "", "", "", "", "", "", 
  "", "", "", "", "", "", "", "", "", "", "", "", "", "", "", 1768., "", "", 
  "", 1341., 78.7, 1.318442*^6, 87.176, 18., 3.556, 1.897, 6570.102, 30.3, 
  335.346, 6.86, 6.3, 78.1, 28.178, 5.9, 69.5, 0.606}, 
 {"TLS", "Asia", "Timor", "2021-05-23", 5637., 156., 168.429, 13., 2., 0.429, 
  4275.501, 118.321, 127.748, 9.86, 1.517, 0.325, 1.1, "", "", "", "", "", 
  "", "", "", "", "", "", "", "", "", "", "", "", "", "", "", "", 1874., "", 
  "", "", 1421., 78.7, 1.318442*^6, 87.176, 18., 3.556, 1.897, 6570.102, 
  30.3, 335.346, 6.86, 6.3, 78.1, 28.178, 5.9, 69.5, 0.606}, 
 {"TLS", "Asia", "Timor", "2021-05-24", 5816., 179., 175.286, 13., 0., 0.429, 
  4411.267, 135.766, 132.949, 9.86, 0., 0.325, 1.09, "", "", "", "", "", "", 
  "", "", "", "", "", "", "", "", "", "", "", "", "", "", "", 1981., "", "", 
  "", 1503., 78.7, 1.318442*^6, 87.176, 18., 3.556, 1.897, 6570.102, 30.3, 
  335.346, 6.86, 6.3, 78.1, 28.178, 5.9, 69.5, 0.606}, 
 {"TLS", "Asia", "Timor", "2021-05-25", 5816., 0., 150.143, 13., 0., 0.429, 
  4411.267, 0., 113.879, 9.86, 0., 0.325, 1.08, "", "", "", "", "", "", "", 
  "", "", "", "", "", "", "", "", "", "", 63753., 63752., 1., "", 1981., 
  4.84, 4.84, 0., 1503., 78.7, 1.318442*^6, 87.176, 18., 3.556, 1.897, 
  6570.102, 30.3, 335.346, 6.86, 6.3, 78.1, 28.178, 5.9, 69.5, 0.606}, 
 {"TLS", "Asia", "Timor", "2021-05-26", 6245., 429., 185.143, 14., 1., 0.429, 
  4736.651, 325.384, 140.425, 10.619, 0.758, 0.325, 1.09, "", "", "", "", "", 
  "", "", "", "", "", "", "", "", "", "", "", "", "", "", "", "", 2066., "", 
  "", "", 1567., 78.7, 1.318442*^6, 87.176, 18., 3.556, 1.897, 6570.102, 
  30.3, 335.346, 6.86, 6.3, 78.1, 28.178, 5.9, 69.5, 0.606}, 
 {"TLS", "Asia", "Timor", "2021-05-27", 6459., 214., 191.143, 15., 1., 0.571, 
  4898.964, 162.313, 144.976, 11.377, 0.758, 0.433, 1.06, "", "", "", "", "", 
  "", "", "", "", "", "", "", "", "", "", "", "", "", "", "", "", 2152., "", 
  "", "", 1632., 68.52, 1.318442*^6, 87.176, 18., 3.556, 1.897, 6570.102, 
  30.3, 335.346, 6.86, 6.3, 78.1, 28.178, 5.9, 69.5, 0.606}, 
 {"TLS", "Asia", "Timor", "2021-05-28", 6622., 163., 190.714, 15., 0., 0.571, 
  5022.595, 123.631, 144.651, 11.377, 0., 0.433, 1.02, "", "", "", "", "", 
  "", "", "", "", "", "", "", "", "", "", "", "", "", "", "", "", 2237., "", 
  "", "", 1697., 68.52, 1.318442*^6, 87.176, 18., 3.556, 1.897, 6570.102, 
  30.3, 335.346, 6.86, 6.3, 78.1, 28.178, 5.9, 69.5, 0.606}, 
 {"TLS", "Asia", "Timor", "2021-05-29", 6752., 130., 181.571, 16., 1., 0.714, 
  5121.196, 98.601, 137.717, 12.136, 0.758, 0.542, 0.98, "", "", "", "", "", 
  "", "", "", "", "", "", "", "", "", "", "", "", "", "", "", "", 2323., "", 
  "", "", 1762., 68.52, 1.318442*^6, 87.176, 18., 3.556, 1.897, 6570.102, 
  30.3, 335.346, 6.86, 6.3, 78.1, 28.178, 5.9, 69.5, 0.606}, 
 {"TLS", "Asia", "Timor", "2021-05-30", 6897., 145., 180., 16., 0., 0.429, 
  5231.174, 109.978, 136.525, 12.136, 0., 0.325, 0.95, "", "", "", "", "", 
  "", "", "", "", "", "", "", "", "", "", "", "", "", "", "", "", 2408., "", 
  "", "", 1826., 68.52, 1.318442*^6, 87.176, 18., 3.556, 1.897, 6570.102, 
  30.3, 335.346, 6.86, 6.3, 78.1, 28.178, 5.9, 69.5, 0.606}, 
 {"TLS", "Asia", "Timor", "2021-05-31", 6994., 97., 168.286, 16., 0., 0.429, 
  5304.746, 73.572, 127.64, 12.136, 0., 0.325, 0.93, "", "", "", "", "", "", 
  "", "", "", "", "", "", "", "", "", "", "", "", "", "", "", 2494., "", "", 
  "", 1892., 68.52, 1.318442*^6, 87.176, 18., 3.556, 1.897, 6570.102, 30.3, 
  335.346, 6.86, 6.3, 78.1, 28.178, 5.9, 69.5, 0.606}, 
 {"TLS", "Asia", "Timor", "2021-06-01", 7161., 167., 192.143, 16., 0., 0.429, 
  5431.411, 126.665, 145.735, 12.136, 0., 0.325, 0.91, "", "", "", "", "", 
  "", "", "", "", "", "", "", "", "", "", "", "", 81806., 81800., 6., "", 
  2579., 6.2, 6.2, 0., 1956., 68.52, 1.318442*^6, 87.176, 18., 3.556, 1.897, 
  6570.102, 30.3, 335.346, 6.86, 6.3, 78.1, 28.178, 5.9, 69.5, 0.606}, 
 {"TLS", "Asia", "Timor", "2021-06-02", 7310., 149., 152.143, 16., 0., 0.286, 
  5544.423, 113.012, 115.396, 12.136, 0., 0.217, 0.89, "", "", "", "", "", 
  "", "", "", "", "", "", "", "", "", "", "", "", "", "", "", "", "", "", "", 
  "", "", "", 1.318442*^6, 87.176, 18., 3.556, 1.897, 6570.102, 30.3, 
  335.346, 6.86, 6.3, 78.1, 28.178, 5.9, 69.5, 0.606}, 
 {"TLS", "Asia", "Timor", "2021-06-03", 7422., 112., 137.571, 16., 0., 0.143, 
  5629.372, 84.949, 104.344, 12.136, 0., 0.108, 0.87, "", "", "", "", "", "", 
  "", "", "", "", "", "", "", "", "", "", "", "", "", "", "", "", "", "", "", 
  "", "", 1.318442*^6, 87.176, 18., 3.556, 1.897, 6570.102, 30.3, 335.346, 
  6.86, 6.3, 78.1, 28.178, 5.9, 69.5, 0.606}, 
 {"TLS", "Asia", "Timor", "2021-06-04", 7511., 89., 127., 17., 1., 0.286, 
  5696.876, 67.504, 96.326, 12.894, 0.758, 0.217, 0.86, "", "", "", "", "", 
  "", "", "", "", "", "", "", "", "", "", "", "", "", "", "", "", "", "", "", 
  "", "", "", 1.318442*^6, 87.176, 18., 3.556, 1.897, 6570.102, 30.3, 
  335.346, 6.86, 6.3, 78.1, 28.178, 5.9, 69.5, 0.606}, 
 {"TLS", "Asia", "Timor", "2021-06-05", 7659., 148., 129.571, 17., 0., 0.143, 
  5809.129, 112.254, 98.276, 12.894, 0., 0.108, 0.86, "", "", "", "", "", "", 
  "", "", "", "", "", "", "", "", "", "", "", "", "", "", "", "", "", "", "", 
  "", "", 1.318442*^6, 87.176, 18., 3.556, 1.897, 6570.102, 30.3, 335.346, 
  6.86, 6.3, 78.1, 28.178, 5.9, 69.5, 0.606}, 
 {"TLS", "Asia", "Timor", "2021-06-06", 7740., 81., 120.429, 17., 0., 0.143, 
  5870.565, 61.436, 91.342, 12.894, 0., 0.108, 0.85, "", "", "", "", "", "", 
  "", "", "", "", "", "", "", "", "", "", "", "", "", "", "", "", "", "", "", 
  "", "", 1.318442*^6, 87.176, 18., 3.556, 1.897, 6570.102, 30.3, 335.346, 
  6.86, 6.3, 78.1, 28.178, 5.9, 69.5, 0.606}, 
 {"TLS", "Asia", "Timor", "2021-06-07", 7764., 24., 110., 17., 0., 0.143, 
  5888.769, 18.203, 83.432, 12.894, 0., 0.108, "", "", "", "", "", "", "", 
  "", "", "", "", "", "", "", "", "", "", "", "", "", "", "", "", "", "", "", 
  "", "", 1.318442*^6, 87.176, 18., 3.556, 1.897, 6570.102, 30.3, 335.346, 
  6.86, 6.3, 78.1, 28.178, 5.9, 69.5, 0.606}, 
 {"TGO", "Africa", "Togo", "2020-03-04", "", "", "", "", "", "", "", "", "", 
  "", "", "", "", "", "", "", "", "", "", "", "", 2., 2., 0., 0., "", "", "", 
  "", "tests performed", "", "", "", "", "", "", "", "", "", 0., 8.278737*^6, 
  143.366, 19.4, 2.839, 1.525, 1429.813, 49.2, 280.033, 6.15, 0.9, 14.2, 
  10.475, 0.7, 61.04, 0.515}, {"TGO", "Africa", "Togo", "2020-03-05", "", "", 
  "", "", "", "", "", "", "", "", "", "", "", "", "", "", "", "", "", "", "", 
  2., 4., 0., 0., "", "", "", "", "tests performed", "", "", "", "", "", "", 
  "", "", "", 0., 8.278737*^6, 143.366, 19.4, 2.839, 1.525, 1429.813, 49.2, 
  280.033, 6.15, 0.9, 14.2, 10.475, 0.7, 61.04, 0.515}, 
 {"TGO", "Africa", "Togo", "2020-03-06", 1., 1., "", "", "", "", 0.121, 
  0.121, "", "", "", "", "", "", "", "", "", "", "", "", "", "", "", "", "", 
  "", "", "", "", "tests performed", "", "", "", "", "", "", "", "", "", 0., 
  8.278737*^6, 143.366, 19.4, 2.839, 1.525, 1429.813, 49.2, 280.033, 6.15, 
  0.9, 14.2, 10.475, 0.7, 61.04, 0.515}, {"TGO", "Africa", "Togo", 
  "2020-03-07", 1., 0., "", "", "", "", 0.121, 0., "", "", "", "", "", "", 
  "", "", "", "", "", "", "", 1., 5., 0.001, 0., "", "", "", "", 
  "tests performed", "", "", "", "", "", "", "", "", "", 0., 8.278737*^6, 
  143.366, 19.4, 2.839, 1.525, 1429.813, 49.2, 280.033, 6.15, 0.9, 14.2, 
  10.475, 0.7, 61.04, 0.515}, {"TGO", "Africa", "Togo", "2020-03-08", 1., 0., 
  "", "", "", "", 0.121, 0., "", "", "", "", "", "", "", "", "", "", "", "", 
  "", "", "", "", "", "", "", "", "", "tests performed", "", "", "", "", "", 
  "", "", "", "", 0., 8.278737*^6, 143.366, 19.4, 2.839, 1.525, 1429.813, 
  49.2, 280.033, 6.15, 0.9, 14.2, 10.475, 0.7, 61.04, 0.515}, 
 {"TGO", "Africa", "Togo", "2020-03-09", 1., 0., "", "", "", "", 0.121, 0., 
  "", "", "", "", "", "", "", "", "", "", "", "", "", 4., 9., 0.001, 0., "", 
  "", "", "", "tests performed", "", "", "", "", "", "", "", "", "", 0., 
  8.278737*^6, 143.366, 19.4, 2.839, 1.525, 1429.813, 49.2, 280.033, 6.15, 
  0.9, 14.2, 10.475, 0.7, 61.04, 0.515}, {"TGO", "Africa", "Togo", 
  "2020-03-10", 1., 0., "", "", "", "", 0.121, 0., "", "", "", "", "", "", 
  "", "", "", "", "", "", "", 4., 13., 0.002, 0., "", "", "", "", 
  "tests performed", "", "", "", "", "", "", "", "", "", 0., 8.278737*^6, 
  143.366, 19.4, 2.839, 1.525, 1429.813, 49.2, 280.033, 6.15, 0.9, 14.2, 
  10.475, 0.7, 61.04, 0.515}, {"TGO", "Africa", "Togo", "2020-03-11", 1., 0., 
  0.143, "", "", 0., 0.121, 0., 0.017, "", "", 0., "", "", "", "", "", "", 
  "", "", "", "", "", "", "", 2., 0., 0.072, 14., "tests performed", "", "", 
  "", "", "", "", "", "", "", 0., 8.278737*^6, 143.366, 19.4, 2.839, 1.525, 
  1429.813, 49.2, 280.033, 6.15, 0.9, 14.2, 10.475, 0.7, 61.04, 0.515}, 
 {"TGO", "Africa", "Togo", "2020-03-12", 1., 0., 0.143, "", "", 0., 0.121, 
  0., 0.017, "", "", 0., "", "", "", "", "", "", "", "", "", 4., 17., 0.002, 
  0., 2., 0., 0.072, 14., "tests performed", "", "", "", "", "", "", "", "", 
  "", 0., 8.278737*^6, 143.366, 19.4, 2.839, 1.525, 1429.813, 49.2, 280.033, 
  6.15, 0.9, 14.2, 10.475, 0.7, 61.04, 0.515}, 
 {"TGO", "Africa", "Togo", "2020-03-13", 1., 0., 0., "", "", 0., 0.121, 0., 
  0., "", "", 0., "", "", "", "", "", "", "", "", "", "", "", "", "", 2., 0., 
  0., "", "tests performed", "", "", "", "", "", "", "", "", "", 0., 
  8.278737*^6, 143.366, 19.4, 2.839, 1.525, 1429.813, 49.2, 280.033, 6.15, 
  0.9, 14.2, 10.475, 0.7, 61.04, 0.515}, {"TGO", "Africa", "Togo", 
  "2020-03-14", 1., 0., 0., "", "", 0., 0.121, 0., 0., "", "", 0., "", "", 
  "", "", "", "", "", "", "", 2., 19., 0.002, 0., 2., 0., 0., "", 
  "tests performed", "", "", "", "", "", "", "", "", "", 0., 8.278737*^6, 
  143.366, 19.4, 2.839, 1.525, 1429.813, 49.2, 280.033, 6.15, 0.9, 14.2, 
  10.475, 0.7, 61.04, 0.515}, {"TGO", "Africa", "Togo", "2020-03-15", 1., 0., 
  0., "", "", 0., 0.121, 0., 0., "", "", 0., "", "", "", "", "", "", "", "", 
  "", "", "", "", "", 2., 0., 0., "", "tests performed", "", "", "", "", "", 
  "", "", "", "", 0., 8.278737*^6, 143.366, 19.4, 2.839, 1.525, 1429.813, 
  49.2, 280.033, 6.15, 0.9, 14.2, 10.475, 0.7, 61.04, 0.515}, 
 {"TGO", "Africa", "Togo", "2020-03-16", 1., 0., 0., "", "", 0., 0.121, 0., 
  0., "", "", 0., "", "", "", "", "", "", "", "", "", 3., 22., 0.003, 0., 2., 
  0., 0., "", "tests performed", "", "", "", "", "", "", "", "", "", 22.22, 
  8.278737*^6, 143.366, 19.4, 2.839, 1.525, 1429.813, 49.2, 280.033, 6.15, 
  0.9, 14.2, 10.475, 0.7, 61.04, 0.515}, {"TGO", "Africa", "Togo", 
  "2020-03-17", 1., 0., 0., "", "", 0., 0.121, 0., 0., "", "", 0., "", "", 
  "", "", "", "", "", "", "", 12., 34., 0.004, 0.001, 3., 0., 0., "", 
  "tests performed", "", "", "", "", "", "", "", "", "", 22.22, 8.278737*^6, 
  143.366, 19.4, 2.839, 1.525, 1429.813, 49.2, 280.033, 6.15, 0.9, 14.2, 
  10.475, 0.7, 61.04, 0.515}, {"TGO", "Africa", "Togo", "2020-03-18", 1., 0., 
  0., "", "", 0., 0.121, 0., 0., "", "", 0., "", "", "", "", "", "", "", "", 
  "", 20., 54., 0.007, 0.002, 6., 0.001, 0., "", "tests performed", "", "", 
  "", "", "", "", "", "", "", 22.22, 8.278737*^6, 143.366, 19.4, 2.839, 
  1.525, 1429.813, 49.2, 280.033, 6.15, 0.9, 14.2, 10.475, 0.7, 61.04, 
  0.515}, {"TGO", "Africa", "Togo", "2020-03-19", 1., 0., 0., "", "", 0., 
  0.121, 0., 0., "", "", 0., "", "", "", "", "", "", "", "", "", 30., 84., 
  0.01, 0.004, 10., 0.001, 0., "", "tests performed", "", "", "", "", "", "", 
  "", "", "", 27.78, 8.278737*^6, 143.366, 19.4, 2.839, 1.525, 1429.813, 
  49.2, 280.033, 6.15, 0.9, 14.2, 10.475, 0.7, 61.04, 0.515}, 
 {"TGO", "Africa", "Togo", "2020-03-20", 9., 8., 1.143, "", "", 0., 1.087, 
  0.966, 0.138, "", "", 0., "", "", "", "", "", "", "", "", "", 21., 105., 
  0.013, 0.003, 12., 0.001, 0.095, 10.5, "tests performed", "", "", "", "", 
  "", "", "", "", "", 61.11, 8.278737*^6, 143.366, 19.4, 2.839, 1.525, 
  1429.813, 49.2, 280.033, 6.15, 0.9, 14.2, 10.475, 0.7, 61.04, 0.515}, 
 {"TGO", "Africa", "Togo", "2020-03-21", 16., 7., 2.143, "", "", 0., 1.933, 
  0.846, 0.259, "", "", 0., "", "", "", "", "", "", "", "", "", 25., 130., 
  0.016, 0.003, 16., 0.002, 0.134, 7.5, "tests performed", "", "", "", "", 
  "", "", "", "", "", 69.44, 8.278737*^6, 143.366, 19.4, 2.839, 1.525, 
  1429.813, 49.2, 280.033, 6.15, 0.9, 14.2, 10.475, 0.7, 61.04, 0.515}, 
 {"TGO", "Africa", "Togo", "2020-03-22", 16., 0., 2.143, "", "", 0., 1.933, 
  0., 0.259, "", "", 0., "", "", "", "", "", "", "", "", "", 15., 145., 
  0.018, 0.002, 18., 0.002, 0.119, 8.4, "tests performed", "", "", "", "", 
  "", "", "", "", "", 69.44, 8.278737*^6, 143.366, 19.4, 2.839, 1.525, 
  1429.813, 49.2, 280.033, 6.15, 0.9, 14.2, 10.475, 0.7, 61.04, 0.515}, 
 {"TGO", "Africa", "Togo", "2020-03-23", 18., 2., 2.429, "", "", 0., 2.174, 
  0.242, 0.293, "", "", 0., "", "", "", "", "", "", "", "", "", 30., 175., 
  0.021, 0.004, 22., 0.003, 0.11, 9.1, "tests performed", "", "", "", "", "", 
  "", "", "", "", 69.44, 8.278737*^6, 143.366, 19.4, 2.839, 1.525, 1429.813, 
  49.2, 280.033, 6.15, 0.9, 14.2, 10.475, 0.7, 61.04, 0.515}, 
 {"TGO", "Africa", "Togo", "2020-03-24", 20., 2., 2.714, "", "", 0., 2.416, 
  0.242, 0.328, "", "", 0., "", "", "", "", "", "", "", "", "", 33., 208., 
  0.025, 0.004, 25., 0.003, 0.109, 9.2, "tests performed", "", "", "", "", 
  "", "", "", "", "", 69.44, 8.278737*^6, 143.366, 19.4, 2.839, 1.525, 
  1429.813, 49.2, 280.033, 6.15, 0.9, 14.2, 10.475, 0.7, 61.04, 0.515}, 
 {"TGO", "Africa", "Togo", "2020-03-25", 23., 3., 3.143, "", "", 0., 2.778, 
  0.362, 0.38, "", "", 0., "", "", "", "", "", "", "", "", "", 40., 248., 
  0.03, 0.005, 28., 0.003, 0.112, 8.9, "tests performed", "", "", "", "", "", 
  "", "", "", "", 69.44, 8.278737*^6, 143.366, 19.4, 2.839, 1.525, 1429.813, 
  49.2, 280.033, 6.15, 0.9, 14.2, 10.475, 0.7, 61.04, 0.515}, 
 {"TGO", "Africa", "Togo", "2020-03-26", 23., 0., 3.143, "", "", 0., 2.778, 
  0., 0.38, "", "", 0., "", "", "", "", "", "", "", "", "", 42., 290., 0.035, 
  0.005, 29., 0.004, 0.108, 9.2, "tests performed", "", "", "", "", "", "", 
  "", "", "", 69.44, 8.278737*^6, 143.366, 19.4, 2.839, 1.525, 1429.813, 
  49.2, 280.033, 6.15, 0.9, 14.2, 10.475, 0.7, 61.04, 0.515}, 
 {"TGO", "Africa", "Togo", "2020-03-27", 25., 2., 2.286, 1., 1., 0.143, 3.02, 
  0.242, 0.276, 0.121, 0.121, 0.017, "", "", "", "", "", "", "", "", "", 29., 
  319., 0.039, 0.004, 31., 0.004, 0.074, 13.6, "tests performed", "", "", "", 
  "", "", "", "", "", "", 69.44, 8.278737*^6, 143.366, 19.4, 2.839, 1.525, 
  1429.813, 49.2, 280.033, 6.15, 0.9, 14.2, 10.475, 0.7, 61.04, 0.515}, 
 {"TGO", "Africa", "Togo", "2020-03-28", 25., 0., 1.286, 1., 0., 0.143, 3.02, 
  0., 0.155, 0.121, 0., 0.017, "", "", "", "", "", "", "", "", "", 43., 362., 
  0.044, 0.005, 33., 0.004, 0.039, 25.7, "tests performed", "", "", "", "", 
  "", "", "", "", "", 69.44, 8.278737*^6, 143.366, 19.4, 2.839, 1.525, 
  1429.813, 49.2, 280.033, 6.15, 0.9, 14.2, 10.475, 0.7, 61.04, 0.515}, 
 {"TGO", "Africa", "Togo", "2020-03-29", 25., 0., 1.286, 1., 0., 0.143, 3.02, 
  0., 0.155, 0.121, 0., 0.017, "", "", "", "", "", "", "", "", "", 48., 410., 
  0.05, 0.006, 38., 0.005, 0.034, 29.5, "tests performed", "", "", "", "", 
  "", "", "", "", "", 69.44, 8.278737*^6, 143.366, 19.4, 2.839, 1.525, 
  1429.813, 49.2, 280.033, 6.15, 0.9, 14.2, 10.475, 0.7, 61.04, 0.515}, 
 {"TGO", "Africa", "Togo", "2020-03-30", 30., 5., 1.714, 1., 0., 0.143, 
  3.624, 0.604, 0.207, 0.121, 0., 0.017, "", "", "", "", "", "", "", "", "", 
  72., 482., 0.058, 0.009, 44., 0.005, 0.039, 25.7, "tests performed", "", 
  "", "", "", "", "", "", "", "", 69.44, 8.278737*^6, 143.366, 19.4, 2.839, 
  1.525, 1429.813, 49.2, 280.033, 6.15, 0.9, 14.2, 10.475, 0.7, 61.04, 
  0.515}, {"TGO", "Africa", "Togo", "2020-03-31", 34., 4., 2., 1., 0., 0.143, 
  4.107, 0.483, 0.242, 0.121, 0., 0.017, "", "", "", "", "", "", "", "", "", 
  91., 573., 0.069, 0.011, 52., 0.006, 0.038, 26., "tests performed", "", "", 
  "", "", "", "", "", "", "", 69.44, 8.278737*^6, 143.366, 19.4, 2.839, 
  1.525, 1429.813, 49.2, 280.033, 6.15, 0.9, 14.2, 10.475, 0.7, 61.04, 
  0.515}, {"TGO", "Africa", "Togo", "2020-04-01", 36., 2., 1.857, 2., 1., 
  0.286, 4.348, 0.242, 0.224, 0.242, 0.121, 0.035, "", "", "", "", "", "", 
  "", "", "", 57., 630., 0.076, 0.007, 55., 0.007, 0.034, 29.6, 
  "tests performed", "", "", "", "", "", "", "", "", "", 69.44, 8.278737*^6, 
  143.366, 19.4, 2.839, 1.525, 1429.813, 49.2, 280.033, 6.15, 0.9, 14.2, 
  10.475, 0.7, 61.04, 0.515}, {"TGO", "Africa", "Togo", "2020-04-02", 39., 
  3., 2.286, 2., 0., 0.286, 4.711, 0.362, 0.276, 0.242, 0., 0.035, "", "", 
  "", "", "", "", "", "", "", 94., 724., 0.087, 0.011, 62., 0.007, 0.037, 
  27.1, "tests performed", "", "", "", "", "", "", "", "", "", 73.15, 
  8.278737*^6, 143.366, 19.4, 2.839, 1.525, 1429.813, 49.2, 280.033, 6.15, 
  0.9, 14.2, 10.475, 0.7, 61.04, 0.515}, {"TGO", "Africa", "Togo", 
  "2020-04-03", 40., 1., 2.143, 3., 1., 0.286, 4.832, 0.121, 0.259, 0.362, 
  0.121, 0.035, "", "", "", "", "", "", "", "", "", 294., 1018., 0.123, 
  0.036, 100., 0.012, 0.021, 46.7, "tests performed", "", "", "", "", "", "", 
  "", "", "", 73.15, 8.278737*^6, 143.366, 19.4, 2.839, 1.525, 1429.813, 
  49.2, 280.033, 6.15, 0.9, 14.2, 10.475, 0.7, 61.04, 0.515}, 
 {"TGO", "Africa", "Togo", "2020-04-04", 41., 1., 2.286, 3., 0., 0.286, 
  4.952, 0.121, 0.276, 0.362, 0., 0.035, "", "", "", "", "", "", "", "", "", 
  149., 1167., 0.141, 0.018, 115., 0.014, 0.02, 50.3, "tests performed", "", 
  "", "", "", "", "", "", "", "", 73.15, 8.278737*^6, 143.366, 19.4, 2.839, 
  1.525, 1429.813, 49.2, 280.033, 6.15, 0.9, 14.2, 10.475, 0.7, 61.04, 
  0.515}, {"TGO", "Africa", "Togo", "2020-04-05", 44., 3., 2.714, 3., 0., 
  0.286, 5.315, 0.362, 0.328, 0.362, 0., 0.035, "", "", "", "", "", "", "", 
  "", "", 167., 1334., 0.161, 0.02, 132., 0.016, 0.021, 48.6, 
  "tests performed", "", "", "", "", "", "", "", "", "", 73.15, 8.278737*^6, 
  143.366, 19.4, 2.839, 1.525, 1429.813, 49.2, 280.033, 6.15, 0.9, 14.2, 
  10.475, 0.7, 61.04, 0.515}, {"TGO", "Africa", "Togo", "2020-04-06", 58., 
  14., 4., 3., 0., 0.286, 7.006, 1.691, 0.483, 0.362, 0., 0.035, "", "", "", 
  "", "", "", "", "", "", 150., 1484., 0.179, 0.018, 143., 0.017, 0.028, 
  35.8, "tests performed", "", "", "", "", "", "", "", "", "", 73.15, 
  8.278737*^6, 143.366, 19.4, 2.839, 1.525, 1429.813, 49.2, 280.033, 6.15, 
  0.9, 14.2, 10.475, 0.7, 61.04, 0.515}, {"TGO", "Africa", "Togo", 
  "2020-04-07", 65., 7., 4.429, 3., 0., 0.286, 7.851, 0.846, 0.535, 0.362, 
  0., 0.035, "", "", "", "", "", "", "", "", "", 150., 1634., 0.197, 0.018, 
  152., 0.018, 0.029, 34.3, "tests performed", "", "", "", "", "", "", "", 
  "", "", 73.15, 8.278737*^6, 143.366, 19.4, 2.839, 1.525, 1429.813, 49.2, 
  280.033, 6.15, 0.9, 14.2, 10.475, 0.7, 61.04, 0.515}, 
 {"TGO", "Africa", "Togo", "2020-04-08", 70., 5., 4.857, 3., 0., 0.143, 
  8.455, 0.604, 0.587, 0.362, 0., 0.017, "", "", "", "", "", "", "", "", "", 
  130., 1764., 0.213, 0.016, 162., 0.02, 0.03, 33.4, "tests performed", "", 
  "", "", "", "", "", "", "", "", 73.15, 8.278737*^6, 143.366, 19.4, 2.839, 
  1.525, 1429.813, 49.2, 280.033, 6.15, 0.9, 14.2, 10.475, 0.7, 61.04, 
  0.515}, {"TGO", "Africa", "Togo", "2020-04-09", 73., 3., 4.857, 3., 0., 
  0.143, 8.818, 0.362, 0.587, 0.362, 0., 0.017, "", "", "", "", "", "", "", 
  "", "", 130., 1894., 0.229, 0.016, 167., 0.02, 0.029, 34.4, 
  "tests performed", "", "", "", "", "", "", "", "", "", 73.15, 8.278737*^6, 
  143.366, 19.4, 2.839, 1.525, 1429.813, 49.2, 280.033, 6.15, 0.9, 14.2, 
  10.475, 0.7, 61.04, 0.515}, {"TGO", "Africa", "Togo", "2020-04-10", 76., 
  3., 5.143, 3., 0., 0., 9.18, 0.362, 0.621, 0.362, 0., 0., "", "", "", "", 
  "", "", "", "", "", 192., 2086., 0.252, 0.023, 153., 0.018, 0.034, 29.7, 
  "tests performed", "", "", "", "", "", "", "", "", "", 73.15, 8.278737*^6, 
  143.366, 19.4, 2.839, 1.525, 1429.813, 49.2, 280.033, 6.15, 0.9, 14.2, 
  10.475, 0.7, 61.04, 0.515}, {"TGO", "Africa", "Togo", "2020-04-11", 76., 
  0., 5., 3., 0., 0., 9.18, 0., 0.604, 0.362, 0., 0., "", "", "", "", "", "", 
  "", "", "", 164., 2250., 0.272, 0.02, 155., 0.019, 0.032, 31., 
  "tests performed", "", "", "", "", "", "", "", "", "", 73.15, 8.278737*^6, 
  143.366, 19.4, 2.839, 1.525, 1429.813, 49.2, 280.033, 6.15, 0.9, 14.2, 
  10.475, 0.7, 61.04, 0.515}, {"TGO", "Africa", "Togo", "2020-04-12", 76., 
  0., 4.571, 3., 0., 0., 9.18, 0., 0.552, 0.362, 0., 0., "", "", "", "", "", 
  "", "", "", "", 299., 2549., 0.308, 0.036, 174., 0.021, 0.026, 38.1, 
  "tests performed", "", "", "", "", "", "", "", "", "", 73.15, 8.278737*^6, 
  143.366, 19.4, 2.839, 1.525, 1429.813, 49.2, 280.033, 6.15, 0.9, 14.2, 
  10.475, 0.7, 61.04, 0.515}, {"TGO", "Africa", "Togo", "2020-04-13", 77., 
  1., 2.714, 3., 0., 0., 9.301, 0.121, 0.328, 0.362, 0., 0., "", "", "", "", 
  "", "", "", "", "", 207., 2756., 0.333, 0.025, 182., 0.022, 0.015, 67.1, 
  "tests performed", "", "", "", "", "", "", "", "", "", 73.15, 8.278737*^6, 
  143.366, 19.4, 2.839, 1.525, 1429.813, 49.2, 280.033, 6.15, 0.9, 14.2, 
  10.475, 0.7, 61.04, 0.515}, {"TGO", "Africa", "Togo", "2020-04-14", 77., 
  0., 1.714, 3., 0., 0., 9.301, 0., 0.207, 0.362, 0., 0., "", "", "", "", "", 
  "", "", "", "", 67., 2823., 0.341, 0.008, 170., 0.021, 0.01, 99.2, 
  "tests performed", "", "", "", "", "", "", "", "", "", 73.15, 8.278737*^6, 
  143.366, 19.4, 2.839, 1.525, 1429.813, 49.2, 280.033, 6.15, 0.9, 14.2, 
  10.475, 0.7, 61.04, 0.515}, {"TGO", "Africa", "Togo", "2020-04-15", 81., 
  4., 1.571, 3., 0., 0., 9.784, 0.483, 0.19, 0.362, 0., 0., "", "", "", "", 
  "", "", "", "", "", 230., 3053., 0.369, 0.028, 184., 0.022, 0.009, 117.1, 
  "tests performed", "", "", "", "", "", "", "", "", "", 73.15, 8.278737*^6, 
  143.366, 19.4, 2.839, 1.525, 1429.813, 49.2, 280.033, 6.15, 0.9, 14.2, 
  10.475, 0.7, 61.04, 0.515}, {"TGO", "Africa", "Togo", "2020-04-16", 81., 
  0., 1.143, 5., 2., 0.286, 9.784, 0., 0.138, 0.604, 0.242, 0.035, "", "", 
  "", "", "", "", "", "", "", 582., 3635., 0.439, 0.07, 249., 0.03, 0.005, 
  217.8, "tests performed", "", "", "", "", "", "", "", "", "", 73.15, 
  8.278737*^6, 143.366, 19.4, 2.839, 1.525, 1429.813, 49.2, 280.033, 6.15, 
  0.9, 14.2, 10.475, 0.7, 61.04, 0.515}, {"TGO", "Africa", "Togo", 
  "2020-04-17", 83., 2., 1., 5., 0., 0.286, 10.026, 0.242, 0.121, 0.604, 0., 
  0.035, "", "", "", "", "", "", "", "", "", 308., 3943., 0.476, 0.037, 265., 
  0.032, 0.004, 265., "tests performed", "", "", "", "", "", "", "", "", "", 
  73.15, 8.278737*^6, 143.366, 19.4, 2.839, 1.525, 1429.813, 49.2, 280.033, 
  6.15, 0.9, 14.2, 10.475, 0.7, 61.04, 0.515}, 
 {"TGO", "Africa", "Togo", "2020-04-18", 84., 1., 1.143, 5., 0., 0.286, 
  10.146, 0.121, 0.138, 0.604, 0., 0.035, "", "", "", "", "", "", "", "", "", 
  265., 4208., 0.508, 0.032, 280., 0.034, 0.004, 245., "tests performed", "", 
  "", "", "", "", "", "", "", "", 73.15, 8.278737*^6, 143.366, 19.4, 2.839, 
  1.525, 1429.813, 49.2, 280.033, 6.15, 0.9, 14.2, 10.475, 0.7, 61.04, 
  0.515}, {"TGO", "Africa", "Togo", "2020-04-19", 84., 0., 1.143, 5., 0., 
  0.286, 10.146, 0., 0.138, 0.604, 0., 0.035, "", "", "", "", "", "", "", "", 
  "", 104., 4312., 0.521, 0.013, 252., 0.03, 0.005, 220.5, "tests performed", 
  "", "", "", "", "", "", "", "", "", 73.15, 8.278737*^6, 143.366, 19.4, 
  2.839, 1.525, 1429.813, 49.2, 280.033, 6.15, 0.9, 14.2, 10.475, 0.7, 61.04, 
  0.515}, {"TGO", "Africa", "Togo", "2020-04-20", 84., 0., 1., 6., 1., 0.429, 
  10.146, 0., 0.121, 0.725, 0.121, 0.052, "", "", "", "", "", "", "", "", "", 
  86., 4398., 0.531, 0.01, 235., 0.028, 0.004, 235., "tests performed", "", 
  "", "", "", "", "", "", "", "", 73.15, 8.278737*^6, 143.366, 19.4, 2.839, 
  1.525, 1429.813, 49.2, 280.033, 6.15, 0.9, 14.2, 10.475, 0.7, 61.04, 
  0.515}, {"TGO", "Africa", "Togo", "2020-04-21", 86., 2., 1.286, 6., 0., 
  0.429, 10.388, 0.242, 0.155, 0.725, 0., 0.052, "", "", "", "", "", "", "", 
  "", "", 219., 4617., 0.558, 0.026, 256., 0.031, 0.005, 199.1, 
  "tests performed", "", "", "", "", "", "", "", "", "", 73.15, 8.278737*^6, 
  143.366, 19.4, 2.839, 1.525, 1429.813, 49.2, 280.033, 6.15, 0.9, 14.2, 
  10.475, 0.7, 61.04, 0.515}, {"TGO", "Africa", "Togo", "2020-04-22", 88., 
  2., 1., 6., 0., 0.429, 10.63, 0.242, 0.121, 0.725, 0., 0.052, "", "", "", 
  "", "", "", "", "", "", 133., 4750., 0.574, 0.016, 242., 0.029, 0.004, 
  242., "tests performed", "", "", "", "", "", "", "", "", "", 73.15, 
  8.278737*^6, 143.366, 19.4, 2.839, 1.525, 1429.813, 49.2, 280.033, 6.15, 
  0.9, 14.2, 10.475, 0.7, 61.04, 0.515}, {"TGO", "Africa", "Togo", 
  "2020-04-23", 88., 0., 1., 6., 0., 0.143, 10.63, 0., 0.121, 0.725, 0., 
  0.017, "", "", "", "", "", "", "", "", "", 290., 5040., 0.609, 0.035, 201., 
  0.024, 0.005, 201., "tests performed", "", "", "", "", "", "", "", "", "", 
  73.15, 8.278737*^6, 143.366, 19.4, 2.839, 1.525, 1429.813, 49.2, 280.033, 
  6.15, 0.9, 14.2, 10.475, 0.7, 61.04, 0.515}, 
 {"TGO", "Africa", "Togo", "2020-04-24", 90., 2., 1., 6., 0., 0.143, 10.871, 
  0.242, 0.121, 0.725, 0., 0.017, "", "", "", "", "", "", "", "", "", 222., 
  5262., 0.636, 0.027, 188., 0.023, 0.005, 188., "tests performed", "", "", 
  "", "", "", "", "", "", "", 73.15, 8.278737*^6, 143.366, 19.4, 2.839, 
  1.525, 1429.813, 49.2, 280.033, 6.15, 0.9, 14.2, 10.475, 0.7, 61.04, 
  0.515}, {"TGO", "Africa", "Togo", "2020-04-25", 96., 6., 1.714, 6., 0., 
  0.143, 11.596, 0.725, 0.207, 0.725, 0., 0.017, "", "", "", "", "", "", "", 
  "", "", 339., 5601., 0.677, 0.041, 199., 0.024, 0.009, 116.1, 
  "tests performed", "", "", "", "", "", "", "", "", "", 73.15, 8.278737*^6, 
  143.366, 19.4, 2.839, 1.525, 1429.813, 49.2, 280.033, 6.15, 0.9, 14.2, 
  10.475, 0.7, 61.04, 0.515}, {"TGO", "Africa", "Togo", "2020-04-26", 98., 
  2., 2., 6., 0., 0.143, 11.838, 0.242, 0.242, 0.725, 0., 0.017, "", "", "", 
  "", "", "", "", "", "", 367., 5968., 0.721, 0.044, 237., 0.029, 0.008, 
  118.5, "tests performed", "", "", "", "", "", "", "", "", "", 73.15, 
  8.278737*^6, 143.366, 19.4, 2.839, 1.525, 1429.813, 49.2, 280.033, 6.15, 
  0.9, 14.2, 10.475, 0.7, 61.04, 0.515}, {"TGO", "Africa", "Togo", 
  "2020-04-27", 98., 0., 2., 6., 0., 0., 11.838, 0., 0.242, 0.725, 0., 0., 
  "", "", "", "", "", "", "", "", "", 190., 6158., 0.744, 0.023, 251., 0.03, 
  0.008, 125.5, "tests performed", "", "", "", "", "", "", "", "", "", 73.15, 
  8.278737*^6, 143.366, 19.4, 2.839, 1.525, 1429.813, 49.2, 280.033, 6.15, 
  0.9, 14.2, 10.475, 0.7, 61.04, 0.515}, {"TGO", "Africa", "Togo", 
  "2020-04-28", 99., 1., 1.857, 6., 0., 0., 11.958, 0.121, 0.224, 0.725, 0., 
  0., "", "", "", "", "", "", "", "", "", 93., 6251., 0.755, 0.011, 233., 
  0.028, 0.008, 125.5, "tests performed", "", "", "", "", "", "", "", "", "", 
  73.15, 8.278737*^6, 143.366, 19.4, 2.839, 1.525, 1429.813, 49.2, 280.033, 
  6.15, 0.9, 14.2, 10.475, 0.7, 61.04, 0.515}, 
 {"TGO", "Africa", "Togo", "2020-04-29", 109., 10., 3., 7., 1., 0.143, 
  13.166, 1.208, 0.362, 0.846, 0.121, 0.017, "", "", "", "", "", "", "", "", 
  "", 441., 6692., 0.808, 0.053, 277., 0.033, 0.011, 92.3, "tests performed", 
  "", "", "", "", "", "", "", "", "", 73.15, 8.278737*^6, 143.366, 19.4, 
  2.839, 1.525, 1429.813, 49.2, 280.033, 6.15, 0.9, 14.2, 10.475, 0.7, 61.04, 
  0.515}, {"TGO", "Africa", "Togo", "2020-04-30", 116., 7., 4., 9., 2., 
  0.429, 14.012, 0.846, 0.483, 1.087, 0.242, 0.052, 0.93, "", "", "", "", "", 
  "", "", "", 207., 6899., 0.833, 0.025, 266., 0.032, 0.015, 66.5, 
  "tests performed", "", "", "", "", "", "", "", "", "", 73.15, 8.278737*^6, 
  143.366, 19.4, 2.839, 1.525, 1429.813, 49.2, 280.033, 6.15, 0.9, 14.2, 
  10.475, 0.7, 61.04, 0.515}, {"TGO", "Africa", "Togo", "2020-05-01", 123., 
  7., 4.714, 9., 0., 0.429, 14.857, 0.846, 0.569, 1.087, 0., 0.052, 0.93, "", 
  "", "", "", "", "", "", "", 218., 7117., 0.86, 0.026, 265., 0.032, 0.018, 
  56.2, "tests performed", "", "", "", "", "", "", "", "", "", 73.15, 
  8.278737*^6, 143.366, 19.4, 2.839, 1.525, 1429.813, 49.2, 280.033, 6.15, 
  0.9, 14.2, 10.475, 0.7, 61.04, 0.515}, {"TGO", "Africa", "Togo", 
  "2020-05-02", 123., 0., 3.857, 9., 0., 0.429, 14.857, 0., 0.466, 1.087, 0., 
  0.052, 0.94, "", "", "", "", "", "", "", "", "", "", "", "", 240., 0.029, 
  0.016, 62.2, "tests performed", "", "", "", "", "", "", "", "", "", 73.15, 
  8.278737*^6, 143.366, 19.4, 2.839, 1.525, 1429.813, 49.2, 280.033, 6.15, 
  0.9, 14.2, 10.475, 0.7, 61.04, 0.515}, {"TGO", "Africa", "Togo", 
  "2020-05-03", 124., 1., 3.714, 9., 0., 0.429, 14.978, 0.121, 0.449, 1.087, 
  0., 0.052, 0.94, "", "", "", "", "", "", "", "", 325., 7442., 0.899, 0.039, 
  211., 0.025, 0.018, 56.8, "tests performed", "", "", "", "", "", "", "", 
  "", "", 73.15, 8.278737*^6, 143.366, 19.4, 2.839, 1.525, 1429.813, 49.2, 
  280.033, 6.15, 0.9, 14.2, 10.475, 0.7, 61.04, 0.515}, 
 {"TGO", "Africa", "Togo", "2020-05-04", 126., 2., 4., 9., 0., 0.429, 15.22, 
  0.242, 0.483, 1.087, 0., 0.052, 0.94, "", "", "", "", "", "", "", "", 466., 
  7908., 0.955, 0.056, 250., 0.03, 0.016, 62.5, "tests performed", "", "", 
  "", "", "", "", "", "", "", 73.15, 8.278737*^6, 143.366, 19.4, 2.839, 
  1.525, 1429.813, 49.2, 280.033, 6.15, 0.9, 14.2, 10.475, 0.7, 61.04, 
  0.515}, {"TGO", "Africa", "Togo", "2020-05-05", 128., 2., 4.143, 9., 0., 
  0.429, 15.461, 0.242, 0.5, 1.087, 0., 0.052, 0.95, "", "", "", "", "", "", 
  "", "", 471., 8379., 1.012, 0.057, 304., 0.037, 0.014, 73.4, 
  "tests performed", "", "", "", "", "", "", "", "", "", 73.15, 8.278737*^6, 
  143.366, 19.4, 2.839, 1.525, 1429.813, 49.2, 280.033, 6.15, 0.9, 14.2, 
  10.475, 0.7, 61.04, 0.515}, {"TGO", "Africa", "Togo", "2020-05-06", 128., 
  0., 2.714, 9., 0., 0.286, 15.461, 0., 0.328, 1.087, 0., 0.035, 0.96, "", 
  "", "", "", "", "", "", "", 473., 8852., 1.069, 0.057, 309., 0.037, 0.009, 
  113.9, "tests performed", "", "", "", "", "", "", "", "", "", 73.15, 
  8.278737*^6, 143.366, 19.4, 2.839, 1.525, 1429.813, 49.2, 280.033, 6.15, 
  0.9, 14.2, 10.475, 0.7, 61.04, 0.515}, {"TGO", "Africa", "Togo", 
  "2020-05-07", 135., 7., 2.714, 9., 0., 0., 16.307, 0.846, 0.328, 1.087, 0., 
  0., 0.97, "", "", "", "", "", "", "", "", 432., 9284., 1.121, 0.052, 341., 
  0.041, 0.008, 125.6, "tests performed", "", "", "", "", "", "", "", "", "", 
  73.15, 8.278737*^6, 143.366, 19.4, 2.839, 1.525, 1429.813, 49.2, 280.033, 
  6.15, 0.9, 14.2, 10.475, 0.7, 61.04, 0.515}, 
 {"TGO", "Africa", "Togo", "2020-05-08", 145., 10., 3.143, 10., 1., 0.143, 
  17.515, 1.208, 0.38, 1.208, 0.121, 0.017, 0.98, "", "", "", "", "", "", "", 
  "", 390., 9674., 1.169, 0.047, 365., 0.044, 0.009, 116.1, 
  "tests performed", "", "", "", "", "", "", "", "", "", 73.15, 8.278737*^6, 
  143.366, 19.4, 2.839, 1.525, 1429.813, 49.2, 280.033, 6.15, 0.9, 14.2, 
  10.475, 0.7, 61.04, 0.515}, {"TGO", "Africa", "Togo", "2020-05-09", 153., 
  8., 4.286, 10., 0., 0.143, 18.481, 0.966, 0.518, 1.208, 0., 0.017, 0.99, 
  "", "", "", "", "", "", "", "", 437., 10111., 1.221, 0.053, 404., 0.049, 
  0.011, 94.3, "tests performed", "", "", "", "", "", "", "", "", "", 73.15, 
  8.278737*^6, 143.366, 19.4, 2.839, 1.525, 1429.813, 49.2, 280.033, 6.15, 
  0.9, 14.2, 10.475, 0.7, 61.04, 0.515}, {"TGO", "Africa", "Togo", 
  "2020-05-10", 174., 21., 7.143, 11., 1., 0.286, 21.018, 2.537, 0.863, 
  1.329, 0.121, 0.035, 0.99, "", "", "", "", "", "", "", "", 283., 10394., 
  1.256, 0.034, 422., 0.051, 0.017, 59.1, "tests performed", "", "", "", "", 
  "", "", "", "", "", 73.15, 8.278737*^6, 143.366, 19.4, 2.839, 1.525, 
  1429.813, 49.2, 280.033, 6.15, 0.9, 14.2, 10.475, 0.7, 61.04, 0.515}, 
 {"TGO", "Africa", "Togo", "2020-05-11", 181., 7., 7.857, 11., 0., 0.286, 
  21.863, 0.846, 0.949, 1.329, 0., 0.035, 1., "", "", "", "", "", "", "", "", 
  184., 10578., 1.278, 0.022, 381., 0.046, 0.021, 48.5, "tests performed", 
  "", "", "", "", "", "", "", "", "", 73.15, 8.278737*^6, 143.366, 19.4, 
  2.839, 1.525, 1429.813, 49.2, 280.033, 6.15, 0.9, 14.2, 10.475, 0.7, 61.04, 
  0.515}, {"TGO", "Africa", "Togo", "2020-05-12", 199., 18., 10.143, 11., 0., 
  0.286, 24.037, 2.174, 1.225, 1.329, 0., 0.035, 1., "", "", "", "", "", "", 
  "", "", 480., 11058., 1.336, 0.058, 383., 0.046, 0.026, 37.8, 
  "tests performed", "", "", "", "", "", "", "", "", "", 73.15, 8.278737*^6, 
  143.366, 19.4, 2.839, 1.525, 1429.813, 49.2, 280.033, 6.15, 0.9, 14.2, 
  10.475, 0.7, 61.04, 0.515}, {"TGO", "Africa", "Togo", "2020-05-13", 219., 
  20., 13., 11., 0., 0.286, 26.453, 2.416, 1.57, 1.329, 0., 0.035, 1.01, "", 
  "", "", "", "", "", "", "", 333., 11391., 1.376, 0.04, 363., 0.044, 0.036, 
  27.9, "tests performed", "", "", "", "", "", "", "", "", "", 73.15, 
  8.278737*^6, 143.366, 19.4, 2.839, 1.525, 1429.813, 49.2, 280.033, 6.15, 
  0.9, 14.2, 10.475, 0.7, 61.04, 0.515}, {"TGO", "Africa", "Togo", 
  "2020-05-14", 238., 19., 14.714, 11., 0., 0.286, 28.748, 2.295, 1.777, 
  1.329, 0., 0.035, 1.01, "", "", "", "", "", "", "", "", 422., 11813., 
  1.427, 0.051, 361., 0.044, 0.041, 24.5, "tests performed", "", "", "", "", 
  "", "", "", "", "", 73.15, 8.278737*^6, 143.366, 19.4, 2.839, 1.525, 
  1429.813, 49.2, 280.033, 6.15, 0.9, 14.2, 10.475, 0.7, 61.04, 0.515}, 
 {"TGO", "Africa", "Togo", "2020-05-15", 263., 25., 16.857, 11., 0., 0.143, 
  31.768, 3.02, 2.036, 1.329, 0., 0.017, 1., "", "", "", "", "", "", "", "", 
  244., 12057., 1.456, 0.029, 340., 0.041, 0.05, 20.2, "tests performed", "", 
  "", "", "", "", "", "", "", "", 73.15, 8.278737*^6, 143.366, 19.4, 2.839, 
  1.525, 1429.813, 49.2, 280.033, 6.15, 0.9, 14.2, 10.475, 0.7, 61.04, 
  0.515}, {"TGO", "Africa", "Togo", "2020-05-16", 298., 35., 20.714, 11., 0., 
  0.143, 35.996, 4.228, 2.502, 1.329, 0., 0.017, 1., "", "", "", "", "", "", 
  "", "", 470., 12527., 1.513, 0.057, 345., 0.042, 0.06, 16.7, 
  "tests performed", "", "", "", "", "", "", "", "", "", 73.15, 8.278737*^6, 
  143.366, 19.4, 2.839, 1.525, 1429.813, 49.2, 280.033, 6.15, 0.9, 14.2, 
  10.475, 0.7, 61.04, 0.515}, {"TGO", "Africa", "Togo", "2020-05-17", 301., 
  3., 18.143, 11., 0., 0., 36.358, 0.362, 2.192, 1.329, 0., 0., 1., "", "", 
  "", "", "", "", "", "", 103., 12630., 1.526, 0.012, 319., 0.039, 0.057, 
  17.6, "tests performed", "", "", "", "", "", "", "", "", "", 73.15, 
  8.278737*^6, 143.366, 19.4, 2.839, 1.525, 1429.813, 49.2, 280.033, 6.15, 
  0.9, 14.2, 10.475, 0.7, 61.04, 0.515}, {"TGO", "Africa", "Togo", 
  "2020-05-18", 330., 29., 21.286, 12., 1., 0.143, 39.861, 3.503, 2.571, 
  1.449, 0.121, 0.017, 0.99, "", "", "", "", "", "", "", "", 839., 13469., 
  1.627, 0.101, 413., 0.05, 0.052, 19.4, "tests performed", "", "", "", "", 
  "", "", "", "", "", 73.15, 8.278737*^6, 143.366, 19.4, 2.839, 1.525, 
  1429.813, 49.2, 280.033, 6.15, 0.9, 14.2, 10.475, 0.7, 61.04, 0.515}, 
 {"TGO", "Africa", "Togo", "2020-05-19", 338., 8., 19.857, 12., 0., 0.143, 
  40.827, 0.966, 2.399, 1.449, 0., 0.017, 0.99, "", "", "", "", "", "", "", 
  "", 373., 13842., 1.672, 0.045, 398., 0.048, 0.05, 20., "tests performed", 
  "", "", "", "", "", "", "", "", "", 73.15, 8.278737*^6, 143.366, 19.4, 
  2.839, 1.525, 1429.813, 49.2, 280.033, 6.15, 0.9, 14.2, 10.475, 0.7, 61.04, 
  0.515}, {"TGO", "Africa", "Togo", "2020-05-20", 340., 2., 17.286, 12., 0., 
  0.143, 41.069, 0.242, 2.088, 1.449, 0., 0.017, 0.98, "", "", "", "", "", 
  "", "", "", 371., 14213., 1.717, 0.045, 403., 0.049, 0.043, 23.3, 
  "tests performed", "", "", "", "", "", "", "", "", "", 73.15, 8.278737*^6, 
  143.366, 19.4, 2.839, 1.525, 1429.813, 49.2, 280.033, 6.15, 0.9, 14.2, 
  10.475, 0.7, 61.04, 0.515}, {"TGO", "Africa", "Togo", "2020-05-21", 354., 
  14., 16.571, 12., 0., 0.143, 42.76, 1.691, 2.002, 1.449, 0., 0.017, 0.98, 
  "", "", "", "", "", "", "", "", 571., 14784., 1.786, 0.069, 424., 0.051, 
  0.039, 25.6, "tests performed", "", "", "", "", "", "", "", "", "", 73.15, 
  8.278737*^6, 143.366, 19.4, 2.839, 1.525, 1429.813, 49.2, 280.033, 6.15, 
  0.9, 14.2, 10.475, 0.7, 61.04, 0.515}, {"TGO", "Africa", "Togo", 
  "2020-05-22", 363., 9., 14.286, 12., 0., 0.143, 43.847, 1.087, 1.726, 
  1.449, 0., 0.017, 0.97, "", "", "", "", "", "", "", "", 390., 15174., 
  1.833, 0.047, 445., 0.054, 0.032, 31.1, "tests performed", "", "", "", "", 
  "", "", "", "", "", 73.15, 8.278737*^6, 143.366, 19.4, 2.839, 1.525, 
  1429.813, 49.2, 280.033, 6.15, 0.9, 14.2, 10.475, 0.7, 61.04, 0.515}, 
 {"TGO", "Africa", "Togo", "2020-05-23", 373., 10., 10.714, 12., 0., 0.143, 
  45.055, 1.208, 1.294, 1.449, 0., 0.017, 0.97, "", "", "", "", "", "", "", 
  "", 830., 16004., 1.933, 0.1, 497., 0.06, 0.022, 46.4, "tests performed", 
  "", "", "", "", "", "", "", "", "", 73.15, 8.278737*^6, 143.366, 19.4, 
  2.839, 1.525, 1429.813, 49.2, 280.033, 6.15, 0.9, 14.2, 10.475, 0.7, 61.04, 
  0.515}, {"TGO", "Africa", "Togo", "2020-05-24", 381., 8., 11.429, 12., 0., 
  0.143, 46.022, 0.966, 1.38, 1.449, 0., 0.017, 0.97, "", "", "", "", "", "", 
  "", "", 760., 16764., 2.025, 0.092, 591., 0.071, 0.019, 51.7, 
  "tests performed", "", "", "", "", "", "", "", "", "", 73.15, 8.278737*^6, 
  143.366, 19.4, 2.839, 1.525, 1429.813, 49.2, 280.033, 6.15, 0.9, 14.2, 
  10.475, 0.7, 61.04, 0.515}, {"TGO", "Africa", "Togo", "2020-05-25", 386., 
  5., 8., 13., 1., 0.143, 46.625, 0.604, 0.966, 1.57, 0.121, 0.017, 0.97, "", 
  "", "", "", "", "", "", "", 302., 17066., 2.061, 0.036, 514., 0.062, 0.016, 
  64.2, "tests performed", "", "", "", "", "", "", "", "", "", 73.15, 
  8.278737*^6, 143.366, 19.4, 2.839, 1.525, 1429.813, 49.2, 280.033, 6.15, 
  0.9, 14.2, 10.475, 0.7, 61.04, 0.515}, {"TGO", "Africa", "Togo", 
  "2020-05-26", 391., 5., 7.571, 13., 0., 0.143, 47.229, 0.604, 0.915, 1.57, 
  0., 0.017, 0.97, "", "", "", "", "", "", "", "", 452., 17518., 2.116, 
  0.055, 525., 0.063, 0.014, 69.3, "tests performed", "", "", "", "", "", "", 
  "", "", "", 73.15, 8.278737*^6, 143.366, 19.4, 2.839, 1.525, 1429.813, 
  49.2, 280.033, 6.15, 0.9, 14.2, 10.475, 0.7, 61.04, 0.515}, 
 {"TGO", "Africa", "Togo", "2020-05-27", 395., 4., 7.857, 13., 0., 0.143, 
  47.713, 0.483, 0.949, 1.57, 0., 0.017, 0.97, "", "", "", "", "", "", "", 
  "", 528., 18046., 2.18, 0.064, 548., 0.066, 0.014, 69.7, "tests performed", 
  "", "", "", "", "", "", "", "", "", 73.15, 8.278737*^6, 143.366, 19.4, 
  2.839, 1.525, 1429.813, 49.2, 280.033, 6.15, 0.9, 14.2, 10.475, 0.7, 61.04, 
  0.515}, {"TGO", "Africa", "Togo", "2020-05-28", 422., 27., 9.714, 13., 0., 
  0.143, 50.974, 3.261, 1.173, 1.57, 0., 0.017, 0.97, "", "", "", "", "", "", 
  "", "", 667., 18713., 2.26, 0.081, 561., 0.068, 0.017, 57.8, 
  "tests performed", "", "", "", "", "", "", "", "", "", 73.15, 8.278737*^6, 
  143.366, 19.4, 2.839, 1.525, 1429.813, 49.2, 280.033, 6.15, 0.9, 14.2, 
  10.475, 0.7, 61.04, 0.515}, {"TGO", "Africa", "Togo", "2020-05-29", 428., 
  6., 9.286, 13., 0., 0.143, 51.699, 0.725, 1.122, 1.57, 0., 0.017, 0.97, "", 
  "", "", "", "", "", "", "", 466., 19179., 2.317, 0.056, 572., 0.069, 0.016, 
  61.6, "tests performed", "", "", "", "", "", "", "", "", "", 73.15, 
  8.278737*^6, 143.366, 19.4, 2.839, 1.525, 1429.813, 49.2, 280.033, 6.15, 
  0.9, 14.2, 10.475, 0.7, 61.04, 0.515}, {"TGO", "Africa", "Togo", 
  "2020-05-30", 433., 5., 8.571, 13., 0., 0.143, 52.303, 0.604, 1.035, 1.57, 
  0., 0.017, 0.97, "", "", "", "", "", "", "", "", 543., 19722., 2.382, 
  0.066, 531., 0.064, 0.016, 62., "tests performed", "", "", "", "", "", "", 
  "", "", "", 73.15, 8.278737*^6, 143.366, 19.4, 2.839, 1.525, 1429.813, 
  49.2, 280.033, 6.15, 0.9, 14.2, 10.475, 0.7, 61.04, 0.515}, 
 {"TGO", "Africa", "Togo", "2020-05-31", 442., 9., 8.714, 13., 0., 0.143, 
  53.39, 1.087, 1.053, 1.57, 0., 0.017, 0.97, "", "", "", "", "", "", "", "", 
  374., 20096., 2.427, 0.045, 476., 0.057, 0.018, 54.6, "tests performed", 
  "", "", "", "", "", "", "", "", "", 73.15, 8.278737*^6, 143.366, 19.4, 
  2.839, 1.525, 1429.813, 49.2, 280.033, 6.15, 0.9, 14.2, 10.475, 0.7, 61.04, 
  0.515}, {"TGO", "Africa", "Togo", "2020-06-01", 443., 1., 8.143, 13., 0., 
  0., 53.511, 0.121, 0.984, 1.57, 0., 0., 0.97, "", "", "", "", "", "", "", 
  "", 421., 20517., 2.478, 0.051, 493., 0.06, 0.017, 60.5, "tests performed", 
  "", "", "", "", "", "", "", "", "", 73.15, 8.278737*^6, 143.366, 19.4, 
  2.839, 1.525, 1429.813, 49.2, 280.033, 6.15, 0.9, 14.2, 10.475, 0.7, 61.04, 
  0.515}, {"TGO", "Africa", "Togo", "2020-06-02", 445., 2., 7.714, 13., 0., 
  0., 53.752, 0.242, 0.932, 1.57, 0., 0., 0.97, "", "", "", "", "", "", "", 
  "", 448., 20965., 2.532, 0.054, 492., 0.059, 0.016, 63.8, 
  "tests performed", "", "", "", "", "", "", "", "", "", 73.15, 8.278737*^6, 
  143.366, 19.4, 2.839, 1.525, 1429.813, 49.2, 280.033, 6.15, 0.9, 14.2, 
  10.475, 0.7, 61.04, 0.515}, {"TGO", "Africa", "Togo", "2020-06-03", 452., 
  7., 8.143, 13., 0., 0., 54.598, 0.846, 0.984, 1.57, 0., 0., 0.97, "", "", 
  "", "", "", "", "", "", 567., 21532., 2.601, 0.068, 498., 0.06, 0.016, 
  61.2, "tests performed", "", "", "", "", "", "", "", "", "", 73.15, 
  8.278737*^6, 143.366, 19.4, 2.839, 1.525, 1429.813, 49.2, 280.033, 6.15, 
  0.9, 14.2, 10.475, 0.7, 61.04, 0.515}, {"TGO", "Africa", "Togo", 
  "2020-06-04", 465., 13., 6.143, 13., 0., 0., 56.168, 1.57, 0.742, 1.57, 0., 
  0., 0.98, "", "", "", "", "", "", "", "", 297., 21829., 2.637, 0.036, 445., 
  0.054, 0.014, 72.4, "tests performed", "", "", "", "", "", "", "", "", "", 
  73.15, 8.278737*^6, 143.366, 19.4, 2.839, 1.525, 1429.813, 49.2, 280.033, 
  6.15, 0.9, 14.2, 10.475, 0.7, 61.04, 0.515}, 
 {"TGO", "Africa", "Togo", "2020-06-05", 485., 20., 8.143, 13., 0., 0., 
  58.584, 2.416, 0.984, 1.57, 0., 0., 0.98, "", "", "", "", "", "", "", "", 
  344., 22173., 2.678, 0.042, 428., 0.052, 0.019, 52.6, "tests performed", 
  "", "", "", "", "", "", "", "", "", 73.15, 8.278737*^6, 143.366, 19.4, 
  2.839, 1.525, 1429.813, 49.2, 280.033, 6.15, 0.9, 14.2, 10.475, 0.7, 61.04, 
  0.515}, {"TGO", "Africa", "Togo", "2020-06-06", 487., 2., 7.714, 13., 0., 
  0., 58.825, 0.242, 0.932, 1.57, 0., 0., 0.98, "", "", "", "", "", "", "", 
  "", 271., 22444., 2.711, 0.033, 389., 0.047, 0.02, 50.4, "tests performed", 
  "", "", "", "", "", "", "", "", "", 73.15, 8.278737*^6, 143.366, 19.4, 
  2.839, 1.525, 1429.813, 49.2, 280.033, 6.15, 0.9, 14.2, 10.475, 0.7, 61.04, 
  0.515}, {"TGO", "Africa", "Togo", "2020-06-07", 495., 8., 7.571, 13., 0., 
  0., 59.792, 0.966, 0.915, 1.57, 0., 0., 0.98, "", "", "", "", "", "", "", 
  "", 591., 23035., 2.782, 0.071, 420., 0.051, 0.018, 55.5, 
  "tests performed", "", "", "", "", "", "", "", "", "", 73.15, 8.278737*^6, 
  143.366, 19.4, 2.839, 1.525, 1429.813, 49.2, 280.033, 6.15, 0.9, 14.2, 
  10.475, 0.7, 61.04, 0.515}, {"TGO", "Africa", "Togo", "2020-06-08", 497., 
  2., 7.714, 13., 0., 0., 60.033, 0.242, 0.932, 1.57, 0., 0., 0.98, "", "", 
  "", "", "", "", "", "", 237., 23272., 2.811, 0.029, 394., 0.048, 0.02, 
  51.1, "tests performed", "", "", "", "", "", "", "", "", "", 69.44, 
  8.278737*^6, 143.366, 19.4, 2.839, 1.525, 1429.813, 49.2, 280.033, 6.15, 
  0.9, 14.2, 10.475, 0.7, 61.04, 0.515}, {"TGO", "Africa", "Togo", 
  "2020-06-09", 501., 4., 8., 13., 0., 0., 60.516, 0.483, 0.966, 1.57, 0., 
  0., 0.98, "", "", "", "", "", "", "", "", 246., 23518., 2.841, 0.03, 365., 
  0.044, 0.022, 45.6, "tests performed", "", "", "", "", "", "", "", "", "", 
  53.7, 8.278737*^6, 143.366, 19.4, 2.839, 1.525, 1429.813, 49.2, 280.033, 
  6.15, 0.9, 14.2, 10.475, 0.7, 61.04, 0.515}, 
 {"TGO", "Africa", "Togo", "2020-06-10", 522., 21., 10., 13., 0., 0., 63.053, 
  2.537, 1.208, 1.57, 0., 0., 0.99, "", "", "", "", "", "", "", "", 487., 
  24005., 2.9, 0.059, 353., 0.043, 0.028, 35.3, "tests performed", "", "", 
  "", "", "", "", "", "", "", 53.7, 8.278737*^6, 143.366, 19.4, 2.839, 1.525, 
  1429.813, 49.2, 280.033, 6.15, 0.9, 14.2, 10.475, 0.7, 61.04, 0.515}, 
 {"TGO", "Africa", "Togo", "2020-06-11", 524., 2., 8.429, 13., 0., 0., 
  63.295, 0.242, 1.018, 1.57, 0., 0., 0.98, "", "", "", "", "", "", "", "", 
  370., 24375., 2.944, 0.045, 364., 0.044, 0.023, 43.2, "tests performed", 
  "", "", "", "", "", "", "", "", "", 53.7, 8.278737*^6, 143.366, 19.4, 
  2.839, 1.525, 1429.813, 49.2, 280.033, 6.15, 0.9, 14.2, 10.475, 0.7, 61.04, 
  0.515}, {"TGO", "Africa", "Togo", "2020-06-12", 525., 1., 5.714, 13., 0., 
  0., 63.415, 0.121, 0.69, 1.57, 0., 0., 0.98, "", "", "", "", "", "", "", 
  "", 444., 24819., 2.998, 0.054, 378., 0.046, 0.015, 66.2, 
  "tests performed", "", "", "", "", "", "", "", "", "", 53.7, 8.278737*^6, 
  143.366, 19.4, 2.839, 1.525, 1429.813, 49.2, 280.033, 6.15, 0.9, 14.2, 
  10.475, 0.7, 61.04, 0.515}, {"TGO", "Africa", "Togo", "2020-06-13", 530., 
  5., 6.143, 13., 0., 0., 64.019, 0.604, 0.742, 1.57, 0., 0., 0.99, "", "", 
  "", "", "", "", "", "", 599., 25418., 3.07, 0.072, 425., 0.051, 0.014, 
  69.2, "tests performed", "", "", "", "", "", "", "", "", "", 53.7, 
  8.278737*^6, 143.366, 19.4, 2.839, 1.525, 1429.813, 49.2, 280.033, 6.15, 
  0.9, 14.2, 10.475, 0.7, 61.04, 0.515}, {"TGO", "Africa", "Togo", 
  "2020-06-14", 530., 0., 5., 13., 0., 0., 64.019, 0., 0.604, 1.57, 0., 0., 
  0.99, "", "", "", "", "", "", "", "", 125., 25543., 3.085, 0.015, 358., 
  0.043, 0.014, 71.6, "tests performed", "", "", "", "", "", "", "", "", "", 
  53.7, 8.278737*^6, 143.366, 19.4, 2.839, 1.525, 1429.813, 49.2, 280.033, 
  6.15, 0.9, 14.2, 10.475, 0.7, 61.04, 0.515}, 
 {"TGO", "Africa", "Togo", "2020-06-15", 531., 1., 4.857, 13., 0., 0., 64.14, 
  0.121, 0.587, 1.57, 0., 0., 1., "", "", "", "", "", "", "", "", 63., 
  25606., 3.093, 0.008, 333., 0.04, 0.015, 68.6, "tests performed", "", "", 
  "", "", "", "", "", "", "", 53.7, 8.278737*^6, 143.366, 19.4, 2.839, 1.525, 
  1429.813, 49.2, 280.033, 6.15, 0.9, 14.2, 10.475, 0.7, 61.04, 0.515}, 
 {"TGO", "Africa", "Togo", "2020-06-16", 537., 6., 5.143, 13., 0., 0., 
  64.865, 0.725, 0.621, 1.57, 0., 0., 1., "", "", "", "", "", "", "", "", 
  431., 26037., 3.145, 0.052, 360., 0.043, 0.014, 70., "tests performed", "", 
  "", "", "", "", "", "", "", "", 53.7, 8.278737*^6, 143.366, 19.4, 2.839, 
  1.525, 1429.813, 49.2, 280.033, 6.15, 0.9, 14.2, 10.475, 0.7, 61.04, 
  0.515}, {"TGO", "Africa", "Togo", "2020-06-17", 544., 7., 3.143, 13., 0., 
  0., 65.711, 0.846, 0.38, 1.57, 0., 0., 1.01, "", "", "", "", "", "", "", 
  "", 424., 26461., 3.196, 0.051, 351., 0.042, 0.009, 111.7, 
  "tests performed", "", "", "", "", "", "", "", "", "", 53.7, 8.278737*^6, 
  143.366, 19.4, 2.839, 1.525, 1429.813, 49.2, 280.033, 6.15, 0.9, 14.2, 
  10.475, 0.7, 61.04, 0.515}, {"TGO", "Africa", "Togo", "2020-06-18", 547., 
  3., 3.286, 13., 0., 0., 66.073, 0.362, 0.397, 1.57, 0., 0., 1.02, "", "", 
  "", "", "", "", "", "", 315., 26776., 3.234, 0.038, 343., 0.041, 0.01, 
  104.4, "tests performed", "", "", "", "", "", "", "", "", "", 53.7, 
  8.278737*^6, 143.366, 19.4, 2.839, 1.525, 1429.813, 49.2, 280.033, 6.15, 
  0.9, 14.2, 10.475, 0.7, 61.04, 0.515}, {"TGO", "Africa", "Togo", 
  "2020-06-19", 555., 8., 4.286, 13., 0., 0., 67.039, 0.966, 0.518, 1.57, 0., 
  0., 1.02, "", "", "", "", "", "", "", "", 579., 27355., 3.304, 0.07, 362., 
  0.044, 0.012, 84.5, "tests performed", "", "", "", "", "", "", "", "", "", 
  53.7, 8.278737*^6, 143.366, 19.4, 2.839, 1.525, 1429.813, 49.2, 280.033, 
  6.15, 0.9, 14.2, 10.475, 0.7, 61.04, 0.515}, 
 {"TGO", "Africa", "Togo", "2020-06-20", 561., 6., 4.429, 13., 0., 0., 
  67.764, 0.725, 0.535, 1.57, 0., 0., 1.03, "", "", "", "", "", "", "", "", 
  486., 27841., 3.363, 0.059, 346., 0.042, 0.013, 78.1, "tests performed", 
  "", "", "", "", "", "", "", "", "", 53.7, 8.278737*^6, 143.366, 19.4, 
  2.839, 1.525, 1429.813, 49.2, 280.033, 6.15, 0.9, 14.2, 10.475, 0.7, 61.04, 
  0.515}, {"TGO", "Africa", "Togo", "2020-06-21", 569., 8., 5.571, 13., 0., 
  0., 68.73, 0.966, 0.673, 1.57, 0., 0., 1.04, "", "", "", "", "", "", "", 
  "", 162., 28003., 3.383, 0.02, 351., 0.042, 0.016, 63., "tests performed", 
  "", "", "", "", "", "", "", "", "", 53.7, 8.278737*^6, 143.366, 19.4, 
  2.839, 1.525, 1429.813, 49.2, 280.033, 6.15, 0.9, 14.2, 10.475, 0.7, 61.04, 
  0.515}, {"TGO", "Africa", "Togo", "2020-06-22", 569., 0., 5.429, 13., 0., 
  0., 68.73, 0., 0.656, 1.57, 0., 0., 1.04, "", "", "", "", "", "", "", "", 
  79., 28082., 3.392, 0.01, 354., 0.043, 0.015, 65.2, "tests performed", "", 
  "", "", "", "", "", "", "", "", 53.7, 8.278737*^6, 143.366, 19.4, 2.839, 
  1.525, 1429.813, 49.2, 280.033, 6.15, 0.9, 14.2, 10.475, 0.7, 61.04, 
  0.515}, {"TGO", "Africa", "Togo", "2020-06-23", 576., 7., 5.571, 13., 0., 
  0., 69.576, 0.846, 0.673, 1.57, 0., 0., 1.05, "", "", "", "", "", "", "", 
  "", 444., 28526., 3.446, 0.054, 356., 0.043, 0.016, 63.9, 
  "tests performed", "", "", "", "", "", "", "", "", "", 53.7, 8.278737*^6, 
  143.366, 19.4, 2.839, 1.525, 1429.813, 49.2, 280.033, 6.15, 0.9, 14.2, 
  10.475, 0.7, 61.04, 0.515}, {"TGO", "Africa", "Togo", "2020-06-24", 583., 
  7., 5.571, 14., 1., 0.143, 70.421, 0.846, 0.673, 1.691, 0.121, 0.017, 1.05, 
  "", "", "", "", "", "", "", "", 178., 28704., 3.467, 0.022, 320., 0.039, 
  0.017, 57.4, "tests performed", "", "", "", "", "", "", "", "", "", 53.7, 
  8.278737*^6, 143.366, 19.4, 2.839, 1.525, 1429.813, 49.2, 280.033, 6.15, 
  0.9, 14.2, 10.475, 0.7, 61.04, 0.515}, {"TGO", "Africa", "Togo", 
  "2020-06-25", 588., 5., 5.857, 14., 0., 0.143, 71.025, 0.604, 0.707, 1.691, 
  0., 0.017, 1.06, "", "", "", "", "", "", "", "", 224., 28928., 3.494, 
  0.027, 307., 0.037, 0.019, 52.4, "tests performed", "", "", "", "", "", "", 
  "", "", "", 53.7, 8.278737*^6, 143.366, 19.4, 2.839, 1.525, 1429.813, 49.2, 
  280.033, 6.15, 0.9, 14.2, 10.475, 0.7, 61.04, 0.515}, 
 {"TGO", "Africa", "Togo", "2020-06-26", 591., 3., 5.143, 14., 0., 0.143, 
  71.388, 0.362, 0.621, 1.691, 0., 0.017, 1.07, "", "", "", "", "", "", "", 
  "", 436., 29364., 3.547, 0.053, 287., 0.035, 0.018, 55.8, 
  "tests performed", "", "", "", "", "", "", "", "", "", 53.7, 8.278737*^6, 
  143.366, 19.4, 2.839, 1.525, 1429.813, 49.2, 280.033, 6.15, 0.9, 14.2, 
  10.475, 0.7, 61.04, 0.515}, {"TGO", "Africa", "Togo", "2020-06-27", 615., 
  24., 7.714, 14., 0., 0.143, 74.287, 2.899, 0.932, 1.691, 0., 0.017, 1.07, 
  "", "", "", "", "", "", "", "", 535., 29899., 3.612, 0.065, 294., 0.036, 
  0.026, 38.1, "tests performed", "", "", "", "", "", "", "", "", "", 53.7, 
  8.278737*^6, 143.366, 19.4, 2.839, 1.525, 1429.813, 49.2, 280.033, 6.15, 
  0.9, 14.2, 10.475, 0.7, 61.04, 0.515}, {"TGO", "Africa", "Togo", 
  "2020-06-28", 642., 27., 10.429, 14., 0., 0.143, 77.548, 3.261, 1.26, 
  1.691, 0., 0.017, 1.07, "", "", "", "", "", "", "", "", 434., 30333., 
  3.664, 0.052, 333., 0.04, 0.031, 31.9, "tests performed", "", "", "", "", 
  "", "", "", "", "", 53.7, 8.278737*^6, 143.366, 19.4, 2.839, 1.525, 
  1429.813, 49.2, 280.033, 6.15, 0.9, 14.2, 10.475, 0.7, 61.04, 0.515}, 
 {"TGO", "Africa", "Togo", "2020-06-29", 643., 1., 10.571, 14., 0., 0.143, 
  77.669, 0.121, 1.277, 1.691, 0., 0.017, 1.07, "", "", "", "", "", "", "", 
  "", 41., 30374., 3.669, 0.005, 327., 0.039, 0.032, 30.9, "tests performed", 
  "", "", "", "", "", "", "", "", "", 53.7, 8.278737*^6, 143.366, 19.4, 
  2.839, 1.525, 1429.813, 49.2, 280.033, 6.15, 0.9, 14.2, 10.475, 0.7, 61.04, 
  0.515}, {"TGO", "Africa", "Togo", "2020-06-30", 650., 7., 10.571, 14., 0., 
  0.143, 78.514, 0.846, 1.277, 1.691, 0., 0.017, 1.07, "", "", "", "", "", 
  "", "", "", 407., 30781., 3.718, 0.049, 322., 0.039, 0.033, 30.5, 
  "tests performed", "", "", "", "", "", "", "", "", "", 53.7, 8.278737*^6, 
  143.366, 19.4, 2.839, 1.525, 1429.813, 49.2, 280.033, 6.15, 0.9, 14.2, 
  10.475, 0.7, 61.04, 0.515}, {"TGO", "Africa", "Togo", "2020-07-01", 661., 
  11., 11.143, 14., 0., 0., 79.843, 1.329, 1.346, 1.691, 0., 0., 1.06, "", 
  "", "", "", "", "", "", "", 510., 31291., 3.78, 0.062, 370., 0.045, 0.03, 
  33.2, "tests performed", "", "", "", "", "", "", "", "", "", 53.7, 
  8.278737*^6, 143.366, 19.4, 2.839, 1.525, 1429.813, 49.2, 280.033, 6.15, 
  0.9, 14.2, 10.475, 0.7, 61.04, 0.515}, {"TGO", "Africa", "Togo", 
  "2020-07-02", 667., 6., 11.286, 14., 0., 0., 80.568, 0.725, 1.363, 1.691, 
  0., 0., 1.06, "", "", "", "", "", "", "", "", 710., 32001., 3.865, 0.086, 
  439., 0.053, 0.026, 38.9, "tests performed", "", "", "", "", "", "", "", 
  "", "", 53.7, 8.278737*^6, 143.366, 19.4, 2.839, 1.525, 1429.813, 49.2, 
  280.033, 6.15, 0.9, 14.2, 10.475, 0.7, 61.04, 0.515}, 
 {"TGO", "Africa", "Togo", "2020-07-03", 671., 4., 11.429, 14., 0., 0., 
  81.051, 0.483, 1.38, 1.691, 0., 0., 1.06, "", "", "", "", "", "", "", "", 
  283., 32284., 3.9, 0.034, 417., 0.05, 0.027, 36.5, "tests performed", "", 
  "", "", "", "", "", "", "", "", 53.7, 8.278737*^6, 143.366, 19.4, 2.839, 
  1.525, 1429.813, 49.2, 280.033, 6.15, 0.9, 14.2, 10.475, 0.7, 61.04, 
  0.515}, {"TGO", "Africa", "Togo", "2020-07-04", 676., 5., 8.714, 15., 1., 
  0.143, 81.655, 0.604, 1.053, 1.812, 0.121, 0.017, 1.06, "", "", "", "", "", 
  "", "", "", 491., 32775., 3.959, 0.059, 411., 0.05, 0.021, 47.2, 
  "tests performed", "", "", "", "", "", "", "", "", "", 53.7, 8.278737*^6, 
  143.366, 19.4, 2.839, 1.525, 1429.813, 49.2, 280.033, 6.15, 0.9, 14.2, 
  10.475, 0.7, 61.04, 0.515}, {"TGO", "Africa", "Togo", "2020-07-05", 680., 
  4., 5.429, 15., 0., 0.143, 82.138, 0.483, 0.656, 1.812, 0., 0.017, 1.06, 
  "", "", "", "", "", "", "", "", 141., 32916., 3.976, 0.017, 369., 0.045, 
  0.015, 68., "tests performed", "", "", "", "", "", "", "", "", "", 53.7, 
  8.278737*^6, 143.366, 19.4, 2.839, 1.525, 1429.813, 49.2, 280.033, 6.15, 
  0.9, 14.2, 10.475, 0.7, 61.04, 0.515}, {"TGO", "Africa", "Togo", 
  "2020-07-06", 680., 0., 5.286, 15., 0., 0.143, 82.138, 0., 0.638, 1.812, 
  0., 0.017, 1.06, "", "", "", "", "", "", "", "", 51., 32967., 3.982, 0.006, 
  370., 0.045, 0.014, 70., "tests performed", "", "", "", "", "", "", "", "", 
  "", 53.7, 8.278737*^6, 143.366, 19.4, 2.839, 1.525, 1429.813, 49.2, 
  280.033, 6.15, 0.9, 14.2, 10.475, 0.7, 61.04, 0.515}, 
 {"TGO", "Africa", "Togo", "2020-07-07", 689., 9., 5.571, 15., 0., 0.143, 
  83.225, 1.087, 0.673, 1.812, 0., 0.017, 1.07, "", "", "", "", "", "", "", 
  "", 382., 33349., 4.028, 0.046, 367., 0.044, 0.015, 65.9, 
  "tests performed", "", "", "", "", "", "", "", "", "", 53.7, 8.278737*^6, 
  143.366, 19.4, 2.839, 1.525, 1429.813, 49.2, 280.033, 6.15, 0.9, 14.2, 
  10.475, 0.7, 61.04, 0.515}, {"TGO", "Africa", "Togo", "2020-07-08", 695., 
  6., 4.857, 15., 0., 0.143, 83.95, 0.725, 0.587, 1.812, 0., 0.017, 1.07, "", 
  "", "", "", "", "", "", "", 261., 33610., 4.06, 0.032, 331., 0.04, 0.015, 
  68.1, "tests performed", "", "", "", "", "", "", "", "", "", 53.7, 
  8.278737*^6, 143.366, 19.4, 2.839, 1.525, 1429.813, 49.2, 280.033, 6.15, 
  0.9, 14.2, 10.475, 0.7, 61.04, 0.515}, {"TGO", "Africa", "Togo", 
  "2020-07-09", 704., 9., 5.286, 15., 0., 0.143, 85.037, 1.087, 0.638, 1.812, 
  0., 0.017, 1.07, "", "", "", "", "", "", "", "", 508., 34118., 4.121, 
  0.061, 302., 0.036, 0.018, 57.1, "tests performed", "", "", "", "", "", "", 
  "", "", "", 53.7, 8.278737*^6, 143.366, 19.4, 2.839, 1.525, 1429.813, 49.2, 
  280.033, 6.15, 0.9, 14.2, 10.475, 0.7, 61.04, 0.515}, 
 {"TGO", "Africa", "Togo", "2020-07-10", 710., 6., 5.571, 15., 0., 0.143, 
  85.762, 0.725, 0.673, 1.812, 0., 0.017, 1.07, "", "", "", "", "", "", "", 
  "", 509., 34627., 4.183, 0.061, 335., 0.04, 0.017, 60.1, "tests performed", 
  "", "", "", "", "", "", "", "", "", 53.7, 8.278737*^6, 143.366, 19.4, 
  2.839, 1.525, 1429.813, 49.2, 280.033, 6.15, 0.9, 14.2, 10.475, 0.7, 61.04, 
  0.515}, {"TGO", "Africa", "Togo", "2020-07-11", 710., 0., 4.857, 15., 0., 
  0., 85.762, 0., 0.587, 1.812, 0., 0., 1.08, "", "", "", "", "", "", "", "", 
  546., 35173., 4.249, 0.066, 343., 0.041, 0.014, 70.6, "tests performed", 
  "", "", "", "", "", "", "", "", "", 53.7, 8.278737*^6, 143.366, 19.4, 
  2.839, 1.525, 1429.813, 49.2, 280.033, 6.15, 0.9, 14.2, 10.475, 0.7, 61.04, 
  0.515}, {"TGO", "Africa", "Togo", "2020-07-12", 720., 10., 5.714, 15., 0., 
  0., 86.97, 1.208, 0.69, 1.812, 0., 0., 1.08, "", "", "", "", "", "", "", 
  "", 301., 35474., 4.285, 0.036, 365., 0.044, 0.016, 63.9, 
  "tests performed", "", "", "", "", "", "", "", "", "", 53.7, 8.278737*^6, 
  143.366, 19.4, 2.839, 1.525, 1429.813, 49.2, 280.033, 6.15, 0.9, 14.2, 
  10.475, 0.7, 61.04, 0.515}, {"TGO", "Africa", "Togo", "2020-07-13", 721., 
  1., 5.857, 15., 0., 0., 87.091, 0.121, 0.707, 1.812, 0., 0., 1.09, "", "", 
  "", "", "", "", "", "", 384., 35858., 4.331, 0.046, 413., 0.05, 0.014, 
  70.5, "tests performed", "", "", "", "", "", "", "", "", "", 53.7, 
  8.278737*^6, 143.366, 19.4, 2.839, 1.525, 1429.813, 49.2, 280.033, 6.15, 
  0.9, 14.2, 10.475, 0.7, 61.04, 0.515}, {"TGO", "Africa", "Togo", 
  "2020-07-14", 731., 10., 6., 15., 0., 0., 88.298, 1.208, 0.725, 1.812, 0., 
  0., 1.1, "", "", "", "", "", "", "", "", 436., 36294., 4.384, 0.053, 421., 
  0.051, 0.014, 70.2, "tests performed", "", "", "", "", "", "", "", "", "", 
  53.7, 8.278737*^6, 143.366, 19.4, 2.839, 1.525, 1429.813, 49.2, 280.033, 
  6.15, 0.9, 14.2, 10.475, 0.7, 61.04, 0.515}, 
 {"TGO", "Africa", "Togo", "2020-07-15", 740., 9., 6.429, 15., 0., 0., 
  89.386, 1.087, 0.777, 1.812, 0., 0., 1.1, "", "", "", "", "", "", "", "", 
  429., 36723., 4.436, 0.052, 445., 0.054, 0.014, 69.2, "tests performed", 
  "", "", "", "", "", "", "", "", "", 53.7, 8.278737*^6, 143.366, 19.4, 
  2.839, 1.525, 1429.813, 49.2, 280.033, 6.15, 0.9, 14.2, 10.475, 0.7, 61.04, 
  0.515}, {"TGO", "Africa", "Togo", "2020-07-16", 749., 9., 6.429, 15., 0., 
  0., 90.473, 1.087, 0.777, 1.812, 0., 0., 1.1, "", "", "", "", "", "", "", 
  "", 379., 37102., 4.482, 0.046, 426., 0.051, 0.015, 66.3, 
  "tests performed", "", "", "", "", "", "", "", "", "", 53.7, 8.278737*^6, 
  143.366, 19.4, 2.839, 1.525, 1429.813, 49.2, 280.033, 6.15, 0.9, 14.2, 
  10.475, 0.7, 61.04, 0.515}, {"TGO", "Africa", "Togo", "2020-07-17", 766., 
  17., 8., 15., 0., 0., 92.526, 2.053, 0.966, 1.812, 0., 0., 1.11, "", "", 
  "", "", "", "", "", "", 302., 37404., 4.518, 0.036, 397., 0.048, 0.02, 
  49.6, "tests performed", "", "", "", "", "", "", "", "", "", 50.93, 
  8.278737*^6, 143.366, 19.4, 2.839, 1.525, 1429.813, 49.2, 280.033, 6.15, 
  0.9, 14.2, 10.475, 0.7, 61.04, 0.515}, {"TGO", "Africa", "Togo", 
  "2020-07-18", 774., 8., 9.143, 15., 0., 0., 93.493, 0.966, 1.104, 1.812, 
  0., 0., 1.11, "", "", "", "", "", "", "", "", 340., 37744., 4.559, 0.041, 
  367., 0.044, 0.025, 40.1, "tests performed", "", "", "", "", "", "", "", 
  "", "", 50.93, 8.278737*^6, 143.366, 19.4, 2.839, 1.525, 1429.813, 49.2, 
  280.033, 6.15, 0.9, 14.2, 10.475, 0.7, 61.04, 0.515}, 
 {"TGO", "Africa", "Togo", "2020-07-19", 778., 4., 8.286, 15., 0., 0., 
  93.976, 0.483, 1.001, 1.812, 0., 0., 1.11, "", "", "", "", "", "", "", "", 
  319., 38063., 4.598, 0.039, 370., 0.045, 0.022, 44.7, "tests performed", 
  "", "", "", "", "", "", "", "", "", 50.93, 8.278737*^6, 143.366, 19.4, 
  2.839, 1.525, 1429.813, 49.2, 280.033, 6.15, 0.9, 14.2, 10.475, 0.7, 61.04, 
  0.515}, {"TGO", "Africa", "Togo", "2020-07-20", 783., 5., 8.857, 15., 0., 
  0., 94.58, 0.604, 1.07, 1.812, 0., 0., 1.11, "", "", "", "", "", "", "", 
  "", 103., 38166., 4.61, 0.012, 330., 0.04, 0.027, 37.3, "tests performed", 
  "", "", "", "", "", "", "", "", "", 50.93, 8.278737*^6, 143.366, 19.4, 
  2.839, 1.525, 1429.813, 49.2, 280.033, 6.15, 0.9, 14.2, 10.475, 0.7, 61.04, 
  0.515}, {"TGO", "Africa", "Togo", "2020-07-21", 790., 7., 8.429, 15., 0., 
  0., 95.425, 0.846, 1.018, 1.812, 0., 0., 1.12, "", "", "", "", "", "", "", 
  "", 301., 38467., 4.646, 0.036, 310., 0.037, 0.027, 36.8, 
  "tests performed", "", "", "", "", "", "", "", "", "", 50.93, 8.278737*^6, 
  143.366, 19.4, 2.839, 1.525, 1429.813, 49.2, 280.033, 6.15, 0.9, 14.2, 
  10.475, 0.7, 61.04, 0.515}, {"TGO", "Africa", "Togo", "2020-07-22", 806., 
  16., 9.429, 16., 1., 0.143, 97.358, 1.933, 1.139, 1.933, 0.121, 0.017, 
  1.12, "", "", "", "", "", "", "", "", 325., 38792., 4.686, 0.039, 296., 
  0.036, 0.032, 31.4, "tests performed", "", "", "", "", "", "", "", "", "", 
  50.93, 8.278737*^6, 143.366, 19.4, 2.839, 1.525, 1429.813, 49.2, 280.033, 
  6.15, 0.9, 14.2, 10.475, 0.7, 61.04, 0.515}, 
 {"TGO", "Africa", "Togo", "2020-07-23", 828., 22., 11.286, 16., 0., 0.143, 
  100.015, 2.657, 1.363, 1.933, 0., 0.017, 1.12, "", "", "", "", "", "", "", 
  "", 581., 39373., 4.756, 0.07, 324., 0.039, 0.035, 28.7, "tests performed", 
  "", "", "", "", "", "", "", "", "", 50.93, 8.278737*^6, 143.366, 19.4, 
  2.839, 1.525, 1429.813, 49.2, 280.033, 6.15, 0.9, 14.2, 10.475, 0.7, 61.04, 
  0.515}, {"TGO", "Africa", "Togo", "2020-07-24", 839., 11., 10.429, 17., 1., 
  0.286, 101.344, 1.329, 1.26, 2.053, 0.121, 0.035, 1.12, "", "", "", "", "", 
  "", "", "", 456., 39829., 4.811, 0.055, 346., 0.042, 0.03, 33.2, 
  "tests performed", "", "", "", "", "", "", "", "", "", 50.93, 8.278737*^6, 
  143.366, 19.4, 2.839, 1.525, 1429.813, 49.2, 280.033, 6.15, 0.9, 14.2, 
  10.475, 0.7, 61.04, 0.515}, {"TGO", "Africa", "Togo", "2020-07-25", 853., 
  14., 11.286, 17., 0., 0.286, 103.035, 1.691, 1.363, 2.053, 0., 0.035, 1.12, 
  "", "", "", "", "", "", "", "", 577., 40406., 4.881, 0.07, 380., 0.046, 
  0.03, 33.7, "tests performed", "", "", "", "", "", "", "", "", "", 50.93, 
  8.278737*^6, 143.366, 19.4, 2.839, 1.525, 1429.813, 49.2, 280.033, 6.15, 
  0.9, 14.2, 10.475, 0.7, 61.04, 0.515}, {"TGO", "Africa", "Togo", 
  "2020-07-26", 868., 15., 12.857, 18., 1., 0.429, 104.847, 1.812, 1.553, 
  2.174, 0.121, 0.052, 1.12, "", "", "", "", "", "", "", "", 374., 40780., 
  4.926, 0.045, 388., 0.047, 0.033, 30.2, "tests performed", "", "", "", "", 
  "", "", "", "", "", 50.93, 8.278737*^6, 143.366, 19.4, 2.839, 1.525, 
  1429.813, 49.2, 280.033, 6.15, 0.9, 14.2, 10.475, 0.7, 61.04, 0.515}, 
 {"TGO", "Africa", "Togo", "2020-07-27", 874., 6., 13., 18., 0., 0.429, 
  105.572, 0.725, 1.57, 2.174, 0., 0.052, 1.12, "", "", "", "", "", "", "", 
  "", 93., 40873., 4.937, 0.011, 387., 0.047, 0.034, 29.8, "tests performed", 
  "", "", "", "", "", "", "", "", "", 50.93, 8.278737*^6, 143.366, 19.4, 
  2.839, 1.525, 1429.813, 49.2, 280.033, 6.15, 0.9, 14.2, 10.475, 0.7, 61.04, 
  0.515}, {"TGO", "Africa", "Togo", "2020-07-28", 896., 22., 15.143, 18., 0., 
  0.429, 108.229, 2.657, 1.829, 2.174, 0., 0.052, 1.11, "", "", "", "", "", 
  "", "", "", 389., 41262., 4.984, 0.047, 399., 0.048, 0.038, 26.3, 
  "tests performed", "", "", "", "", "", "", "", "", "", 50.93, 8.278737*^6, 
  143.366, 19.4, 2.839, 1.525, 1429.813, 49.2, 280.033, 6.15, 0.9, 14.2, 
  10.475, 0.7, 61.04, 0.515}, {"TGO", "Africa", "Togo", "2020-07-29", 896., 
  0., 12.857, 18., 0., 0.286, 108.229, 0., 1.553, 2.174, 0., 0.035, 1.11, "", 
  "", "", "", "", "", "", "", 412., 41674., 5.034, 0.05, 412., 0.05, 0.031, 
  32., "tests performed", "", "", "", "", "", "", "", "", "", 50.93, 
  8.278737*^6, 143.366, 19.4, 2.839, 1.525, 1429.813, 49.2, 280.033, 6.15, 
  0.9, 14.2, 10.475, 0.7, 61.04, 0.515}, {"TGO", "Africa", "Togo", 
  "2020-07-30", 908., 12., 11.429, 18., 0., 0.286, 109.679, 1.449, 1.38, 
  2.174, 0., 0.035, 1.11, "", "", "", "", "", "", "", "", 385., 42059., 5.08, 
  0.047, 384., 0.046, 0.03, 33.6, "tests performed", "", "", "", "", "", "", 
  "", "", "", 50.93, 8.278737*^6, 143.366, 19.4, 2.839, 1.525, 1429.813, 
  49.2, 280.033, 6.15, 0.9, 14.2, 10.475, 0.7, 61.04, 0.515}, 
 {"TGO", "Africa", "Togo", "2020-07-31", 941., 33., 14.571, 19., 1., 0.286, 
  113.665, 3.986, 1.76, 2.295, 0.121, 0.035, 1.11, "", "", "", "", "", "", 
  "", "", 474., 42533., 5.138, 0.057, 386., 0.047, 0.038, 26.5, 
  "tests performed", "", "", "", "", "", "", "", "", "", 50.93, 8.278737*^6, 
  143.366, 19.4, 2.839, 1.525, 1429.813, 49.2, 280.033, 6.15, 0.9, 14.2, 
  10.475, 0.7, 61.04, 0.515}, {"TGO", "Africa", "Togo", "2020-08-01", 958., 
  17., 15., 19., 0., 0.286, 115.718, 2.053, 1.812, 2.295, 0., 0.035, 1.11, 
  "", "", "", "", "", "", "", "", 410., 42943., 5.187, 0.05, 362., 0.044, 
  0.041, 24.1, "tests performed", "", "", "", "", "", "", "", "", "", 50.93, 
  8.278737*^6, 143.366, 19.4, 2.839, 1.525, 1429.813, 49.2, 280.033, 6.15, 
  0.9, 14.2, 10.475, 0.7, 61.04, 0.515}, {"TGO", "Africa", "Togo", 
  "2020-08-02", 961., 3., 13.286, 19., 0., 0.143, 116.081, 0.362, 1.605, 
  2.295, 0., 0.017, 1.1, "", "", "", "", "", "", "", "", 418., 43361., 5.238, 
  0.05, 369., 0.045, 0.036, 27.8, "tests performed", "", "", "", "", "", "", 
  "", "", "", 45.37, 8.278737*^6, 143.366, 19.4, 2.839, 1.525, 1429.813, 
  49.2, 280.033, 6.15, 0.9, 14.2, 10.475, 0.7, 61.04, 0.515}, 
 {"TGO", "Africa", "Togo", "2020-08-03", 976., 15., 14.571, 19., 0., 0.143, 
  117.892, 1.812, 1.76, 2.295, 0., 0.017, 1.1, "", "", "", "", "", "", "", 
  "", 364., 43725., 5.282, 0.044, 407., 0.049, 0.036, 27.9, 
  "tests performed", "", "", "", "", "", "", "", "", "", 45.37, 8.278737*^6, 
  143.366, 19.4, 2.839, 1.525, 1429.813, 49.2, 280.033, 6.15, 0.9, 14.2, 
  10.475, 0.7, 61.04, 0.515}, {"TGO", "Africa", "Togo", "2020-08-04", 988., 
  12., 13.143, 19., 0., 0.143, 119.342, 1.449, 1.588, 2.295, 0., 0.017, 1.1, 
  "", "", "", "", "", "", "", "", 829., 44554., 5.382, 0.1, 470., 0.057, 
  0.028, 35.8, "tests performed", "", "", "", "", "", "", "", "", "", 45.37, 
  8.278737*^6, 143.366, 19.4, 2.839, 1.525, 1429.813, 49.2, 280.033, 6.15, 
  0.9, 14.2, 10.475, 0.7, 61.04, 0.515}, {"TGO", "Africa", "Togo", 
  "2020-08-05", 1001., 13., 15., 21., 2., 0.429, 120.912, 1.57, 1.812, 2.537, 
  0.242, 0.052, 1.09, "", "", "", "", "", "", "", "", 415., 44969., 5.432, 
  0.05, 471., 0.057, 0.032, 31.4, "tests performed", "", "", "", "", "", "", 
  "", "", "", 45.37, 8.278737*^6, 143.366, 19.4, 2.839, 1.525, 1429.813, 
  49.2, 280.033, 6.15, 0.9, 14.2, 10.475, 0.7, 61.04, 0.515}, 
 {"TGO", "Africa", "Togo", "2020-08-06", 1012., 11., 14.857, 22., 1., 0.571, 
  122.241, 1.329, 1.795, 2.657, 0.121, 0.069, 1.09, "", "", "", "", "", "", 
  "", "", 815., 45784., 5.53, 0.098, 532., 0.064, 0.028, 35.8, 
  "tests performed", "", "", "", "", "", "", "", "", "", 45.37, 8.278737*^6, 
  143.366, 19.4, 2.839, 1.525, 1429.813, 49.2, 280.033, 6.15, 0.9, 14.2, 
  10.475, 0.7, 61.04, 0.515}, {"TGO", "Africa", "Togo", "2020-08-07", 1028., 
  16., 12.429, 22., 0., 0.429, 124.174, 1.933, 1.501, 2.657, 0., 0.052, 1.09, 
  "", "", "", "", "", "", "", "", 646., 46430., 5.608, 0.078, 557., 0.067, 
  0.022, 44.8, "tests performed", "", "", "", "", "", "", "", "", "", 45.37, 
  8.278737*^6, 143.366, 19.4, 2.839, 1.525, 1429.813, 49.2, 280.033, 6.15, 
  0.9, 14.2, 10.475, 0.7, 61.04, 0.515}, {"TGO", "Africa", "Togo", 
  "2020-08-08", 1046., 18., 12.571, 23., 1., 0.571, 126.348, 2.174, 1.519, 
  2.778, 0.121, 0.069, 1.09, "", "", "", "", "", "", "", "", 1062., 47492., 
  5.737, 0.128, 650., 0.079, 0.019, 51.7, "tests performed", "", "", "", "", 
  "", "", "", "", "", 45.37, 8.278737*^6, 143.366, 19.4, 2.839, 1.525, 
  1429.813, 49.2, 280.033, 6.15, 0.9, 14.2, 10.475, 0.7, 61.04, 0.515}, 
 {"TGO", "Africa", "Togo", "2020-08-09", 1060., 14., 14.143, 23., 0., 0.571, 
  128.039, 1.691, 1.708, 2.778, 0., 0.069, 1.09, "", "", "", "", "", "", "", 
  "", 583., 48075., 5.807, 0.07, 673., 0.081, 0.021, 47.6, "tests performed", 
  "", "", "", "", "", "", "", "", "", 45.37, 8.278737*^6, 143.366, 19.4, 
  2.839, 1.525, 1429.813, 49.2, 280.033, 6.15, 0.9, 14.2, 10.475, 0.7, 61.04, 
  0.515}, {"TGO", "Africa", "Togo", "2020-08-10", 1067., 7., 13., 25., 2., 
  0.857, 128.884, 0.846, 1.57, 3.02, 0.242, 0.104, 1.09, "", "", "", "", "", 
  "", "", "", 373., 48448., 5.852, 0.045, 675., 0.082, 0.019, 51.9, 
  "tests performed", "", "", "", "", "", "", "", "", "", 45.37, 8.278737*^6, 
  143.366, 19.4, 2.839, 1.525, 1429.813, 49.2, 280.033, 6.15, 0.9, 14.2, 
  10.475, 0.7, 61.04, 0.515}, {"TGO", "Africa", "Togo", "2020-08-11", 1070., 
  3., 11.714, 26., 1., 1., 129.247, 0.362, 1.415, 3.141, 0.121, 0.121, 1.08, 
  "", "", "", "", "", "", "", "", 959., 49407., 5.968, 0.116, 693., 0.084, 
  0.017, 59.2, "tests performed", "", "", "", "", "", "", "", "", "", 45.37, 
  8.278737*^6, 143.366, 19.4, 2.839, 1.525, 1429.813, 49.2, 280.033, 6.15, 
  0.9, 14.2, 10.475, 0.7, 61.04, 0.515}, {"TGO", "Africa", "Togo", 
  "2020-08-12", 1092., 22., 13., 26., 0., 0.714, 131.904, 2.657, 1.57, 3.141, 
  0., 0.086, 1.09, "", "", "", "", "", "", "", "", 828., 50235., 6.068, 0.1, 
  752., 0.091, 0.017, 57.8, "tests performed", "", "", "", "", "", "", "", 
  "", "", 45.37, 8.278737*^6, 143.366, 19.4, 2.839, 1.525, 1429.813, 49.2, 
  280.033, 6.15, 0.9, 14.2, 10.475, 0.7, 61.04, 0.515}, 
 {"TGO", "Africa", "Togo", "2020-08-13", 1104., 12., 13.143, 26., 0., 0.571, 
  133.354, 1.449, 1.588, 3.141, 0., 0.069, 1.08, "", "", "", "", "", "", "", 
  "", 666., 50901., 6.148, 0.08, 731., 0.088, 0.018, 55.6, "tests performed", 
  "", "", "", "", "", "", "", "", "", 45.37, 8.278737*^6, 143.366, 19.4, 
  2.839, 1.525, 1429.813, 49.2, 280.033, 6.15, 0.9, 14.2, 10.475, 0.7, 61.04, 
  0.515}, {"TGO", "Africa", "Togo", "2020-08-14", 1124., 20., 13.714, 26., 
  0., 0.571, 135.77, 2.416, 1.657, 3.141, 0., 0.069, 1.08, "", "", "", "", 
  "", "", "", "", 639., 51540., 6.226, 0.077, 730., 0.088, 0.019, 53.2, 
  "tests performed", "", "", "", "", "", "", "", "", "", 45.37, 8.278737*^6, 
  143.366, 19.4, 2.839, 1.525, 1429.813, 49.2, 280.033, 6.15, 0.9, 14.2, 
  10.475, 0.7, 61.04, 0.515}, {"TGO", "Africa", "Togo", "2020-08-15", 1130., 
  6., 12., 27., 1., 0.571, 136.494, 0.725, 1.449, 3.261, 0.121, 0.069, 1.08, 
  "", "", "", "", "", "", "", "", 763., 52303., 6.318, 0.092, 687., 0.083, 
  0.017, 57.2, "tests performed", "", "", "", "", "", "", "", "", "", 45.37, 
  8.278737*^6, 143.366, 19.4, 2.839, 1.525, 1429.813, 49.2, 280.033, 6.15, 
  0.9, 14.2, 10.475, 0.7, 61.04, 0.515}, {"TGO", "Africa", "Togo", 
  "2020-08-16", 1147., 17., 12.429, 27., 0., 0.571, 138.548, 2.053, 1.501, 
  3.261, 0., 0.069, 1.08, "", "", "", "", "", "", "", "", 731., 53034., 
  6.406, 0.088, 708., 0.086, 0.018, 57., "tests performed", "", "", "", "", 
  "", "", "", "", "", 45.37, 8.278737*^6, 143.366, 19.4, 2.839, 1.525, 
  1429.813, 49.2, 280.033, 6.15, 0.9, 14.2, 10.475, 0.7, 61.04, 0.515}, 
 {"TGO", "Africa", "Togo", "2020-08-17", 1154., 7., 12.429, 27., 0., 0.286, 
  139.393, 0.846, 1.501, 3.261, 0., 0.035, 1.08, "", "", "", "", "", "", "", 
  "", 458., 53492., 6.461, 0.055, 721., 0.087, 0.017, 58., "tests performed", 
  "", "", "", "", "", "", "", "", "", 45.37, 8.278737*^6, 143.366, 19.4, 
  2.839, 1.525, 1429.813, 49.2, 280.033, 6.15, 0.9, 14.2, 10.475, 0.7, 61.04, 
  0.515}, {"TGO", "Africa", "Togo", "2020-08-18", 1173., 19., 14.714, 27., 
  0., 0.143, 141.688, 2.295, 1.777, 3.261, 0., 0.017, 1.08, "", "", "", "", 
  "", "", "", "", 769., 54261., 6.554, 0.093, 693., 0.084, 0.021, 47.1, 
  "tests performed", "", "", "", "", "", "", "", "", "", 48.15, 8.278737*^6, 
  143.366, 19.4, 2.839, 1.525, 1429.813, 49.2, 280.033, 6.15, 0.9, 14.2, 
  10.475, 0.7, 61.04, 0.515}, {"TGO", "Africa", "Togo", "2020-08-19", 1190., 
  17., 14., 27., 0., 0.143, 143.742, 2.053, 1.691, 3.261, 0., 0.017, 1.08, 
  "", "", "", "", "", "", "", "", 862., 55123., 6.658, 0.104, 698., 0.084, 
  0.02, 49.9, "tests performed", "", "", "", "", "", "", "", "", "", 48.15, 
  8.278737*^6, 143.366, 19.4, 2.839, 1.525, 1429.813, 49.2, 280.033, 6.15, 
  0.9, 14.2, 10.475, 0.7, 61.04, 0.515}, {"TGO", "Africa", "Togo", 
  "2020-08-20", 1212., 22., 15.429, 27., 0., 0.143, 146.399, 2.657, 1.864, 
  3.261, 0., 0.017, 1.08, "", "", "", "", "", "", "", "", 635., 55758., 
  6.735, 0.077, 694., 0.084, 0.022, 45., "tests performed", "", "", "", "", 
  "", "", "", "", "", 48.15, 8.278737*^6, 143.366, 19.4, 2.839, 1.525, 
  1429.813, 49.2, 280.033, 6.15, 0.9, 14.2, 10.475, 0.7, 61.04, 0.515}, 
 {"TGO", "Africa", "Togo", "2020-08-21", 1239., 27., 16.429, 27., 0., 0.143, 
  149.661, 3.261, 1.984, 3.261, 0., 0.017, 1.08, "", "", "", "", "", "", "", 
  "", 686., 56444., 6.818, 0.083, 701., 0.085, 0.023, 42.7, 
  "tests performed", "", "", "", "", "", "", "", "", "", 48.15, 8.278737*^6, 
  143.366, 19.4, 2.839, 1.525, 1429.813, 49.2, 280.033, 6.15, 0.9, 14.2, 
  10.475, 0.7, 61.04, 0.515}, {"TGO", "Africa", "Togo", "2020-08-22", 1275., 
  36., 20.714, 27., 0., 0., 154.009, 4.348, 2.502, 3.261, 0., 0., 1.08, "", 
  "", "", "", "", "", "", "", 967., 57411., 6.935, 0.117, 730., 0.088, 0.028, 
  35.2, "tests performed", "", "", "", "", "", "", "", "", "", 48.15, 
  8.278737*^6, 143.366, 19.4, 2.839, 1.525, 1429.813, 49.2, 280.033, 6.15, 
  0.9, 14.2, 10.475, 0.7, 61.04, 0.515}, {"TGO", "Africa", "Togo", 
  "2020-08-23", 1277., 2., 18.571, 27., 0., 0., 154.251, 0.242, 2.243, 3.261, 
  0., 0., 1.07, "", "", "", "", "", "", "", "", 656., 58067., 7.014, 0.079, 
  719., 0.087, 0.026, 38.7, "tests performed", "", "", "", "", "", "", "", 
  "", "", 48.15, 8.278737*^6, 143.366, 19.4, 2.839, 1.525, 1429.813, 49.2, 
  280.033, 6.15, 0.9, 14.2, 10.475, 0.7, 61.04, 0.515}, 
 {"TGO", "Africa", "Togo", "2020-08-24", 1295., 18., 20.143, 27., 0., 0., 
  156.425, 2.174, 2.433, 3.261, 0., 0., 1.07, "", "", "", "", "", "", "", "", 
  1129., 59196., 7.15, 0.136, 815., 0.098, 0.025, 40.5, "tests performed", 
  "", "", "", "", "", "", "", "", "", 48.15, 8.278737*^6, 143.366, 19.4, 
  2.839, 1.525, 1429.813, 49.2, 280.033, 6.15, 0.9, 14.2, 10.475, 0.7, 61.04, 
  0.515}, {"TGO", "Africa", "Togo", "2020-08-25", 1309., 14., 19.429, 27., 
  0., 0., 158.116, 1.691, 2.347, 3.261, 0., 0., 1.06, "", "", "", "", "", "", 
  "", "", 1164., 60360., 7.291, 0.141, 871., 0.105, 0.022, 44.8, 
  "tests performed", "", "", "", "", "", "", "", "", "", 48.15, 8.278737*^6, 
  143.366, 19.4, 2.839, 1.525, 1429.813, 49.2, 280.033, 6.15, 0.9, 14.2, 
  10.475, 0.7, 61.04, 0.515}, {"TGO", "Africa", "Togo", "2020-08-26", 1326., 
  17., 19.429, 27., 0., 0., 160.169, 2.053, 2.347, 3.261, 0., 0., 1.06, "", 
  "", "", "", "", "", "", "", 770., 61130., 7.384, 0.093, 858., 0.104, 0.023, 
  44.2, "tests performed", "", "", "", "", "", "", "", "", "", 48.15, 
  8.278737*^6, 143.366, 19.4, 2.839, 1.525, 1429.813, 49.2, 280.033, 6.15, 
  0.9, 14.2, 10.475, 0.7, 61.04, 0.515}, {"TGO", "Africa", "Togo", 
  "2020-08-27", 1326., 0., 16.286, 27., 0., 0., 160.169, 0., 1.967, 3.261, 
  0., 0., 1.06, "", "", "", "", "", "", "", "", 1008., 62138., 7.506, 0.122, 
  911., 0.11, 0.018, 55.9, "tests performed", "", "", "", "", "", "", "", "", 
  "", 48.15, 8.278737*^6, 143.366, 19.4, 2.839, 1.525, 1429.813, 49.2, 
  280.033, 6.15, 0.9, 14.2, 10.475, 0.7, 61.04, 0.515}, 
 {"TGO", "Africa", "Togo", "2020-08-28", 1365., 39., 18., 27., 0., 0., 
  164.88, 4.711, 2.174, 3.261, 0., 0., 1.06, "", "", "", "", "", "", "", "", 
  992., 63130., 7.626, 0.12, 955., 0.115, 0.019, 53.1, "tests performed", "", 
  "", "", "", "", "", "", "", "", 48.15, 8.278737*^6, 143.366, 19.4, 2.839, 
  1.525, 1429.813, 49.2, 280.033, 6.15, 0.9, 14.2, 10.475, 0.7, 61.04, 
  0.515}, {"TGO", "Africa", "Togo", "2020-08-29", 1390., 25., 16.429, 27., 
  0., 0., 167.9, 3.02, 1.984, 3.261, 0., 0., 1.05, "", "", "", "", "", "", 
  "", "", 979., 64109., 7.744, 0.118, 957., 0.116, 0.017, 58.3, 
  "tests performed", "", "", "", "", "", "", "", "", "", 49.07, 8.278737*^6, 
  143.366, 19.4, 2.839, 1.525, 1429.813, 49.2, 280.033, 6.15, 0.9, 14.2, 
  10.475, 0.7, 61.04, 0.515}, {"TGO", "Africa", "Togo", "2020-08-30", 1396., 
  6., 17., 27., 0., 0., 168.625, 0.725, 2.053, 3.261, 0., 0., 1.05, "", "", 
  "", "", "", "", "", "", 587., 64696., 7.815, 0.071, 947., 0.114, 0.018, 
  55.7, "tests performed", "", "", "", "", "", "", "", "", "", 49.07, 
  8.278737*^6, 143.366, 19.4, 2.839, 1.525, 1429.813, 49.2, 280.033, 6.15, 
  0.9, 14.2, 10.475, 0.7, 61.04, 0.515}, {"TGO", "Africa", "Togo", 
  "2020-08-31", 1400., 4., 15., 28., 1., 0.143, 169.108, 0.483, 1.812, 3.382, 
  0.121, 0.017, 1.04, "", "", "", "", "", "", "", "", 501., 65197., 7.875, 
  0.061, 857., 0.104, 0.018, 57.1, "tests performed", "", "", "", "", "", "", 
  "", "", "", 49.07, 8.278737*^6, 143.366, 19.4, 2.839, 1.525, 1429.813, 
  49.2, 280.033, 6.15, 0.9, 14.2, 10.475, 0.7, 61.04, 0.515}, 
 {"TGO", "Africa", "Togo", "2020-09-01", 1416., 16., 15.286, 28., 0., 0.143, 
  171.041, 1.933, 1.846, 3.382, 0., 0.017, 1.04, "", "", "", "", "", "", "", 
  "", 961., 66158., 7.991, 0.116, 828., 0.1, 0.018, 54.2, "tests performed", 
  "", "", "", "", "", "", "", "", "", 49.07, 8.278737*^6, 143.366, 19.4, 
  2.839, 1.525, 1429.813, 49.2, 280.033, 6.15, 0.9, 14.2, 10.475, 0.7, 61.04, 
  0.515}, {"TGO", "Africa", "Togo", "2020-09-02", 1434., 18., 15.429, 30., 
  2., 0.429, 173.215, 2.174, 1.864, 3.624, 0.242, 0.052, 1.04, "", "", "", 
  "", "", "", "", "", 938., 67096., 8.105, 0.113, 852., 0.103, 0.018, 55.2, 
  "tests performed", "", "", "", "", "", "", "", "", "", 49.07, 8.278737*^6, 
  143.366, 19.4, 2.839, 1.525, 1429.813, 49.2, 280.033, 6.15, 0.9, 14.2, 
  10.475, 0.7, 61.04, 0.515}, {"TGO", "Africa", "Togo", "2020-09-03", 1443., 
  9., 16.714, 31., 1., 0.571, 174.302, 1.087, 2.019, 3.745, 0.121, 0.069, 
  1.04, "", "", "", "", "", "", "", "", 705., 67801., 8.19, 0.085, 809., 
  0.098, 0.021, 48.4, "tests performed", "", "", "", "", "", "", "", "", "", 
  49.07, 8.278737*^6, 143.366, 19.4, 2.839, 1.525, 1429.813, 49.2, 280.033, 
  6.15, 0.9, 14.2, 10.475, 0.7, 61.04, 0.515}, 
 {"TGO", "Africa", "Togo", "2020-09-04", 1457., 14., 13.143, 31., 0., 0.571, 
  175.993, 1.691, 1.588, 3.745, 0., 0.069, 1.04, "", "", "", "", "", "", "", 
  "", 796., 68597., 8.286, 0.096, 781., 0.094, 0.017, 59.4, 
  "tests performed", "", "", "", "", "", "", "", "", "", 49.07, 8.278737*^6, 
  143.366, 19.4, 2.839, 1.525, 1429.813, 49.2, 280.033, 6.15, 0.9, 14.2, 
  10.475, 0.7, 61.04, 0.515}, {"TGO", "Africa", "Togo", "2020-09-05", 1477., 
  20., 12.429, 32., 1., 0.714, 178.409, 2.416, 1.501, 3.865, 0.121, 0.086, 
  1.04, "", "", "", "", "", "", "", "", 1253., 69850., 8.437, 0.151, 820., 
  0.099, 0.015, 66., "tests performed", "", "", "", "", "", "", "", "", "", 
  49.07, 8.278737*^6, 143.366, 19.4, 2.839, 1.525, 1429.813, 49.2, 280.033, 
  6.15, 0.9, 14.2, 10.475, 0.7, 61.04, 0.515}, 
 {"TGO", "Africa", "Togo", "2020-09-06", 1488., 11., 13.143, 32., 0., 0.714, 
  179.738, 1.329, 1.588, 3.865, 0., 0.086, 1.04, "", "", "", "", "", "", "", 
  "", 727., 70577., 8.525, 0.088, 840., 0.101, 0.016, 63.9, 
  "tests performed", "", "", "", "", "", "", "", "", "", 49.07, 8.278737*^6, 
  143.366, 19.4, 2.839, 1.525, 1429.813, 49.2, 280.033, 6.15, 0.9, 14.2, 
  10.475, 0.7, 61.04, 0.515}, {"TGO", "Africa", "Togo", "2020-09-07", 1493., 
  5., 13.286, 33., 1., 0.714, 180.342, 0.604, 1.605, 3.986, 0.121, 0.086, 
  1.03, "", "", "", "", "", "", "", "", 582., 71159., 8.595, 0.07, 852., 
  0.103, 0.016, 64.1, "tests performed", "", "", "", "", "", "", "", "", "", 
  49.07, 8.278737*^6, 143.366, 19.4, 2.839, 1.525, 1429.813, 49.2, 280.033, 
  6.15, 0.9, 14.2, 10.475, 0.7, 61.04, 0.515}, 
 {"TGO", "Africa", "Togo", "2020-09-08", 1513., 20., 13.857, 34., 1., 0.857, 
  182.757, 2.416, 1.674, 4.107, 0.121, 0.104, 1.03, "", "", "", "", "", "", 
  "", "", 1412., 72571., 8.766, 0.171, 916., 0.111, 0.015, 66.1, 
  "tests performed", "", "", "", "", "", "", "", "", "", 49.07, 8.278737*^6, 
  143.366, 19.4, 2.839, 1.525, 1429.813, 49.2, 280.033, 6.15, 0.9, 14.2, 
  10.475, 0.7, 61.04, 0.515}, {"TGO", "Africa", "Togo", "2020-09-09", 1528., 
  15., 13.429, 36., 2., 0.857, 184.569, 1.812, 1.622, 4.348, 0.242, 0.104, 
  1.03, "", "", "", "", "", "", "", "", 1001., 73572., 8.887, 0.121, 925., 
  0.112, 0.015, 68.9, "tests performed", "", "", "", "", "", "", "", "", "", 
  49.07, 8.278737*^6, 143.366, 19.4, 2.839, 1.525, 1429.813, 49.2, 280.033, 
  6.15, 0.9, 14.2, 10.475, 0.7, 61.04, 0.515}, 
 {"TGO", "Africa", "Togo", "2020-09-10", 1537., 9., 13.429, 37., 1., 0.857, 
  185.656, 1.087, 1.622, 4.469, 0.121, 0.104, 1.03, "", "", "", "", "", "", 
  "", "", 940., 74512., 9., 0.114, 959., 0.116, 0.014, 71.4, 
  "tests performed", "", "", "", "", "", "", "", "", "", 49.07, 8.278737*^6, 
  143.366, 19.4, 2.839, 1.525, 1429.813, 49.2, 280.033, 6.15, 0.9, 14.2, 
  10.475, 0.7, 61.04, 0.515}, {"TGO", "Africa", "Togo", "2020-09-11", 1548., 
  11., 13., 37., 0., 0.857, 186.985, 1.329, 1.57, 4.469, 0., 0.104, 1.03, "", 
  "", "", "", "", "", "", "", 984., 75496., 9.119, 0.119, 986., 0.119, 0.013, 
  75.8, "tests performed", "", "", "", "", "", "", "", "", "", 49.07, 
  8.278737*^6, 143.366, 19.4, 2.839, 1.525, 1429.813, 49.2, 280.033, 6.15, 
  0.9, 14.2, 10.475, 0.7, 61.04, 0.515}, {"TGO", "Africa", "Togo", 
  "2020-09-12", 1555., 7., 11.143, 37., 0., 0.714, 187.831, 0.846, 1.346, 
  4.469, 0., 0.086, 1.03, "", "", "", "", "", "", "", "", 1155., 76651., 
  9.259, 0.14, 972., 0.117, 0.011, 87.2, "tests performed", "", "", "", "", 
  "", "", "", "", "", 49.07, 8.278737*^6, 143.366, 19.4, 2.839, 1.525, 
  1429.813, 49.2, 280.033, 6.15, 0.9, 14.2, 10.475, 0.7, 61.04, 0.515}, 
 {"TGO", "Africa", "Togo", "2020-09-13", 1572., 17., 12., 37., 0., 0.714, 
  189.884, 2.053, 1.449, 4.469, 0., 0.086, 1.04, "", "", "", "", "", "", "", 
  "", 578., 77229., 9.329, 0.07, 950., 0.115, 0.013, 79.2, "tests performed", 
  "", "", "", "", "", "", "", "", "", 49.07, 8.278737*^6, 143.366, 19.4, 
  2.839, 1.525, 1429.813, 49.2, 280.033, 6.15, 0.9, 14.2, 10.475, 0.7, 61.04, 
  0.515}, {"TGO", "Africa", "Togo", "2020-09-14", 1578., 6., 12.143, 40., 3., 
  1., 190.609, 0.725, 1.467, 4.832, 0.362, 0.121, 1.04, "", "", "", "", "", 
  "", "", "", 538., 77767., 9.394, 0.065, 944., 0.114, 0.013, 77.7, 
  "tests performed", "", "", "", "", "", "", "", "", "", 49.07, 8.278737*^6, 
  143.366, 19.4, 2.839, 1.525, 1429.813, 49.2, 280.033, 6.15, 0.9, 14.2, 
  10.475, 0.7, 61.04, 0.515}, {"TGO", "Africa", "Togo", "2020-09-15", 1595., 
  17., 11.714, 40., 0., 0.857, 192.662, 2.053, 1.415, 4.832, 0., 0.104, 1.04, 
  "", "", "", "", "", "", "", "", 884., 78651., 9.5, 0.107, 869., 0.105, 
  0.013, 74.2, "tests performed", "", "", "", "", "", "", "", "", "", 49.07, 
  8.278737*^6, 143.366, 19.4, 2.839, 1.525, 1429.813, 49.2, 280.033, 6.15, 
  0.9, 14.2, 10.475, 0.7, 61.04, 0.515}, {"TGO", "Africa", "Togo", 
  "2020-09-16", 1608., 13., 11.429, 40., 0., 0.571, 194.233, 1.57, 1.38, 
  4.832, 0., 0.069, 1.04, "", "", "", "", "", "", "", "", 1001., 79652., 
  9.621, 0.121, 869., 0.105, 0.013, 76., "tests performed", "", "", "", "", 
  "", "", "", "", "", 49.07, 8.278737*^6, 143.366, 19.4, 2.839, 1.525, 
  1429.813, 49.2, 280.033, 6.15, 0.9, 14.2, 10.475, 0.7, 61.04, 0.515}, 
 {"TGO", "Africa", "Togo", "2020-09-17", 1618., 10., 11.571, 41., 1., 0.571, 
  195.44, 1.208, 1.398, 4.952, 0.121, 0.069, 1.04, "", "", "", "", "", "", 
  "", "", 887., 80539., 9.728, 0.107, 861., 0.104, 0.013, 74.4, 
  "tests performed", "", "", "", "", "", "", "", "", "", 49.07, 8.278737*^6, 
  143.366, 19.4, 2.839, 1.525, 1429.813, 49.2, 280.033, 6.15, 0.9, 14.2, 
  10.475, 0.7, 61.04, 0.515}, {"TGO", "Africa", "Togo", "2020-09-18", 1640., 
  22., 13.143, 41., 0., 0.571, 198.098, 2.657, 1.588, 4.952, 0., 0.069, 1.04, 
  "", "", "", "", "", "", "", "", 992., 81531., 9.848, 0.12, 862., 0.104, 
  0.015, 65.6, "tests performed", "", "", "", "", "", "", "", "", "", 49.07, 
  8.278737*^6, 143.366, 19.4, 2.839, 1.525, 1429.813, 49.2, 280.033, 6.15, 
  0.9, 14.2, 10.475, 0.7, 61.04, 0.515}, {"TGO", "Africa", "Togo", 
  "2020-09-19", 1659., 19., 14.857, 41., 0., 0.571, 200.393, 2.295, 1.795, 
  4.952, 0., 0.069, 1.04, "", "", "", "", "", "", "", "", 1097., 82628., 
  9.981, 0.133, 854., 0.103, 0.017, 57.5, "tests performed", "", "", "", "", 
  "", "", "", "", "", 49.07, 8.278737*^6, 143.366, 19.4, 2.839, 1.525, 
  1429.813, 49.2, 280.033, 6.15, 0.9, 14.2, 10.475, 0.7, 61.04, 0.515}, 
 {"TGO", "Africa", "Togo", "2020-09-20", 1666., 7., 13.429, 41., 0., 0.571, 
  201.238, 0.846, 1.622, 4.952, 0., 0.069, 1.04, "", "", "", "", "", "", "", 
  "", 502., 83130., 10.041, 0.061, 843., 0.102, 0.016, 62.8, 
  "tests performed", "", "", "", "", "", "", "", "", "", 49.07, 8.278737*^6, 
  143.366, 19.4, 2.839, 1.525, 1429.813, 49.2, 280.033, 6.15, 0.9, 14.2, 
  10.475, 0.7, 61.04, 0.515}, {"TGO", "Africa", "Togo", "2020-09-21", 1669., 
  3., 13., 41., 0., 0.143, 201.601, 0.362, 1.57, 4.952, 0., 0.017, 1.04, "", 
  "", "", "", "", "", "", "", 515., 83645., 10.104, 0.062, 840., 0.101, 
  0.015, 64.6, "tests performed", "", "", "", "", "", "", "", "", "", 49.07, 
  8.278737*^6, 143.366, 19.4, 2.839, 1.525, 1429.813, 49.2, 280.033, 6.15, 
  0.9, 14.2, 10.475, 0.7, 61.04, 0.515}, {"TGO", "Africa", "Togo", 
  "2020-09-22", 1683., 14., 12.571, 41., 0., 0.143, 203.292, 1.691, 1.519, 
  4.952, 0., 0.017, 1.04, "", "", "", "", "", "", "", "", 995., 84640., 
  10.224, 0.12, 856., 0.103, 0.015, 68.1, "tests performed", "", "", "", "", 
  "", "", "", "", "", 49.07, 8.278737*^6, 143.366, 19.4, 2.839, 1.525, 
  1429.813, 49.2, 280.033, 6.15, 0.9, 14.2, 10.475, 0.7, 61.04, 0.515}, 
 {"TGO", "Africa", "Togo", "2020-09-23", 1701., 18., 13.286, 41., 0., 0.143, 
  205.466, 2.174, 1.605, 4.952, 0., 0.017, 1.05, "", "", "", "", "", "", "", 
  "", 799., 85439., 10.32, 0.097, 827., 0.1, 0.016, 62.2, "tests performed", 
  "", "", "", "", "", "", "", "", "", 49.07, 8.278737*^6, 143.366, 19.4, 
  2.839, 1.525, 1429.813, 49.2, 280.033, 6.15, 0.9, 14.2, 10.475, 0.7, 61.04, 
  0.515}, {"TGO", "Africa", "Togo", "2020-09-24", 1707., 6., 12.714, 44., 3., 
  0.429, 206.191, 0.725, 1.536, 5.315, 0.362, 0.052, 1.05, "", "", "", "", 
  "", "", "", "", 790., 86229., 10.416, 0.095, 813., 0.098, 0.016, 63.9, 
  "tests performed", "", "", "", "", "", "", "", "", "", 49.07, 8.278737*^6, 
  143.366, 19.4, 2.839, 1.525, 1429.813, 49.2, 280.033, 6.15, 0.9, 14.2, 
  10.475, 0.7, 61.04, 0.515}, {"TGO", "Africa", "Togo", "2020-09-25", 1722., 
  15., 11.714, 44., 0., 0.429, 208.003, 1.812, 1.415, 5.315, 0., 0.052, 1.05, 
  "", "", "", "", "", "", "", "", 946., 87175., 10.53, 0.114, 806., 0.097, 
  0.015, 68.8, "tests performed", "", "", "", "", "", "", "", "", "", 49.07, 
  8.278737*^6, 143.366, 19.4, 2.839, 1.525, 1429.813, 49.2, 280.033, 6.15, 
  0.9, 14.2, 10.475, 0.7, 61.04, 0.515}, {"TGO", "Africa", "Togo", 
  "2020-09-26", 1736., 14., 11., 46., 2., 0.714, 209.694, 1.691, 1.329, 
  5.556, 0.242, 0.086, 1.05, "", "", "", "", "", "", "", "", 1216., 88391., 
  10.677, 0.147, 823., 0.099, 0.013, 74.8, "tests performed", "", "", "", "", 
  "", "", "", "", "", 49.07, 8.278737*^6, 143.366, 19.4, 2.839, 1.525, 
  1429.813, 49.2, 280.033, 6.15, 0.9, 14.2, 10.475, 0.7, 61.04, 0.515}, 
 {"TGO", "Africa", "Togo", "2020-09-27", 1743., 7., 11., 46., 0., 0.714, 
  210.539, 0.846, 1.329, 5.556, 0., 0.086, 1.05, "", "", "", "", "", "", "", 
  "", 685., 89076., 10.76, 0.083, 849., 0.103, 0.013, 77.2, 
  "tests performed", "", "", "", "", "", "", "", "", "", 49.07, 8.278737*^6, 
  143.366, 19.4, 2.839, 1.525, 1429.813, 49.2, 280.033, 6.15, 0.9, 14.2, 
  10.475, 0.7, 61.04, 0.515}, {"TGO", "Africa", "Togo", "2020-09-28", 1749., 
  6., 11.429, 47., 1., 0.857, 211.264, 0.725, 1.38, 5.677, 0.121, 0.104, 
  1.06, "", "", "", "", "", "", "", "", 456., 89532., 10.815, 0.055, 841., 
  0.102, 0.014, 73.6, "tests performed", "", "", "", "", "", "", "", "", "", 
  49.07, 8.278737*^6, 143.366, 19.4, 2.839, 1.525, 1429.813, 49.2, 280.033, 
  6.15, 0.9, 14.2, 10.475, 0.7, 61.04, 0.515}, 
 {"TGO", "Africa", "Togo", "2020-09-29", 1759., 10., 10.857, 48., 1., 1., 
  212.472, 1.208, 1.311, 5.798, 0.121, 0.121, 1.06, "", "", "", "", "", "", 
  "", "", 987., 90519., 10.934, 0.119, 840., 0.101, 0.013, 77.4, 
  "tests performed", "", "", "", "", "", "", "", "", "", 59.26, 8.278737*^6, 
  143.366, 19.4, 2.839, 1.525, 1429.813, 49.2, 280.033, 6.15, 0.9, 14.2, 
  10.475, 0.7, 61.04, 0.515}, {"TGO", "Africa", "Togo", "2020-09-30", 1784., 
  25., 11.857, 48., 0., 1., 215.492, 3.02, 1.432, 5.798, 0., 0.121, 1.06, "", 
  "", "", "", "", "", "", "", 1066., 91585., 11.063, 0.129, 878., 0.106, 
  0.014, 74., "tests performed", "", "", "", "", "", "", "", "", "", 59.26, 
  8.278737*^6, 143.366, 19.4, 2.839, 1.525, 1429.813, 49.2, 280.033, 6.15, 
  0.9, 14.2, 10.475, 0.7, 61.04, 0.515}, {"TGO", "Africa", "Togo", 
  "2020-10-01", 1809., 25., 14.571, 48., 0., 0.571, 218.512, 3.02, 1.76, 
  5.798, 0., 0.069, 1.07, "", "", "", "", "", "", "", "", 898., 92483., 
  11.171, 0.108, 893., 0.108, 0.016, 61.3, "tests performed", "", "", "", "", 
  "", "", "", "", "", 59.26, 8.278737*^6, 143.366, 19.4, 2.839, 1.525, 
  1429.813, 49.2, 280.033, 6.15, 0.9, 14.2, 10.475, 0.7, 61.04, 0.515}, 
 {"TGO", "Africa", "Togo", "2020-10-02", 1818., 9., 13.714, 48., 0., 0.571, 
  219.599, 1.087, 1.657, 5.798, 0., 0.069, 1.07, "", "", "", "", "", "", "", 
  "", 1818., 94301., 11.391, 0.22, 1018., 0.123, 0.013, 74.2, 
  "tests performed", "", "", "", "", "", "", "", "", "", 59.26, 8.278737*^6, 
  143.366, 19.4, 2.839, 1.525, 1429.813, 49.2, 280.033, 6.15, 0.9, 14.2, 
  10.475, 0.7, 61.04, 0.515}, {"TGO", "Africa", "Togo", "2020-10-03", 1840., 
  22., 14.857, 48., 0., 0.286, 222.256, 2.657, 1.795, 5.798, 0., 0.035, 1.07, 
  "", "", "", "", "", "", "", "", 1151., 95452., 11.53, 0.139, 1009., 0.122, 
  0.015, 67.9, "tests performed", "", "", "", "", "", "", "", "", "", 59.26, 
  8.278737*^6, 143.366, 19.4, 2.839, 1.525, 1429.813, 49.2, 280.033, 6.15, 
  0.9, 14.2, 10.475, 0.7, 61.04, 0.515}, {"TGO", "Africa", "Togo", 
  "2020-10-04", 1854., 14., 15.857, 48., 0., 0.286, 223.947, 1.691, 1.915, 
  5.798, 0., 0.035, 1.07, "", "", "", "", "", "", "", "", 665., 96117., 
  11.61, 0.08, 1006., 0.122, 0.016, 63.4, "tests performed", "", "", "", "", 
  "", "", "", "", "", 59.26, 8.278737*^6, 143.366, 19.4, 2.839, 1.525, 
  1429.813, 49.2, 280.033, 6.15, 0.9, 14.2, 10.475, 0.7, 61.04, 0.515}, 
 {"TGO", "Africa", "Togo", "2020-10-05", 1864., 10., 16.429, 48., 0., 0.143, 
  225.155, 1.208, 1.984, 5.798, 0., 0.017, 1.07, "", "", "", "", "", "", "", 
  "", 548., 96665., 11.676, 0.066, 1019., 0.123, 0.016, 62., 
  "tests performed", "", "", "", "", "", "", "", "", "", 59.26, 8.278737*^6, 
  143.366, 19.4, 2.839, 1.525, 1429.813, 49.2, 280.033, 6.15, 0.9, 14.2, 
  10.475, 0.7, 61.04, 0.515}, {"TGO", "Africa", "Togo", "2020-10-06", 1881., 
  17., 17.429, 49., 1., 0.143, 227.209, 2.053, 2.105, 5.919, 0.121, 0.017, 
  1.07, "", "", "", "", "", "", "", "", 1039., 97704., 11.802, 0.126, 1026., 
  0.124, 0.017, 58.9, "tests performed", "", "", "", "", "", "", "", "", "", 
  59.26, 8.278737*^6, 143.366, 19.4, 2.839, 1.525, 1429.813, 49.2, 280.033, 
  6.15, 0.9, 14.2, 10.475, 0.7, 61.04, 0.515}, 
 {"TGO", "Africa", "Togo", "2020-10-07", 1898., 17., 16.286, 49., 0., 0.143, 
  229.262, 2.053, 1.967, 5.919, 0., 0.017, 1.07, "", "", "", "", "", "", "", 
  "", 938., 98642., 11.915, 0.113, 1008., 0.122, 0.016, 61.9, 
  "tests performed", "", "", "", "", "", "", "", "", "", 59.26, 8.278737*^6, 
  143.366, 19.4, 2.839, 1.525, 1429.813, 49.2, 280.033, 6.15, 0.9, 14.2, 
  10.475, 0.7, 61.04, 0.515}, {"TGO", "Africa", "Togo", "2020-10-08", 1907., 
  9., 14., 49., 0., 0.143, 230.349, 1.087, 1.691, 5.919, 0., 0.017, 1.07, "", 
  "", "", "", "", "", "", "", 753., 99395., 12.006, 0.091, 987., 0.119, 
  0.014, 70.5, "tests performed", "", "", "", "", "", "", "", "", "", 59.26, 
  8.278737*^6, 143.366, 19.4, 2.839, 1.525, 1429.813, 49.2, 280.033, 6.15, 
  0.9, 14.2, 10.475, 0.7, 61.04, 0.515}, {"TGO", "Africa", "Togo", 
  "2020-10-09", 1921., 14., 14.714, 49., 0., 0.143, 232.04, 1.691, 1.777, 
  5.919, 0., 0.017, 1.07, "", "", "", "", "", "", "", "", 966., 100361., 
  12.123, 0.117, 866., 0.105, 0.017, 58.9, "tests performed", "", "", "", "", 
  "", "", "", "", "", 59.26, 8.278737*^6, 143.366, 19.4, 2.839, 1.525, 
  1429.813, 49.2, 280.033, 6.15, 0.9, 14.2, 10.475, 0.7, 61.04, 0.515}, 
 {"TGO", "Africa", "Togo", "2020-10-10", 1935., 14., 13.571, 49., 0., 0.143, 
  233.731, 1.691, 1.639, 5.919, 0., 0.017, 1.07, "", "", "", "", "", "", "", 
  "", 1189., 101550., 12.266, 0.144, 871., 0.105, 0.016, 64.2, 
  "tests performed", "", "", "", "", "", "", "", "", "", 59.26, 8.278737*^6, 
  143.366, 19.4, 2.839, 1.525, 1429.813, 49.2, 280.033, 6.15, 0.9, 14.2, 
  10.475, 0.7, 61.04, 0.515}, {"TGO", "Africa", "Togo", "2020-10-11", 1940., 
  5., 12.286, 49., 0., 0.143, 234.335, 0.604, 1.484, 5.919, 0., 0.017, 1.07, 
  "", "", "", "", "", "", "", "", 543., 102093., 12.332, 0.066, 854., 0.103, 
  0.014, 69.5, "tests performed", "", "", "", "", "", "", "", "", "", 59.26, 
  8.278737*^6, 143.366, 19.4, 2.839, 1.525, 1429.813, 49.2, 280.033, 6.15, 
  0.9, 14.2, 10.475, 0.7, 61.04, 0.515}, {"TGO", "Africa", "Togo", 
  "2020-10-12", 1949., 9., 12.143, 49., 0., 0.143, 235.422, 1.087, 1.467, 
  5.919, 0., 0.017, 1.08, "", "", "", "", "", "", "", "", 494., 102587., 
  12.392, 0.06, 846., 0.102, 0.014, 69.7, "tests performed", "", "", "", "", 
  "", "", "", "", "", 59.26, 8.278737*^6, 143.366, 19.4, 2.839, 1.525, 
  1429.813, 49.2, 280.033, 6.15, 0.9, 14.2, 10.475, 0.7, 61.04, 0.515}, 
 {"TGO", "Africa", "Togo", "2020-10-13", 1972., 23., 13., 50., 1., 0.143, 
  238.201, 2.778, 1.57, 6.04, 0.121, 0.017, 1.08, "", "", "", "", "", "", "", 
  "", 1117., 103704., 12.527, 0.135, 857., 0.104, 0.015, 65.9, 
  "tests performed", "", "", "", "", "", "", "", "", "", 59.26, 8.278737*^6, 
  143.366, 19.4, 2.839, 1.525, 1429.813, 49.2, 280.033, 6.15, 0.9, 14.2, 
  10.475, 0.7, 61.04, 0.515}, {"TGO", "Africa", "Togo", "2020-10-14", 1983., 
  11., 12.143, 51., 1., 0.286, 239.529, 1.329, 1.467, 6.16, 0.121, 0.035, 
  1.08, "", "", "", "", "", "", "", "", 829., 104533., 12.627, 0.1, 842., 
  0.102, 0.014, 69.3, "tests performed", "", "", "", "", "", "", "", "", "", 
  59.26, 8.278737*^6, 143.366, 19.4, 2.839, 1.525, 1429.813, 49.2, 280.033, 
  6.15, 0.9, 14.2, 10.475, 0.7, 61.04, 0.515}, 
 {"TGO", "Africa", "Togo", "2020-10-15", 1996., 13., 12.714, 51., 0., 0.286, 
  241.1, 1.57, 1.536, 6.16, 0., 0.035, 1.08, "", "", "", "", "", "", "", "", 
  764., 105297., 12.719, 0.092, 843., 0.102, 0.015, 66.3, "tests performed", 
  "", "", "", "", "", "", "", "", "", 59.26, 8.278737*^6, 143.366, 19.4, 
  2.839, 1.525, 1429.813, 49.2, 280.033, 6.15, 0.9, 14.2, 10.475, 0.7, 61.04, 
  0.515}, {"TGO", "Africa", "Togo", "2020-10-16", 2027., 31., 15.143, 51., 
  0., 0.286, 244.844, 3.745, 1.829, 6.16, 0., 0.035, 1.09, "", "", "", "", 
  "", "", "", "", 937., 106234., 12.832, 0.113, 839., 0.101, 0.018, 55.4, 
  "tests performed", "", "", "", "", "", "", "", "", "", 59.26, 8.278737*^6, 
  143.366, 19.4, 2.839, 1.525, 1429.813, 49.2, 280.033, 6.15, 0.9, 14.2, 
  10.475, 0.7, 61.04, 0.515}, {"TGO", "Africa", "Togo", "2020-10-17", 2049., 
  22., 16.286, 51., 0., 0.286, 247.502, 2.657, 1.967, 6.16, 0., 0.035, 1.09, 
  "", "", "", "", "", "", "", "", 1273., 107507., 12.986, 0.154, 851., 0.103, 
  0.019, 52.3, "tests performed", "", "", "", "", "", "", "", "", "", 59.26, 
  8.278737*^6, 143.366, 19.4, 2.839, 1.525, 1429.813, 49.2, 280.033, 6.15, 
  0.9, 14.2, 10.475, 0.7, 61.04, 0.515}, {"TGO", "Africa", "Togo", 
  "2020-10-18", 2057., 8., 16.714, 51., 0., 0.286, 248.468, 0.966, 2.019, 
  6.16, 0., 0.035, 1.09, "", "", "", "", "", "", "", "", 692., 108199., 
  13.07, 0.084, 872., 0.105, 0.019, 52.2, "tests performed", "", "", "", "", 
  "", "", "", "", "", 59.26, 8.278737*^6, 143.366, 19.4, 2.839, 1.525, 
  1429.813, 49.2, 280.033, 6.15, 0.9, 14.2, 10.475, 0.7, 61.04, 0.515}, 
 {"TGO", "Africa", "Togo", "2020-10-19", 2071., 14., 17.429, 51., 0., 0.286, 
  250.159, 1.691, 2.105, 6.16, 0., 0.035, 1.09, "", "", "", "", "", "", "", 
  "", 564., 108763., 13.138, 0.068, 882., 0.107, 0.02, 50.6, 
  "tests performed", "", "", "", "", "", "", "", "", "", 59.26, 8.278737*^6, 
  143.366, 19.4, 2.839, 1.525, 1429.813, 49.2, 280.033, 6.15, 0.9, 14.2, 
  10.475, 0.7, 61.04, 0.515}, {"TGO", "Africa", "Togo", "2020-10-20", 2104., 
  33., 18.857, 51., 0., 0.143, 254.145, 3.986, 2.278, 6.16, 0., 0.017, 1.09, 
  "", "", "", "", "", "", "", "", 1427., 110190., 13.31, 0.172, 927., 0.112, 
  0.02, 49.2, "tests performed", "", "", "", "", "", "", "", "", "", 59.26, 
  8.278737*^6, 143.366, 19.4, 2.839, 1.525, 1429.813, 49.2, 280.033, 6.15, 
  0.9, 14.2, 10.475, 0.7, 61.04, 0.515}, {"TGO", "Africa", "Togo", 
  "2020-10-21", 2120., 16., 19.571, 51., 0., 0., 256.078, 1.933, 2.364, 6.16, 
  0., 0., 1.09, "", "", "", "", "", "", "", "", 772., 110962., 13.403, 0.093, 
  918., 0.111, 0.021, 46.9, "tests performed", "", "", "", "", "", "", "", 
  "", "", 59.26, 8.278737*^6, 143.366, 19.4, 2.839, 1.525, 1429.813, 49.2, 
  280.033, 6.15, 0.9, 14.2, 10.475, 0.7, 61.04, 0.515}, 
 {"TGO", "Africa", "Togo", "2020-10-22", 2139., 19., 20.429, 52., 1., 0.143, 
  258.373, 2.295, 2.468, 6.281, 0.121, 0.017, 1.09, "", "", "", "", "", "", 
  "", "", 1008., 111970., 13.525, 0.122, 953., 0.115, 0.021, 46.6, 
  "tests performed", "", "", "", "", "", "", "", "", "", 59.26, 8.278737*^6, 
  143.366, 19.4, 2.839, 1.525, 1429.813, 49.2, 280.033, 6.15, 0.9, 14.2, 
  10.475, 0.7, 61.04, 0.515}, {"TGO", "Africa", "Togo", "2020-10-23", 2162., 
  23., 19.286, 52., 0., 0.143, 261.151, 2.778, 2.33, 6.281, 0., 0.017, 1.09, 
  "", "", "", "", "", "", "", "", 738., 112708., 13.614, 0.089, 925., 0.112, 
  0.021, 48., "tests performed", "", "", "", "", "", "", "", "", "", 59.26, 
  8.278737*^6, 143.366, 19.4, 2.839, 1.525, 1429.813, 49.2, 280.033, 6.15, 
  0.9, 14.2, 10.475, 0.7, 61.04, 0.515}, {"TGO", "Africa", "Togo", 
  "2020-10-24", 2187., 25., 19.714, 52., 0., 0.143, 264.171, 3.02, 2.381, 
  6.281, 0., 0.017, 1.09, "", "", "", "", "", "", "", "", 1119., 113827., 
  13.749, 0.135, 903., 0.109, 0.022, 45.8, "tests performed", "", "", "", "", 
  "", "", "", "", "", 59.26, 8.278737*^6, 143.366, 19.4, 2.839, 1.525, 
  1429.813, 49.2, 280.033, 6.15, 0.9, 14.2, 10.475, 0.7, 61.04, 0.515}, 
 {"TGO", "Africa", "Togo", "2020-10-25", 2200., 13., 20.429, 52., 0., 0.143, 
  265.741, 1.57, 2.468, 6.281, 0., 0.017, 1.09, "", "", "", "", "", "", "", 
  "", 635., 114462., 13.826, 0.077, 895., 0.108, 0.023, 43.8, 
  "tests performed", "", "", "", "", "", "", "", "", "", 59.26, 8.278737*^6, 
  143.366, 19.4, 2.839, 1.525, 1429.813, 49.2, 280.033, 6.15, 0.9, 14.2, 
  10.475, 0.7, 61.04, 0.515}, {"TGO", "Africa", "Togo", "2020-10-26", 2204., 
  4., 19., 53., 1., 0.286, 266.224, 0.483, 2.295, 6.402, 0.121, 0.035, 1.09, 
  "", "", "", "", "", "", "", "", 453., 114915., 13.881, 0.055, 879., 0.106, 
  0.022, 46.3, "tests performed", "", "", "", "", "", "", "", "", "", 59.26, 
  8.278737*^6, 143.366, 19.4, 2.839, 1.525, 1429.813, 49.2, 280.033, 6.15, 
  0.9, 14.2, 10.475, 0.7, 61.04, 0.515}, {"TGO", "Africa", "Togo", 
  "2020-10-27", 2229., 25., 17.857, 54., 1., 0.429, 269.244, 3.02, 2.157, 
  6.523, 0.121, 0.052, 1.09, "", "", "", "", "", "", "", "", 1051., 115966., 
  14.008, 0.127, 825., 0.1, 0.022, 46.2, "tests performed", "", "", "", "", 
  "", "", "", "", "", 59.26, 8.278737*^6, 143.366, 19.4, 2.839, 1.525, 
  1429.813, 49.2, 280.033, 6.15, 0.9, 14.2, 10.475, 0.7, 61.04, 0.515}, 
 {"TGO", "Africa", "Togo", "2020-10-28", 2238., 9., 16.857, 54., 0., 0.429, 
  270.331, 1.087, 2.036, 6.523, 0., 0.052, 1.09, "", "", "", "", "", "", "", 
  "", 872., 116838., 14.113, 0.105, 839., 0.101, 0.02, 49.8, 
  "tests performed", "", "", "", "", "", "", "", "", "", 59.26, 8.278737*^6, 
  143.366, 19.4, 2.839, 1.525, 1429.813, 49.2, 280.033, 6.15, 0.9, 14.2, 
  10.475, 0.7, 61.04, 0.515}, {"TGO", "Africa", "Togo", "2020-10-29", 2296., 
  58., 22.429, 55., 1., 0.429, 277.337, 7.006, 2.709, 6.644, 0.121, 0.052, 
  1.09, "", "", "", "", "", "", "", "", 1281., 118119., 14.268, 0.155, 878., 
  0.106, 0.026, 39.1, "tests performed", "", "", "", "", "", "", "", "", "", 
  59.26, 8.278737*^6, 143.366, 19.4, 2.839, 1.525, 1429.813, 49.2, 280.033, 
  6.15, 0.9, 14.2, 10.475, 0.7, 61.04, 0.515}, 
 {"TGO", "Africa", "Togo", "2020-10-30", 2312., 16., 21.429, 55., 0., 0.429, 
  279.27, 1.933, 2.588, 6.644, 0., 0.052, 1.09, "", "", "", "", "", "", "", 
  "", 1174., 119293., 14.41, 0.142, 941., 0.114, 0.023, 43.9, 
  "tests performed", "", "", "", "", "", "", "", "", "", 59.26, 8.278737*^6, 
  143.366, 19.4, 2.839, 1.525, 1429.813, 49.2, 280.033, 6.15, 0.9, 14.2, 
  10.475, 0.7, 61.04, 0.515}, {"TGO", "Africa", "Togo", "2020-10-31", 2331., 
  19., 20.571, 57., 2., 0.714, 281.565, 2.295, 2.485, 6.885, 0.242, 0.086, 
  1.09, "", "", "", "", "", "", "", "", 1697., 120990., 14.615, 0.205, 1023., 
  0.124, 0.02, 49.7, "tests performed", "", "", "", "", "", "", "", "", "", 
  59.26, 8.278737*^6, 143.366, 19.4, 2.839, 1.525, 1429.813, 49.2, 280.033, 
  6.15, 0.9, 14.2, 10.475, 0.7, 61.04, 0.515}, 
 {"TGO", "Africa", "Togo", "2020-11-01", 2357., 26., 22.429, 57., 0., 0.714, 
  284.705, 3.141, 2.709, 6.885, 0., 0.086, 1.08, "", "", "", "", "", "", "", 
  "", 915., 121905., 14.725, 0.111, 1063., 0.128, 0.021, 47.4, 
  "tests performed", "", "", "", "", "", "", "", "", "", 59.26, 8.278737*^6, 
  143.366, 19.4, 2.839, 1.525, 1429.813, 49.2, 280.033, 6.15, 0.9, 14.2, 
  10.475, 0.7, 61.04, 0.515}, {"TGO", "Africa", "Togo", "2020-11-02", 2364., 
  7., 22.857, 57., 0., 0.571, 285.551, 0.846, 2.761, 6.885, 0., 0.069, 1.08, 
  "", "", "", "", "", "", "", "", 535., 122440., 14.79, 0.065, 1075., 0.13, 
  0.021, 47., "tests performed", "", "", "", "", "", "", "", "", "", 55.56, 
  8.278737*^6, 143.366, 19.4, 2.839, 1.525, 1429.813, 49.2, 280.033, 6.15, 
  0.9, 14.2, 10.475, 0.7, 61.04, 0.515}, {"TGO", "Africa", "Togo", 
  "2020-11-03", 2381., 17., 21.714, 57., 0., 0.429, 287.604, 2.053, 2.623, 
  6.885, 0., 0.052, 1.08, "", "", "", "", "", "", "", "", 1581., 124021., 
  14.981, 0.191, 1151., 0.139, 0.019, 53., "tests performed", "", "", "", "", 
  "", "", "", "", "", 55.56, 8.278737*^6, 143.366, 19.4, 2.839, 1.525, 
  1429.813, 49.2, 280.033, 6.15, 0.9, 14.2, 10.475, 0.7, 61.04, 0.515}, 
 {"TGO", "Africa", "Togo", "2020-11-04", 2406., 25., 24., 57., 0., 0.429, 
  290.624, 3.02, 2.899, 6.885, 0., 0.052, 1.08, "", "", "", "", "", "", "", 
  "", 1245., 125266., 15.131, 0.15, 1204., 0.145, 0.02, 50.2, 
  "tests performed", "", "", "", "", "", "", "", "", "", 55.56, 8.278737*^6, 
  143.366, 19.4, 2.839, 1.525, 1429.813, 49.2, 280.033, 6.15, 0.9, 14.2, 
  10.475, 0.7, 61.04, 0.515}, {"TGO", "Africa", "Togo", "2020-11-05", 2442., 
  36., 20.857, 57., 0., 0.286, 294.973, 4.348, 2.519, 6.885, 0., 0.035, 1.08, 
  "", "", "", "", "", "", "", "", 886., 126152., 15.238, 0.107, 1148., 0.139, 
  0.018, 55., "tests performed", "", "", "", "", "", "", "", "", "", 55.56, 
  8.278737*^6, 143.366, 19.4, 2.839, 1.525, 1429.813, 49.2, 280.033, 6.15, 
  0.9, 14.2, 10.475, 0.7, 61.04, 0.515}, {"TGO", "Africa", "Togo", 
  "2020-11-06", 2460., 18., 21.143, 57., 0., 0.286, 297.147, 2.174, 2.554, 
  6.885, 0., 0.035, 1.08, "", "", "", "", "", "", "", "", 717., 126869., 
  15.325, 0.087, 1082., 0.131, 0.02, 51.2, "tests performed", "", "", "", "", 
  "", "", "", "", "", 55.56, 8.278737*^6, 143.366, 19.4, 2.839, 1.525, 
  1429.813, 49.2, 280.033, 6.15, 0.9, 14.2, 10.475, 0.7, 61.04, 0.515}, 
 {"TGO", "Africa", "Togo", "2020-11-07", 2483., 23., 21.714, 57., 0., 0., 
  299.925, 2.778, 2.623, 6.885, 0., 0., 1.07, "", "", "", "", "", "", "", "", 
  1056., 127925., 15.452, 0.128, 991., 0.12, 0.022, 45.6, "tests performed", 
  "", "", "", "", "", "", "", "", "", 55.56, 8.278737*^6, 143.366, 19.4, 
  2.839, 1.525, 1429.813, 49.2, 280.033, 6.15, 0.9, 14.2, 10.475, 0.7, 61.04, 
  0.515}, {"TGO", "Africa", "Togo", "2020-11-08", 2516., 33., 22.714, 57., 
  0., 0., 303.911, 3.986, 2.744, 6.885, 0., 0., 1.07, "", "", "", "", "", "", 
  "", "", 849., 128774., 15.555, 0.103, 981., 0.118, 0.023, 43.2, 
  "tests performed", "", "", "", "", "", "", "", "", "", 55.56, 8.278737*^6, 
  143.366, 19.4, 2.839, 1.525, 1429.813, 49.2, 280.033, 6.15, 0.9, 14.2, 
  10.475, 0.7, 61.04, 0.515}, {"TGO", "Africa", "Togo", "2020-11-09", 2523., 
  7., 22.714, 57., 0., 0., 304.757, 0.846, 2.744, 6.885, 0., 0., 1.07, "", 
  "", "", "", "", "", "", "", 547., 129321., 15.621, 0.066, 983., 0.119, 
  0.023, 43.3, "tests performed", "", "", "", "", "", "", "", "", "", 55.56, 
  8.278737*^6, 143.366, 19.4, 2.839, 1.525, 1429.813, 49.2, 280.033, 6.15, 
  0.9, 14.2, 10.475, 0.7, 61.04, 0.515}, {"TGO", "Africa", "Togo", 
  "2020-11-10", 2558., 35., 25.286, 57., 0., 0., 308.984, 4.228, 3.054, 
  6.885, 0., 0., 1.07, "", "", "", "", "", "", "", "", 1515., 130836., 
  15.804, 0.183, 974., 0.118, 0.026, 38.5, "tests performed", "", "", "", "", 
  "", "", "", "", "", 55.56, 8.278737*^6, 143.366, 19.4, 2.839, 1.525, 
  1429.813, 49.2, 280.033, 6.15, 0.9, 14.2, 10.475, 0.7, 61.04, 0.515}, 
 {"TGO", "Africa", "Togo", "2020-11-11", 2593., 35., 26.714, 59., 2., 0.286, 
  313.212, 4.228, 3.227, 7.127, 0.242, 0.035, 1.07, "", "", "", "", "", "", 
  "", "", 864., 131700., 15.908, 0.104, 919., 0.111, 0.029, 34.4, 
  "tests performed", "", "", "", "", "", "", "", "", "", 55.56, 8.278737*^6, 
  143.366, 19.4, 2.839, 1.525, 1429.813, 49.2, 280.033, 6.15, 0.9, 14.2, 
  10.475, 0.7, 61.04, 0.515}, {"TGO", "Africa", "Togo", "2020-11-12", 2605., 
  12., 23.286, 60., 1., 0.429, 314.662, 1.449, 2.813, 7.247, 0.121, 0.052, 
  1.06, "", "", "", "", "", "", "", "", 730., 132430., 15.996, 0.088, 897., 
  0.108, 0.026, 38.5, "tests performed", "", "", "", "", "", "", "", "", "", 
  55.56, 8.278737*^6, 143.366, 19.4, 2.839, 1.525, 1429.813, 49.2, 280.033, 
  6.15, 0.9, 14.2, 10.475, 0.7, 61.04, 0.515}, 
 {"TGO", "Africa", "Togo", "2020-11-13", 2627., 22., 23.857, 60., 0., 0.429, 
  317.319, 2.657, 2.882, 7.247, 0., 0.052, 1.06, "", "", "", "", "", "", "", 
  "", 1110., 133540., 16.13, 0.134, 953., 0.115, 0.025, 39.9, 
  "tests performed", "", "", "", "", "", "", "", "", "", 55.56, 8.278737*^6, 
  143.366, 19.4, 2.839, 1.525, 1429.813, 49.2, 280.033, 6.15, 0.9, 14.2, 
  10.475, 0.7, 61.04, 0.515}, {"TGO", "Africa", "Togo", "2020-11-14", 2651., 
  24., 24., 61., 1., 0.571, 320.218, 2.899, 2.899, 7.368, 0.121, 0.069, 1.06, 
  "", "", "", "", "", "", "", "", 1265., 134805., 16.283, 0.153, 983., 0.119, 
  0.024, 41., "tests performed", "", "", "", "", "", "", "", "", "", 55.56, 
  8.278737*^6, 143.366, 19.4, 2.839, 1.525, 1429.813, 49.2, 280.033, 6.15, 
  0.9, 14.2, 10.475, 0.7, 61.04, 0.515}, {"TGO", "Africa", "Togo", 
  "2020-11-15", 2675., 24., 22.714, 61., 0., 0.571, 323.117, 2.899, 2.744, 
  7.368, 0., 0.069, 1.06, "", "", "", "", "", "", "", "", 954., 135759., 
  16.399, 0.115, 998., 0.121, 0.023, 43.9, "tests performed", "", "", "", "", 
  "", "", "", "", "", 55.56, 8.278737*^6, 143.366, 19.4, 2.839, 1.525, 
  1429.813, 49.2, 280.033, 6.15, 0.9, 14.2, 10.475, 0.7, 61.04, 0.515}, 
 {"TGO", "Africa", "Togo", "2020-11-16", 2693., 18., 24.286, 61., 0., 0.571, 
  325.291, 2.174, 2.934, 7.368, 0., 0.069, 1.06, "", "", "", "", "", "", "", 
  "", 795., 136554., 16.495, 0.096, 1033., 0.125, 0.024, 42.5, 
  "tests performed", "", "", "", "", "", "", "", "", "", 55.56, 8.278737*^6, 
  143.366, 19.4, 2.839, 1.525, 1429.813, 49.2, 280.033, 6.15, 0.9, 14.2, 
  10.475, 0.7, 61.04, 0.515}, {"TGO", "Africa", "Togo", "2020-11-17", 2722., 
  29., 23.429, 62., 1., 0.714, 328.794, 3.503, 2.83, 7.489, 0.121, 0.086, 
  1.05, "", "", "", "", "", "", "", "", 1368., 137922., 16.66, 0.165, 1012., 
  0.122, 0.023, 43.2, "tests performed", "", "", "", "", "", "", "", "", "", 
  55.56, 8.278737*^6, 143.366, 19.4, 2.839, 1.525, 1429.813, 49.2, 280.033, 
  6.15, 0.9, 14.2, 10.475, 0.7, 61.04, 0.515}, 
 {"TGO", "Africa", "Togo", "2020-11-18", 2752., 30., 22.714, 63., 1., 0.571, 
  332.418, 3.624, 2.744, 7.61, 0.121, 0.069, 1.05, "", "", "", "", "", "", 
  "", "", 892., 138814., 16.768, 0.108, 1016., 0.123, 0.022, 44.7, 
  "tests performed", "", "", "", "", "", "", "", "", "", 55.56, 8.278737*^6, 
  143.366, 19.4, 2.839, 1.525, 1429.813, 49.2, 280.033, 6.15, 0.9, 14.2, 
  10.475, 0.7, 61.04, 0.515}, {"TGO", "Africa", "Togo", "2020-11-19", 2771., 
  19., 23.714, 63., 0., 0.429, 334.713, 2.295, 2.864, 7.61, 0., 0.052, 1.05, 
  "", "", "", "", "", "", "", "", 1192., 140006., 16.912, 0.144, 1082., 
  0.131, 0.022, 45.6, "tests performed", "", "", "", "", "", "", "", "", "", 
  55.56, 8.278737*^6, 143.366, 19.4, 2.839, 1.525, 1429.813, 49.2, 280.033, 
  6.15, 0.9, 14.2, 10.475, 0.7, 61.04, 0.515}, 
 {"TGO", "Africa", "Togo", "2020-11-20", 2796., 25., 24.143, 64., 1., 0.571, 
  337.733, 3.02, 2.916, 7.731, 0.121, 0.069, 1.05, "", "", "", "", "", "", 
  "", "", 916., 140922., 17.022, 0.111, 1055., 0.127, 0.023, 43.7, 
  "tests performed", "", "", "", "", "", "", "", "", "", 55.56, 8.278737*^6, 
  143.366, 19.4, 2.839, 1.525, 1429.813, 49.2, 280.033, 6.15, 0.9, 14.2, 
  10.475, 0.7, 61.04, 0.515}, {"TGO", "Africa", "Togo", "2020-11-21", 2829., 
  33., 25.429, 64., 0., 0.429, 341.719, 3.986, 3.072, 7.731, 0., 0.052, 1.05, 
  "", "", "", "", "", "", "", "", 1335., 142257., 17.183, 0.161, 1065., 
  0.129, 0.024, 41.9, "tests performed", "", "", "", "", "", "", "", "", "", 
  55.56, 8.278737*^6, 143.366, 19.4, 2.839, 1.525, 1429.813, 49.2, 280.033, 
  6.15, 0.9, 14.2, 10.475, 0.7, 61.04, 0.515}, 
 {"TGO", "Africa", "Togo", "2020-11-22", 2843., 14., 24., 64., 0., 0.429, 
  343.41, 1.691, 2.899, 7.731, 0., 0.052, 1.05, "", "", "", "", "", "", "", 
  "", 628., 142885., 17.259, 0.076, 1018., 0.123, 0.024, 42.4, 
  "tests performed", "", "", "", "", "", "", "", "", "", 55.56, 8.278737*^6, 
  143.366, 19.4, 2.839, 1.525, 1429.813, 49.2, 280.033, 6.15, 0.9, 14.2, 
  10.475, 0.7, 61.04, 0.515}, {"TGO", "Africa", "Togo", "2020-11-23", 2854., 
  11., 23., 64., 0., 0.429, 344.739, 1.329, 2.778, 7.731, 0., 0.052, 1.04, 
  "", "", "", "", "", "", "", "", 604., 143489., 17.332, 0.073, 991., 0.12, 
  0.023, 43.1, "tests performed", "", "", "", "", "", "", "", "", "", 55.56, 
  8.278737*^6, 143.366, 19.4, 2.839, 1.525, 1429.813, 49.2, 280.033, 6.15, 
  0.9, 14.2, 10.475, 0.7, 61.04, 0.515}, {"TGO", "Africa", "Togo", 
  "2020-11-24", 2872., 18., 21.429, 64., 0., 0.286, 346.913, 2.174, 2.588, 
  7.731, 0., 0.035, 1.04, "", "", "", "", "", "", "", "", 965., 144454., 
  17.449, 0.117, 933., 0.113, 0.023, 43.5, "tests performed", "", "", "", "", 
  "", "", "", "", "", 55.56, 8.278737*^6, 143.366, 19.4, 2.839, 1.525, 
  1429.813, 49.2, 280.033, 6.15, 0.9, 14.2, 10.475, 0.7, 61.04, 0.515}, 
 {"TGO", "Africa", "Togo", "2020-11-25", 2889., 17., 19.571, 64., 0., 0.143, 
  348.966, 2.053, 2.364, 7.731, 0., 0.017, 1.04, "", "", "", "", "", "", "", 
  "", 1256., 145710., 17.601, 0.152, 985., 0.119, 0.02, 50.3, 
  "tests performed", "", "", "", "", "", "", "", "", "", 55.56, 8.278737*^6, 
  143.366, 19.4, 2.839, 1.525, 1429.813, 49.2, 280.033, 6.15, 0.9, 14.2, 
  10.475, 0.7, 61.04, 0.515}, {"TGO", "Africa", "Togo", "2020-11-26", 2904., 
  15., 19., 64., 0., 0.143, 350.778, 1.812, 2.295, 7.731, 0., 0.017, 1.04, 
  "", "", "", "", "", "", "", "", 736., 146446., 17.689, 0.089, 920., 0.111, 
  0.021, 48.4, "tests performed", "", "", "", "", "", "", "", "", "", 55.56, 
  8.278737*^6, 143.366, 19.4, 2.839, 1.525, 1429.813, 49.2, 280.033, 6.15, 
  0.9, 14.2, 10.475, 0.7, 61.04, 0.515}, {"TGO", "Africa", "Togo", 
  "2020-11-27", 2926., 22., 18.571, 64., 0., 0., 353.436, 2.657, 2.243, 
  7.731, 0., 0., 1.04, "", "", "", "", "", "", "", "", 1023., 147469., 
  17.813, 0.124, 935., 0.113, 0.02, 50.3, "tests performed", "", "", "", "", 
  "", "", "", "", "", 55.56, 8.278737*^6, 143.366, 19.4, 2.839, 1.525, 
  1429.813, 49.2, 280.033, 6.15, 0.9, 14.2, 10.475, 0.7, 61.04, 0.515}, 
 {"TGO", "Africa", "Togo", "2020-11-28", 2946., 20., 16.714, 64., 0., 0., 
  355.851, 2.416, 2.019, 7.731, 0., 0., 1.05, "", "", "", "", "", "", "", "", 
  1032., 148501., 17.938, 0.125, 892., 0.108, 0.019, 53.4, "tests performed", 
  "", "", "", "", "", "", "", "", "", 55.56, 8.278737*^6, 143.366, 19.4, 
  2.839, 1.525, 1429.813, 49.2, 280.033, 6.15, 0.9, 14.2, 10.475, 0.7, 61.04, 
  0.515}, {"TGO", "Africa", "Togo", "2020-11-29", 2962., 16., 17., 64., 0., 
  0., 357.784, 1.933, 2.053, 7.731, 0., 0., 1.05, "", "", "", "", "", "", "", 
  "", 668., 149169., 18.018, 0.081, 898., 0.108, 0.019, 52.8, 
  "tests performed", "", "", "", "", "", "", "", "", "", 55.56, 8.278737*^6, 
  143.366, 19.4, 2.839, 1.525, 1429.813, 49.2, 280.033, 6.15, 0.9, 14.2, 
  10.475, 0.7, 61.04, 0.515}, {"TGO", "Africa", "Togo", "2020-11-30", 2974., 
  12., 17.143, 64., 0., 0., 359.234, 1.449, 2.071, 7.731, 0., 0., 1.05, "", 
  "", "", "", "", "", "", "", 969., 150138., 18.135, 0.117, 950., 0.115, 
  0.018, 55.4, "tests performed", "", "", "", "", "", "", "", "", "", 55.56, 
  8.278737*^6, 143.366, 19.4, 2.839, 1.525, 1429.813, 49.2, 280.033, 6.15, 
  0.9, 14.2, 10.475, 0.7, 61.04, 0.515}, {"TGO", "Africa", "Togo", 
  "2020-12-01", 2997., 23., 17.857, 64., 0., 0., 362.012, 2.778, 2.157, 
  7.731, 0., 0., 1.05, "", "", "", "", "", "", "", "", 1347., 151485., 
  18.298, 0.163, 1004., 0.121, 0.018, 56.2, "tests performed", "", "", "", 
  "", "", "", "", "", "", 55.56, 8.278737*^6, 143.366, 19.4, 2.839, 1.525, 
  1429.813, 49.2, 280.033, 6.15, 0.9, 14.2, 10.475, 0.7, 61.04, 0.515}, 
 {"TGO", "Africa", "Togo", "2020-12-02", 3014., 17., 17.857, 65., 1., 0.143, 
  364.065, 2.053, 2.157, 7.851, 0.121, 0.017, 1.05, "", "", "", "", "", "", 
  "", "", 863., 152348., 18.402, 0.104, 948., 0.115, 0.019, 53.1, 
  "tests performed", "", "", "", "", "", "", "", "", "", 55.56, 8.278737*^6, 
  143.366, 19.4, 2.839, 1.525, 1429.813, 49.2, 280.033, 6.15, 0.9, 14.2, 
  10.475, 0.7, 61.04, 0.515}, {"TGO", "Africa", "Togo", "2020-12-03", 3039., 
  25., 19.286, 65., 0., 0.143, 367.085, 3.02, 2.33, 7.851, 0., 0.017, 1.06, 
  "", "", "", "", "", "", "", "", 729., 153077., 18.49, 0.088, 947., 0.114, 
  0.02, 49.1, "tests performed", "", "", "", "", "", "", "", "", "", 55.56, 
  8.278737*^6, 143.366, 19.4, 2.839, 1.525, 1429.813, 49.2, 280.033, 6.15, 
  0.9, 14.2, 10.475, 0.7, 61.04, 0.515}, {"TGO", "Africa", "Togo", 
  "2020-12-04", 3051., 12., 17.857, 65., 0., 0.143, 368.534, 1.449, 2.157, 
  7.851, 0., 0.017, 1.06, "", "", "", "", "", "", "", "", 987., 154064., 
  18.61, 0.119, 942., 0.114, 0.019, 52.8, "tests performed", "", "", "", "", 
  "", "", "", "", "", 55.56, 8.278737*^6, 143.366, 19.4, 2.839, 1.525, 
  1429.813, 49.2, 280.033, 6.15, 0.9, 14.2, 10.475, 0.7, 61.04, 0.515}, 
 {"TGO", "Africa", "Togo", "2020-12-05", 3051., 0., 15., 65., 0., 0.143, 
  368.534, 0., 1.812, 7.851, 0., 0.017, 1.06, "", "", "", "", "", "", "", "", 
  1156., 155220., 18.749, 0.14, 960., 0.116, 0.016, 64., "tests performed", 
  "", "", "", "", "", "", "", "", "", 55.56, 8.278737*^6, 143.366, 19.4, 
  2.839, 1.525, 1429.813, 49.2, 280.033, 6.15, 0.9, 14.2, 10.475, 0.7, 61.04, 
  0.515}, {"TGO", "Africa", "Togo", "2020-12-06", 3095., 44., 19., 65., 0., 
  0.143, 373.849, 5.315, 2.295, 7.851, 0., 0.017, 1.07, "", "", "", "", "", 
  "", "", "", 671., 155891., 18.83, 0.081, 960., 0.116, 0.02, 50.5, 
  "tests performed", "", "", "", "", "", "", "", "", "", 55.56, 8.278737*^6, 
  143.366, 19.4, 2.839, 1.525, 1429.813, 49.2, 280.033, 6.15, 0.9, 14.2, 
  10.475, 0.7, 61.04, 0.515}, {"TGO", "Africa", "Togo", "2020-12-07", 3111., 
  16., 19.571, 65., 0., 0.143, 375.782, 1.933, 2.364, 7.851, 0., 0.017, 1.07, 
  "", "", "", "", "", "", "", "", 595., 156486., 18.902, 0.072, 907., 0.11, 
  0.022, 46.3, "tests performed", "", "", "", "", "", "", "", "", "", 55.56, 
  8.278737*^6, 143.366, 19.4, 2.839, 1.525, 1429.813, 49.2, 280.033, 6.15, 
  0.9, 14.2, 10.475, 0.7, 61.04, 0.515}, {"TGO", "Africa", "Togo", 
  "2020-12-08", 3132., 21., 19.286, 65., 0., 0.143, 378.319, 2.537, 2.33, 
  7.851, 0., 0.017, 1.07, "", "", "", "", "", "", "", "", 1122., 157608., 
  19.038, 0.136, 875., 0.106, 0.022, 45.4, "tests performed", "", "", "", "", 
  "", "", "", "", "", 61.11, 8.278737*^6, 143.366, 19.4, 2.839, 1.525, 
  1429.813, 49.2, 280.033, 6.15, 0.9, 14.2, 10.475, 0.7, 61.04, 0.515}, 
 {"TGO", "Africa", "Togo", "2020-12-09", 3151., 19., 19.571, 65., 0., 0., 
  380.614, 2.295, 2.364, 7.851, 0., 0., 1.07, "", "", "", "", "", "", "", "", 
  741., 158349., 19.127, 0.09, 857., 0.104, 0.023, 43.8, "tests performed", 
  "", "", "", "", "", "", "", "", "", 61.11, 8.278737*^6, 143.366, 19.4, 
  2.839, 1.525, 1429.813, 49.2, 280.033, 6.15, 0.9, 14.2, 10.475, 0.7, 61.04, 
  0.515}, {"TGO", "Africa", "Togo", "2020-12-10", 3182., 31., 20.429, 66., 
  1., 0.143, 384.358, 3.745, 2.468, 7.972, 0.121, 0.017, 1.07, "", "", "", 
  "", "", "", "", "", 918., 159267., 19.238, 0.111, 884., 0.107, 0.023, 43.3, 
  "tests performed", "", "", "", "", "", "", "", "", "", 61.11, 8.278737*^6, 
  143.366, 19.4, 2.839, 1.525, 1429.813, 49.2, 280.033, 6.15, 0.9, 14.2, 
  10.475, 0.7, 61.04, 0.515}, {"TGO", "Africa", "Togo", "2020-12-11", 3202., 
  20., 21.571, 66., 0., 0.143, 386.774, 2.416, 2.606, 7.972, 0., 0.017, 1.07, 
  "", "", "", "", "", "", "", "", 818., 160085., 19.337, 0.099, 860., 0.104, 
  0.025, 39.9, "tests performed", "", "", "", "", "", "", "", "", "", 61.11, 
  8.278737*^6, 143.366, 19.4, 2.839, 1.525, 1429.813, 49.2, 280.033, 6.15, 
  0.9, 14.2, 10.475, 0.7, 61.04, 0.515}, {"TGO", "Africa", "Togo", 
  "2020-12-12", 3221., 19., 24.286, 66., 0., 0.143, 389.069, 2.295, 2.934, 
  7.972, 0., 0.017, 1.08, "", "", "", "", "", "", "", "", 1304., 161389., 
  19.494, 0.158, 881., 0.106, 0.028, 36.3, "tests performed", "", "", "", "", 
  "", "", "", "", "", 61.11, 8.278737*^6, 143.366, 19.4, 2.839, 1.525, 
  1429.813, 49.2, 280.033, 6.15, 0.9, 14.2, 10.475, 0.7, 61.04, 0.515}, 
 {"TGO", "Africa", "Togo", "2020-12-13", 3251., 30., 22.286, 66., 0., 0.143, 
  392.693, 3.624, 2.692, 7.972, 0., 0.017, 1.08, "", "", "", "", "", "", "", 
  "", 651., 162040., 19.573, 0.079, 878., 0.106, 0.025, 39.4, 
  "tests performed", "", "", "", "", "", "", "", "", "", 61.11, 8.278737*^6, 
  143.366, 19.4, 2.839, 1.525, 1429.813, 49.2, 280.033, 6.15, 0.9, 14.2, 
  10.475, 0.7, 61.04, 0.515}, {"TGO", "Africa", "Togo", "2020-12-14", 3266., 
  15., 22.143, 66., 0., 0.143, 394.505, 1.812, 2.675, 7.972, 0., 0.017, 1.08, 
  "", "", "", "", "", "", "", "", 648., 162688., 19.651, 0.078, 886., 0.107, 
  0.025, 40., "tests performed", "", "", "", "", "", "", "", "", "", 61.11, 
  8.278737*^6, 143.366, 19.4, 2.839, 1.525, 1429.813, 49.2, 280.033, 6.15, 
  0.9, 14.2, 10.475, 0.7, 61.04, 0.515}, {"TGO", "Africa", "Togo", 
  "2020-12-15", 3295., 29., 23.286, 66., 0., 0.143, 398.008, 3.503, 2.813, 
  7.972, 0., 0.017, 1.08, "", "", "", "", "", "", "", "", 1392., 164080., 
  19.819, 0.168, 925., 0.112, 0.025, 39.7, "tests performed", "", "", "", "", 
  "", "", "", "", "", 61.11, 8.278737*^6, 143.366, 19.4, 2.839, 1.525, 
  1429.813, 49.2, 280.033, 6.15, 0.9, 14.2, 10.475, 0.7, 61.04, 0.515}, 
 {"TGO", "Africa", "Togo", "2020-12-16", 3315., 20., 23.429, 66., 0., 0.143, 
  400.423, 2.416, 2.83, 7.972, 0., 0.017, 1.08, "", "", "", "", "", "", "", 
  "", 743., 164823., 19.909, 0.09, 925., 0.112, 0.025, 39.5, 
  "tests performed", "", "", "", "", "", "", "", "", "", 61.11, 8.278737*^6, 
  143.366, 19.4, 2.839, 1.525, 1429.813, 49.2, 280.033, 6.15, 0.9, 14.2, 
  10.475, 0.7, 61.04, 0.515}, {"TGO", "Africa", "Togo", "2020-12-17", 3330., 
  15., 21.143, 66., 0., 0., 402.235, 1.812, 2.554, 7.972, 0., 0., 1.08, "", 
  "", "", "", "", "", "", "", 988., 165811., 20.029, 0.119, 935., 0.113, 
  0.023, 44.2, "tests performed", "", "", "", "", "", "", "", "", "", 61.11, 
  8.278737*^6, 143.366, 19.4, 2.839, 1.525, 1429.813, 49.2, 280.033, 6.15, 
  0.9, 14.2, 10.475, 0.7, 61.04, 0.515}, {"TGO", "Africa", "Togo", 
  "2020-12-18", 3350., 20., 21.143, 66., 0., 0., 404.651, 2.416, 2.554, 
  7.972, 0., 0., 1.08, "", "", "", "", "", "", "", "", 1074., 166885., 
  20.158, 0.13, 971., 0.117, 0.022, 45.9, "tests performed", "", "", "", "", 
  "", "", "", "", "", 61.11, 8.278737*^6, 143.366, 19.4, 2.839, 1.525, 
  1429.813, 49.2, 280.033, 6.15, 0.9, 14.2, 10.475, 0.7, 61.04, 0.515}, 
 {"TGO", "Africa", "Togo", "2020-12-19", 3396., 46., 25., 66., 0., 0., 
  410.207, 5.556, 3.02, 7.972, 0., 0., 1.09, "", "", "", "", "", "", "", "", 
  1284., 168169., 20.313, 0.155, 969., 0.117, 0.026, 38.8, "tests performed", 
  "", "", "", "", "", "", "", "", "", 61.11, 8.278737*^6, 143.366, 19.4, 
  2.839, 1.525, 1429.813, 49.2, 280.033, 6.15, 0.9, 14.2, 10.475, 0.7, 61.04, 
  0.515}, {"TGO", "Africa", "Togo", "2020-12-20", 3416., 20., 23.571, 66., 
  0., 0., 412.623, 2.416, 2.847, 7.972, 0., 0., 1.09, "", "", "", "", "", "", 
  "", "", 672., 168841., 20.395, 0.081, 972., 0.117, 0.024, 41.2, 
  "tests performed", "", "", "", "", "", "", "", "", "", 66.67, 8.278737*^6, 
  143.366, 19.4, 2.839, 1.525, 1429.813, 49.2, 280.033, 6.15, 0.9, 14.2, 
  10.475, 0.7, 61.04, 0.515}, {"TGO", "Africa", "Togo", "2020-12-21", 3436., 
  20., 24.286, 66., 0., 0., 415.039, 2.416, 2.934, 7.972, 0., 0., 1.09, "", 
  "", "", "", "", "", "", "", 789., 169630., 20.49, 0.095, 992., 0.12, 0.024, 
  40.8, "tests performed", "", "", "", "", "", "", "", "", "", 66.67, 
  8.278737*^6, 143.366, 19.4, 2.839, 1.525, 1429.813, 49.2, 280.033, 6.15, 
  0.9, 14.2, 10.475, 0.7, 61.04, 0.515}, {"TGO", "Africa", "Togo", 
  "2020-12-22", 3467., 31., 24.571, 66., 0., 0., 418.784, 3.745, 2.968, 
  7.972, 0., 0., 1.09, "", "", "", "", "", "", "", "", 1269., 170899., 
  20.643, 0.153, 974., 0.118, 0.025, 39.6, "tests performed", "", "", "", "", 
  "", "", "", "", "", 66.67, 8.278737*^6, 143.366, 19.4, 2.839, 1.525, 
  1429.813, 49.2, 280.033, 6.15, 0.9, 14.2, 10.475, 0.7, 61.04, 0.515}, 
 {"TGO", "Africa", "Togo", "2020-12-23", 3494., 27., 25.571, 68., 2., 0.286, 
  422.045, 3.261, 3.089, 8.214, 0.242, 0.035, 1.09, "", "", "", "", "", "", 
  "", "", 896., 171795., 20.751, 0.108, 996., 0.12, 0.026, 39., 
  "tests performed", "", "", "", "", "", "", "", "", "", 66.67, 8.278737*^6, 
  143.366, 19.4, 2.839, 1.525, 1429.813, 49.2, 280.033, 6.15, 0.9, 14.2, 
  10.475, 0.7, 61.04, 0.515}, {"TGO", "Africa", "Togo", "2020-12-24", 3520., 
  26., 27.143, 68., 0., 0.286, 425.186, 3.141, 3.279, 8.214, 0., 0.035, 1.09, 
  "", "", "", "", "", "", "", "", 1147., 172942., 20.89, 0.139, 1019., 0.123, 
  0.027, 37.5, "tests performed", "", "", "", "", "", "", "", "", "", 66.67, 
  8.278737*^6, 143.366, 19.4, 2.839, 1.525, 1429.813, 49.2, 280.033, 6.15, 
  0.9, 14.2, 10.475, 0.7, 61.04, 0.515}, {"TGO", "Africa", "Togo", 
  "2020-12-25", 3546., 26., 28., 68., 0., 0.286, 428.326, 3.141, 3.382, 
  8.214, 0., 0.035, 1.09, "", "", "", "", "", "", "", "", 1219., 174161., 
  21.037, 0.147, 1039., 0.126, 0.027, 37.1, "tests performed", "", "", "", 
  "", "", "", "", "", "", 66.67, 8.278737*^6, 143.366, 19.4, 2.839, 1.525, 
  1429.813, 49.2, 280.033, 6.15, 0.9, 14.2, 10.475, 0.7, 61.04, 0.515}, 
 {"TGO", "Africa", "Togo", "2020-12-26", 3555., 9., 22.714, 68., 0., 0.286, 
  429.413, 1.087, 2.744, 8.214, 0., 0.035, 1.09, "", "", "", "", "", "", "", 
  "", 756., 174917., 21.128, 0.091, 964., 0.116, 0.024, 42.4, 
  "tests performed", "", "", "", "", "", "", "", "", "", 66.67, 8.278737*^6, 
  143.366, 19.4, 2.839, 1.525, 1429.813, 49.2, 280.033, 6.15, 0.9, 14.2, 
  10.475, 0.7, 61.04, 0.515}, {"TGO", "Africa", "Togo", "2020-12-27", 3555., 
  0., 19.857, 68., 0., 0.286, 429.413, 0., 2.399, 8.214, 0., 0.035, 1.09, "", 
  "", "", "", "", "", "", "", 596., 175513., 21.2, 0.072, 953., 0.115, 0.021, 
  48., "tests performed", "", "", "", "", "", "", "", "", "", 66.67, 
  8.278737*^6, 143.366, 19.4, 2.839, 1.525, 1429.813, 49.2, 280.033, 6.15, 
  0.9, 14.2, 10.475, 0.7, 61.04, 0.515}, {"TGO", "Africa", "Togo", 
  "2020-12-28", 3576., 21., 20., 68., 0., 0.286, 431.95, 2.537, 2.416, 8.214, 
  0., 0.035, 1.1, "", "", "", "", "", "", "", "", 765., 176278., 21.293, 
  0.092, 950., 0.115, 0.021, 47.5, "tests performed", "", "", "", "", "", "", 
  "", "", "", 66.67, 8.278737*^6, 143.366, 19.4, 2.839, 1.525, 1429.813, 
  49.2, 280.033, 6.15, 0.9, 14.2, 10.475, 0.7, 61.04, 0.515}, 
 {"TGO", "Africa", "Togo", "2020-12-29", 3604., 28., 19.571, 68., 0., 0.286, 
  435.332, 3.382, 2.364, 8.214, 0., 0.035, 1.1, "", "", "", "", "", "", "", 
  "", 1284., 177562., 21.448, 0.155, 952., 0.115, 0.021, 48.6, 
  "tests performed", "", "", "", "", "", "", "", "", "", 66.67, 8.278737*^6, 
  143.366, 19.4, 2.839, 1.525, 1429.813, 49.2, 280.033, 6.15, 0.9, 14.2, 
  10.475, 0.7, 61.04, 0.515}, {"TGO", "Africa", "Togo", "2020-12-30", 3611., 
  7., 16.714, 68., 0., 0., 436.178, 0.846, 2.019, 8.214, 0., 0., 1.11, "", 
  "", "", "", "", "", "", "", 768., 178330., 21.541, 0.093, 934., 0.113, 
  0.018, 55.9, "tests performed", "", "", "", "", "", "", "", "", "", 66.67, 
  8.278737*^6, 143.366, 19.4, 2.839, 1.525, 1429.813, 49.2, 280.033, 6.15, 
  0.9, 14.2, 10.475, 0.7, 61.04, 0.515}, {"TGO", "Africa", "Togo", 
  "2020-12-31", 3633., 22., 16.143, 68., 0., 0., 438.835, 2.657, 1.95, 8.214, 
  0., 0., 1.11, "", "", "", "", "", "", "", "", 841., 179171., 21.642, 0.102, 
  890., 0.108, 0.018, 55.1, "tests performed", "", "", "", "", "", "", "", 
  "", "", 66.67, 8.278737*^6, 143.366, 19.4, 2.839, 1.525, 1429.813, 49.2, 
  280.033, 6.15, 0.9, 14.2, 10.475, 0.7, 61.04, 0.515}, 
 {"TGO", "Africa", "Togo", "2021-01-01", 3662., 29., 16.571, 68., 0., 0., 
  442.338, 3.503, 2.002, 8.214, 0., 0., 1.12, "", "", "", "", "", "", "", "", 
  1405., 180576., 21.812, 0.17, 916., 0.111, 0.018, 55.3, "tests performed", 
  "", "", "", "", "", "", "", "", "", 66.67, 8.278737*^6, 143.366, 19.4, 
  2.839, 1.525, 1429.813, 49.2, 280.033, 6.15, 0.9, 14.2, 10.475, 0.7, 61.04, 
  0.515}, {"TGO", "Africa", "Togo", "2021-01-02", 3683., 21., 18.286, 68., 
  0., 0., 444.875, 2.537, 2.209, 8.214, 0., 0., 1.12, "", "", "", "", "", "", 
  "", "", 509., 181085., 21.874, 0.061, 881., 0.106, 0.021, 48.2, 
  "tests performed", "", "", "", "", "", "", "", "", "", 66.67, 8.278737*^6, 
  143.366, 19.4, 2.839, 1.525, 1429.813, 49.2, 280.033, 6.15, 0.9, 14.2, 
  10.475, 0.7, 61.04, 0.515}, {"TGO", "Africa", "Togo", "2021-01-03", 3702., 
  19., 21., 68., 0., 0., 447.17, 2.295, 2.537, 8.214, 0., 0., 1.13, "", "", 
  "", "", "", "", "", "", 700., 181785., 21.958, 0.085, 896., 0.108, 0.023, 
  42.7, "tests performed", "", "", "", "", "", "", "", "", "", 66.67, 
  8.278737*^6, 143.366, 19.4, 2.839, 1.525, 1429.813, 49.2, 280.033, 6.15, 
  0.9, 14.2, 10.475, 0.7, 61.04, 0.515}, {"TGO", "Africa", "Togo", 
  "2021-01-04", 3722., 20., 20.857, 69., 1., 0.143, 449.585, 2.416, 2.519, 
  8.335, 0.121, 0.017, 1.14, "", "", "", "", "", "", "", "", 667., 182452., 
  22.039, 0.081, 882., 0.107, 0.024, 42.3, "tests performed", "", "", "", "", 
  "", "", "", "", "", 61.11, 8.278737*^6, 143.366, 19.4, 2.839, 1.525, 
  1429.813, 49.2, 280.033, 6.15, 0.9, 14.2, 10.475, 0.7, 61.04, 0.515}, 
 {"TGO", "Africa", "Togo", "2021-01-05", 3770., 48., 23.714, 69., 0., 0.143, 
  455.383, 5.798, 2.864, 8.335, 0., 0.017, 1.14, "", "", "", "", "", "", "", 
  "", 1232., 183684., 22.187, 0.149, 875., 0.106, 0.027, 36.9, 
  "tests performed", "", "", "", "", "", "", "", "", "", 61.11, 8.278737*^6, 
  143.366, 19.4, 2.839, 1.525, 1429.813, 49.2, 280.033, 6.15, 0.9, 14.2, 
  10.475, 0.7, 61.04, 0.515}, {"TGO", "Africa", "Togo", "2021-01-06", 3807., 
  37., 28., 70., 1., 0.286, 459.853, 4.469, 3.382, 8.455, 0.121, 0.035, 1.14, 
  "", "", "", "", "", "", "", "", 921., 184605., 22.299, 0.111, 896., 0.108, 
  0.031, 32., "tests performed", "", "", "", "", "", "", "", "", "", 61.11, 
  8.278737*^6, 143.366, 19.4, 2.839, 1.525, 1429.813, 49.2, 280.033, 6.15, 
  0.9, 14.2, 10.475, 0.7, 61.04, 0.515}, {"TGO", "Africa", "Togo", 
  "2021-01-07", 3845., 38., 30.286, 72., 2., 0.571, 464.443, 4.59, 3.658, 
  8.697, 0.242, 0.069, 1.15, "", "", "", "", "", "", "", "", 927., 185532., 
  22.411, 0.112, 909., 0.11, 0.033, 30., "tests performed", "", "", "", "", 
  "", "", "", "", "", 61.11, 8.278737*^6, 143.366, 19.4, 2.839, 1.525, 
  1429.813, 49.2, 280.033, 6.15, 0.9, 14.2, 10.475, 0.7, 61.04, 0.515}, 
 {"TGO", "Africa", "Togo", "2021-01-08", 3894., 49., 33.143, 72., 0., 0.571, 
  470.362, 5.919, 4.003, 8.697, 0., 0.069, 1.15, "", "", "", "", "", "", "", 
  "", 1040., 186572., 22.536, 0.126, 857., 0.104, 0.039, 25.9, 
  "tests performed", "", "", "", "", "", "", "", "", "", 61.11, 8.278737*^6, 
  143.366, 19.4, 2.839, 1.525, 1429.813, 49.2, 280.033, 6.15, 0.9, 14.2, 
  10.475, 0.7, 61.04, 0.515}, {"TGO", "Africa", "Togo", "2021-01-09", 3932., 
  38., 35.571, 72., 0., 0.571, 474.952, 4.59, 4.297, 8.697, 0., 0.069, 1.15, 
  "", "", "", "", "", "", "", "", 1258., 187830., 22.688, 0.152, 964., 0.116, 
  0.037, 27.1, "tests performed", "", "", "", "", "", "", "", "", "", 61.11, 
  8.278737*^6, 143.366, 19.4, 2.839, 1.525, 1429.813, 49.2, 280.033, 6.15, 
  0.9, 14.2, 10.475, 0.7, 61.04, 0.515}, {"TGO", "Africa", "Togo", 
  "2021-01-10", 3957., 25., 36.429, 72., 0., 0.571, 477.971, 3.02, 4.4, 
  8.697, 0., 0.069, 1.15, "", "", "", "", "", "", "", "", 555., 188385., 
  22.755, 0.067, 943., 0.114, 0.039, 25.9, "tests performed", "", "", "", "", 
  "", "", "", "", "", 61.11, 8.278737*^6, 143.366, 19.4, 2.839, 1.525, 
  1429.813, 49.2, 280.033, 6.15, 0.9, 14.2, 10.475, 0.7, 61.04, 0.515}, 
 {"TGO", "Africa", "Togo", "2021-01-11", 3978., 21., 36.571, 73., 1., 0.571, 
  480.508, 2.537, 4.418, 8.818, 0.121, 0.069, 1.15, "", "", "", "", "", "", 
  "", "", 666., 189051., 22.836, 0.08, 943., 0.114, 0.039, 25.8, 
  "tests performed", "", "", "", "", "", "", "", "", "", 61.11, 8.278737*^6, 
  143.366, 19.4, 2.839, 1.525, 1429.813, 49.2, 280.033, 6.15, 0.9, 14.2, 
  10.475, 0.7, 61.04, 0.515}, {"TGO", "Africa", "Togo", "2021-01-12", 4045., 
  67., 39.286, 73., 0., 0.571, 488.601, 8.093, 4.745, 8.818, 0., 0.069, 1.15, 
  "", "", "", "", "", "", "", "", 1280., 190331., 22.99, 0.155, 950., 0.115, 
  0.041, 24.2, "tests performed", "", "", "", "", "", "", "", "", "", 37.5, 
  8.278737*^6, 143.366, 19.4, 2.839, 1.525, 1429.813, 49.2, 280.033, 6.15, 
  0.9, 14.2, 10.475, 0.7, 61.04, 0.515}, {"TGO", "Africa", "Togo", 
  "2021-01-13", 4109., 64., 43.143, 73., 0., 0.429, 496.332, 7.731, 5.211, 
  8.818, 0., 0.052, 1.15, "", "", "", "", "", "", "", "", 766., 191097., 
  23.083, 0.093, 927., 0.112, 0.047, 21.5, "tests performed", "", "", "", "", 
  "", "", "", "", "", 37.5, 8.278737*^6, 143.366, 19.4, 2.839, 1.525, 
  1429.813, 49.2, 280.033, 6.15, 0.9, 14.2, 10.475, 0.7, 61.04, 0.515}, 
 {"TGO", "Africa", "Togo", "2021-01-14", 4165., 56., 45.714, 73., 0., 0.143, 
  503.096, 6.764, 5.522, 8.818, 0., 0.017, 1.15, "", "", "", "", "", "", "", 
  "", 1150., 192247., 23.222, 0.139, 959., 0.116, 0.048, 21., 
  "tests performed", "", "", "", "", "", "", "", "", "", 37.5, 8.278737*^6, 
  143.366, 19.4, 2.839, 1.525, 1429.813, 49.2, 280.033, 6.15, 0.9, 14.2, 
  10.475, 0.7, 61.04, 0.515}, {"TGO", "Africa", "Togo", "2021-01-15", 4220., 
  55., 46.571, 73., 0., 0.143, 509.74, 6.644, 5.625, 8.818, 0., 0.017, 1.15, 
  "", "", "", "", "", "", "", "", 1062., 193309., 23.35, 0.128, 962., 0.116, 
  0.048, 20.7, "tests performed", "", "", "", "", "", "", "", "", "", 37.5, 
  8.278737*^6, 143.366, 19.4, 2.839, 1.525, 1429.813, 49.2, 280.033, 6.15, 
  0.9, 14.2, 10.475, 0.7, 61.04, 0.515}, {"TGO", "Africa", "Togo", 
  "2021-01-16", 4272., 52., 48.571, 73., 0., 0.143, 516.021, 6.281, 5.867, 
  8.818, 0., 0.017, 1.15, "", "", "", "", "", "", "", "", 1044., 194353., 
  23.476, 0.126, 932., 0.113, 0.052, 19.2, "tests performed", "", "", "", "", 
  "", "", "", "", "", 37.5, 8.278737*^6, 143.366, 19.4, 2.839, 1.525, 
  1429.813, 49.2, 280.033, 6.15, 0.9, 14.2, 10.475, 0.7, 61.04, 0.515}, 
 {"TGO", "Africa", "Togo", "2021-01-17", 4302., 30., 49.286, 73., 0., 0.143, 
  519.644, 3.624, 5.953, 8.818, 0., 0.017, 1.15, "", "", "", "", "", "", "", 
  "", 801., 195154., 23.573, 0.097, 967., 0.117, 0.051, 19.6, 
  "tests performed", "", "", "", "", "", "", "", "", "", 37.5, 8.278737*^6, 
  143.366, 19.4, 2.839, 1.525, 1429.813, 49.2, 280.033, 6.15, 0.9, 14.2, 
  10.475, 0.7, 61.04, 0.515}, {"TGO", "Africa", "Togo", "2021-01-18", 4324., 
  22., 49.429, 74., 1., 0.143, 522.302, 2.657, 5.971, 8.939, 0.121, 0.017, 
  1.15, "", "", "", "", "", "", "", "", 486., 195640., 23.632, 0.059, 941., 
  0.114, 0.053, 19., "tests performed", "", "", "", "", "", "", "", "", "", 
  37.5, 8.278737*^6, 143.366, 19.4, 2.839, 1.525, 1429.813, 49.2, 280.033, 
  6.15, 0.9, 14.2, 10.475, 0.7, 61.04, 0.515}, 
 {"TGO", "Africa", "Togo", "2021-01-19", 4383., 59., 48.286, 74., 0., 0.143, 
  529.429, 7.127, 5.832, 8.939, 0., 0.017, 1.15, "", "", "", "", "", "", "", 
  "", 1229., 196869., 23.78, 0.148, 934., 0.113, 0.052, 19.3, 
  "tests performed", "", "", "", "", "", "", "", "", "", 37.5, 8.278737*^6, 
  143.366, 19.4, 2.839, 1.525, 1429.813, 49.2, 280.033, 6.15, 0.9, 14.2, 
  10.475, 0.7, 61.04, 0.515}, {"TGO", "Africa", "Togo", "2021-01-20", 4459., 
  76., 50., 74., 0., 0.143, 538.609, 9.18, 6.04, 8.939, 0., 0.017, 1.15, "", 
  "", "", "", "", "", "", "", 882., 197751., 23.887, 0.107, 951., 0.115, 
  0.053, 19., "tests performed", "", "", "", "", "", "", "", "", "", 37.5, 
  8.278737*^6, 143.366, 19.4, 2.839, 1.525, 1429.813, 49.2, 280.033, 6.15, 
  0.9, 14.2, 10.475, 0.7, 61.04, 0.515}, {"TGO", "Africa", "Togo", 
  "2021-01-21", 4505., 46., 48.571, 74., 0., 0.143, 544.165, 5.556, 5.867, 
  8.939, 0., 0.017, 1.14, "", "", "", "", "", "", "", "", 1045., 198796., 
  24.013, 0.126, 936., 0.113, 0.052, 19.3, "tests performed", "", "", "", "", 
  "", "", "", "", "", 37.5, 8.278737*^6, 143.366, 19.4, 2.839, 1.525, 
  1429.813, 49.2, 280.033, 6.15, 0.9, 14.2, 10.475, 0.7, 61.04, 0.515}, 
 {"TGO", "Africa", "Togo", "2021-01-22", 4545., 40., 46.429, 74., 0., 0.143, 
  548.997, 4.832, 5.608, 8.939, 0., 0.017, 1.14, "", "", "", "", "", "", "", 
  "", 671., 199467., 24.094, 0.081, 880., 0.106, 0.053, 19., 
  "tests performed", "", "", "", "", "", "", "", "", "", 37.5, 8.278737*^6, 
  143.366, 19.4, 2.839, 1.525, 1429.813, 49.2, 280.033, 6.15, 0.9, 14.2, 
  10.475, 0.7, 61.04, 0.515}, {"TGO", "Africa", "Togo", "2021-01-23", 4636., 
  91., 52., 74., 0., 0.143, 559.989, 10.992, 6.281, 8.939, 0., 0.017, 1.14, 
  "", "", "", "", "", "", "", "", 1428., 200895., 24.266, 0.172, 935., 0.113, 
  0.056, 18., "tests performed", "", "", "", "", "", "", "", "", "", 37.5, 
  8.278737*^6, 143.366, 19.4, 2.839, 1.525, 1429.813, 49.2, 280.033, 6.15, 
  0.9, 14.2, 10.475, 0.7, 61.04, 0.515}, {"TGO", "Africa", "Togo", 
  "2021-01-24", 4662., 26., 51.429, 75., 1., 0.286, 563.129, 3.141, 6.212, 
  9.059, 0.121, 0.035, 1.14, "", "", "", "", "", "", "", "", 671., 201566., 
  24.347, 0.081, 916., 0.111, 0.056, 17.8, "tests performed", "", "", "", "", 
  "", "", "", "", "", 37.5, 8.278737*^6, 143.366, 19.4, 2.839, 1.525, 
  1429.813, 49.2, 280.033, 6.15, 0.9, 14.2, 10.475, 0.7, 61.04, 0.515}, 
 {"TGO", "Africa", "Togo", "2021-01-25", 4682., 20., 51.143, 76., 1., 0.286, 
  565.545, 2.416, 6.178, 9.18, 0.121, 0.035, 1.14, "", "", "", "", "", "", 
  "", "", 541., 202107., 24.413, 0.065, 924., 0.112, 0.055, 18.1, 
  "tests performed", "", "", "", "", "", "", "", "", "", 37.5, 8.278737*^6, 
  143.366, 19.4, 2.839, 1.525, 1429.813, 49.2, 280.033, 6.15, 0.9, 14.2, 
  10.475, 0.7, 61.04, 0.515}, {"TGO", "Africa", "Togo", "2021-01-26", 4682., 
  0., 42.714, 76., 0., 0.286, 565.545, 0., 5.16, 9.18, 0., 0.035, 1.14, "", 
  "", "", "", "", "", "", "", 1227., 203334., 24.561, 0.148, 924., 0.112, 
  0.046, 21.6, "tests performed", "", "", "", "", "", "", "", "", "", 37.5, 
  8.278737*^6, 143.366, 19.4, 2.839, 1.525, 1429.813, 49.2, 280.033, 6.15, 
  0.9, 14.2, 10.475, 0.7, 61.04, 0.515}, {"TGO", "Africa", "Togo", 
  "2021-01-27", 4870., 188., 58.714, 76., 0., 0.286, 588.254, 22.709, 7.092, 
  9.18, 0., 0.035, 1.14, "", "", "", "", "", "", "", "", 1077., 204411., 
  24.691, 0.13, 951., 0.115, 0.062, 16.2, "tests performed", "", "", "", "", 
  "", "", "", "", "", 37.5, 8.278737*^6, 143.366, 19.4, 2.839, 1.525, 
  1429.813, 49.2, 280.033, 6.15, 0.9, 14.2, 10.475, 0.7, 61.04, 0.515}, 
 {"TGO", "Africa", "Togo", "2021-01-28", 4922., 52., 59.571, 76., 0., 0.286, 
  594.535, 6.281, 7.196, 9.18, 0., 0.035, 1.14, "", "", "", "", "", "", "", 
  "", 912., 205323., 24.801, 0.11, 932., 0.113, 0.064, 15.6, 
  "tests performed", "", "", "", "", "", "", "", "", "", 37.5, 8.278737*^6, 
  143.366, 19.4, 2.839, 1.525, 1429.813, 49.2, 280.033, 6.15, 0.9, 14.2, 
  10.475, 0.7, 61.04, 0.515}, {"TGO", "Africa", "Togo", "2021-01-29", 4922., 
  0., 53.857, 76., 0., 0.286, 594.535, 0., 6.505, 9.18, 0., 0.035, 1.13, "", 
  "", "", "", "", "", "", "", 943., 206266., 24.915, 0.114, 971., 0.117, 
  0.055, 18., "tests performed", "", "", "", "", "", "", "", "", "", 37.5, 
  8.278737*^6, 143.366, 19.4, 2.839, 1.525, 1429.813, 49.2, 280.033, 6.15, 
  0.9, 14.2, 10.475, 0.7, 61.04, 0.515}, {"TGO", "Africa", "Togo", 
  "2021-01-30", 5041., 119., 57.857, 77., 1., 0.429, 608.909, 14.374, 6.989, 
  9.301, 0.121, 0.052, 1.13, "", "", "", "", "", "", "", "", 1412., 207678., 
  25.086, 0.171, 969., 0.117, 0.06, 16.7, "tests performed", "", "", "", "", 
  "", "", "", "", "", 37.5, 8.278737*^6, 143.366, 19.4, 2.839, 1.525, 
  1429.813, 49.2, 280.033, 6.15, 0.9, 14.2, 10.475, 0.7, 61.04, 0.515}, 
 {"TGO", "Africa", "Togo", "2021-01-31", 5074., 33., 58.857, 77., 0., 0.286, 
  612.895, 3.986, 7.109, 9.301, 0., 0.035, 1.13, "", "", "", "", "", "", "", 
  "", 672., 208350., 25.167, 0.081, 969., 0.117, 0.061, 16.5, 
  "tests performed", "", "", "", "", "", "", "", "", "", 37.5, 8.278737*^6, 
  143.366, 19.4, 2.839, 1.525, 1429.813, 49.2, 280.033, 6.15, 0.9, 14.2, 
  10.475, 0.7, 61.04, 0.515}, {"TGO", "Africa", "Togo", "2021-02-01", 5092., 
  18., 58.571, 79., 2., 0.429, 615.07, 2.174, 7.075, 9.543, 0.242, 0.052, 
  1.13, "", "", "", "", "", "", "", "", 541., 208891., 25.232, 0.065, 969., 
  0.117, 0.06, 16.5, "tests performed", "", "", "", "", "", "", "", "", "", 
  37.5, 8.278737*^6, 143.366, 19.4, 2.839, 1.525, 1429.813, 49.2, 280.033, 
  6.15, 0.9, 14.2, 10.475, 0.7, 61.04, 0.515}, 
 {"TGO", "Africa", "Togo", "2021-02-02", 5166., 74., 69.143, 79., 0., 0.429, 
  624.008, 8.939, 8.352, 9.543, 0., 0.052, 1.12, "", "", "", "", "", "", "", 
  "", 1242., 210133., 25.382, 0.15, 971., 0.117, 0.071, 14., 
  "tests performed", "", "", "", "", "", "", "", "", "", 45.37, 8.278737*^6, 
  143.366, 19.4, 2.839, 1.525, 1429.813, 49.2, 280.033, 6.15, 0.9, 14.2, 
  10.475, 0.7, 61.04, 0.515}, {"TGO", "Africa", "Togo", "2021-02-03", 5224., 
  58., 50.571, 79., 0., 0.429, 631.014, 7.006, 6.109, 9.543, 0., 0.052, 1.12, 
  "", "", "", "", "", "", "", "", 789., 210922., 25.478, 0.095, 930., 0.112, 
  0.054, 18.4, "tests performed", "", "", "", "", "", "", "", "", "", 45.37, 
  8.278737*^6, 143.366, 19.4, 2.839, 1.525, 1429.813, 49.2, 280.033, 6.15, 
  0.9, 14.2, 10.475, 0.7, 61.04, 0.515}, {"TGO", "Africa", "Togo", 
  "2021-02-04", 5290., 66., 52.571, 79., 0., 0.429, 638.986, 7.972, 6.35, 
  9.543, 0., 0.052, 1.12, "", "", "", "", "", "", "", "", 1021., 211943., 
  25.601, 0.123, 946., 0.114, 0.056, 18., "tests performed", "", "", "", "", 
  "", "", "", "", "", 45.37, 8.278737*^6, 143.366, 19.4, 2.839, 1.525, 
  1429.813, 49.2, 280.033, 6.15, 0.9, 14.2, 10.475, 0.7, 61.04, 0.515}, 
 {"TGO", "Africa", "Togo", "2021-02-05", 5356., 66., 62., 79., 0., 0.429, 
  646.959, 7.972, 7.489, 9.543, 0., 0.052, 1.12, "", "", "", "", "", "", "", 
  "", 949., 212892., 25.716, 0.115, 947., 0.114, 0.065, 15.3, 
  "tests performed", "", "", "", "", "", "", "", "", "", 45.37, 8.278737*^6, 
  143.366, 19.4, 2.839, 1.525, 1429.813, 49.2, 280.033, 6.15, 0.9, 14.2, 
  10.475, 0.7, 61.04, 0.515}, {"TGO", "Africa", "Togo", "2021-02-06", 5436., 
  80., 56.429, 79., 0., 0.286, 656.622, 9.663, 6.816, 9.543, 0., 0.035, 1.11, 
  "", "", "", "", "", "", "", "", 1413., 214305., 25.886, 0.171, 947., 0.114, 
  0.06, 16.8, "tests performed", "", "", "", "", "", "", "", "", "", 45.37, 
  8.278737*^6, 143.366, 19.4, 2.839, 1.525, 1429.813, 49.2, 280.033, 6.15, 
  0.9, 14.2, 10.475, 0.7, 61.04, 0.515}, {"TGO", "Africa", "Togo", 
  "2021-02-07", 5483., 47., 58.429, 80., 1., 0.429, 662.299, 5.677, 7.058, 
  9.663, 0.121, 0.052, 1.11, "", "", "", "", "", "", "", "", 836., 215141., 
  25.987, 0.101, 970., 0.117, 0.06, 16.6, "tests performed", "", "", "", "", 
  "", "", "", "", "", 45.37, 8.278737*^6, 143.366, 19.4, 2.839, 1.525, 
  1429.813, 49.2, 280.033, 6.15, 0.9, 14.2, 10.475, 0.7, 61.04, 0.515}, 
 {"TGO", "Africa", "Togo", "2021-02-08", 5496., 13., 57.714, 80., 0., 0.143, 
  663.869, 1.57, 6.971, 9.663, 0., 0.017, 1.11, "", "", "", "", "", "", "", 
  "", 381., 215522., 26.033, 0.046, 947., 0.114, 0.061, 16.4, 
  "tests performed", "", "", "", "", "", "", "", "", "", 45.37, 8.278737*^6, 
  143.366, 19.4, 2.839, 1.525, 1429.813, 49.2, 280.033, 6.15, 0.9, 14.2, 
  10.475, 0.7, 61.04, 0.515}, {"TGO", "Africa", "Togo", "2021-02-09", 5576., 
  80., 58.571, 80., 0., 0.143, 673.533, 9.663, 7.075, 9.663, 0., 0.017, 1.11, 
  "", "", "", "", "", "", "", "", 1214., 216736., 26.18, 0.147, 943., 0.114, 
  0.062, 16.1, "tests performed", "", "", "", "", "", "", "", "", "", 45.37, 
  8.278737*^6, 143.366, 19.4, 2.839, 1.525, 1429.813, 49.2, 280.033, 6.15, 
  0.9, 14.2, 10.475, 0.7, 61.04, 0.515}, {"TGO", "Africa", "Togo", 
  "2021-02-10", 5606., 30., 54.571, 80., 0., 0.143, 677.156, 3.624, 6.592, 
  9.663, 0., 0.017, 1.11, "", "", "", "", "", "", "", "", 666., 217402., 
  26.26, 0.08, 926., 0.112, 0.059, 17., "tests performed", "", "", "", "", 
  "", "", "", "", "", 30.56, 8.278737*^6, 143.366, 19.4, 2.839, 1.525, 
  1429.813, 49.2, 280.033, 6.15, 0.9, 14.2, 10.475, 0.7, 61.04, 0.515}, 
 {"TGO", "Africa", "Togo", "2021-02-11", 5687., 81., 56.714, 80., 0., 0.143, 
  686.941, 9.784, 6.851, 9.663, 0., 0.017, 1.11, "", "", "", "", "", "", "", 
  "", 1004., 218406., 26.382, 0.121, 923., 0.111, 0.061, 16.3, 
  "tests performed", "", "", "", "", "", "", "", "", "", 30.56, 8.278737*^6, 
  143.366, 19.4, 2.839, 1.525, 1429.813, 49.2, 280.033, 6.15, 0.9, 14.2, 
  10.475, 0.7, 61.04, 0.515}, {"TGO", "Africa", "Togo", "2021-02-12", 5757., 
  70., 57.286, 80., 0., 0.143, 695.396, 8.455, 6.92, 9.663, 0., 0.017, 1.11, 
  "", "", "", "", "", "", "", "", 1048., 219454., 26.508, 0.127, 937., 0.113, 
  0.061, 16.4, "tests performed", "", "", "", "", "", "", "", "", "", 30.56, 
  8.278737*^6, 143.366, 19.4, 2.839, 1.525, 1429.813, 49.2, 280.033, 6.15, 
  0.9, 14.2, 10.475, 0.7, 61.04, 0.515}, {"TGO", "Africa", "Togo", 
  "2021-02-13", 5823., 66., 55.286, 80., 0., 0.143, 703.368, 7.972, 6.678, 
  9.663, 0., 0.017, 1.1, "", "", "", "", "", "", "", "", 1592., 221046., 
  26.7, 0.192, 963., 0.116, 0.057, 17.4, "tests performed", "", "", "", "", 
  "", "", "", "", "", 30.56, 8.278737*^6, 143.366, 19.4, 2.839, 1.525, 
  1429.813, 49.2, 280.033, 6.15, 0.9, 14.2, 10.475, 0.7, 61.04, 0.515}, 
 {"TGO", "Africa", "Togo", "2021-02-14", 5874., 51., 55.857, 81., 1., 0.143, 
  709.529, 6.16, 6.747, 9.784, 0.121, 0.017, 1.1, "", "", "", "", "", "", "", 
  "", 834., 221880., 26.801, 0.101, 963., 0.116, 0.058, 17.2, 
  "tests performed", "", "", "", "", "", "", "", "", "", 30.56, 8.278737*^6, 
  143.366, 19.4, 2.839, 1.525, 1429.813, 49.2, 280.033, 6.15, 0.9, 14.2, 
  10.475, 0.7, 61.04, 0.515}, {"TGO", "Africa", "Togo", "2021-02-15", 5882., 
  8., 55.143, 81., 0., 0.143, 710.495, 0.966, 6.661, 9.784, 0., 0.017, 1.1, 
  "", "", "", "", "", "", "", "", 482., 222362., 26.859, 0.058, 977., 0.118, 
  0.056, 17.7, "tests performed", "", "", "", "", "", "", "", "", "", 30.56, 
  8.278737*^6, 143.366, 19.4, 2.839, 1.525, 1429.813, 49.2, 280.033, 6.15, 
  0.9, 14.2, 10.475, 0.7, 61.04, 0.515}, {"TGO", "Africa", "Togo", 
  "2021-02-16", 5953., 71., 53.857, 81., 0., 0.143, 719.071, 8.576, 6.505, 
  9.784, 0., 0.017, 1.1, "", "", "", "", "", "", "", "", 1317., 223679., 
  27.018, 0.159, 992., 0.12, 0.054, 18.4, "tests performed", "", "", "", "", 
  "", "", "", "", "", 30.56, 8.278737*^6, 143.366, 19.4, 2.839, 1.525, 
  1429.813, 49.2, 280.033, 6.15, 0.9, 14.2, 10.475, 0.7, 61.04, 0.515}, 
 {"TGO", "Africa", "Togo", "2021-02-17", 6007., 54., 57.286, 81., 0., 0.143, 
  725.594, 6.523, 6.92, 9.784, 0., 0.017, 1.1, "", "", "", "", "", "", "", 
  "", 848., 224527., 27.121, 0.102, 1018., 0.123, 0.056, 17.8, 
  "tests performed", "", "", "", "", "", "", "", "", "", 30.56, 8.278737*^6, 
  143.366, 19.4, 2.839, 1.525, 1429.813, 49.2, 280.033, 6.15, 0.9, 14.2, 
  10.475, 0.7, 61.04, 0.515}, {"TGO", "Africa", "Togo", "2021-02-18", 6085., 
  78., 56.857, 81., 0., 0.143, 735.015, 9.422, 6.868, 9.784, 0., 0.017, 1.11, 
  "", "", "", "", "", "", "", "", 1084., 225611., 27.252, 0.131, 1029., 
  0.124, 0.055, 18.1, "tests performed", "", "", "", "", "", "", "", "", "", 
  30.56, 8.278737*^6, 143.366, 19.4, 2.839, 1.525, 1429.813, 49.2, 280.033, 
  6.15, 0.9, 14.2, 10.475, 0.7, 61.04, 0.515}, 
 {"TGO", "Africa", "Togo", "2021-02-19", 6182., 97., 60.714, 81., 0., 0.143, 
  746.732, 11.717, 7.334, 9.784, 0., 0.017, 1.11, "", "", "", "", "", "", "", 
  "", 1340., 226951., 27.414, 0.162, 1071., 0.129, 0.057, 17.6, 
  "tests performed", "", "", "", "", "", "", "", "", "", 30.56, 8.278737*^6, 
  143.366, 19.4, 2.839, 1.525, 1429.813, 49.2, 280.033, 6.15, 0.9, 14.2, 
  10.475, 0.7, 61.04, 0.515}, {"TGO", "Africa", "Togo", "2021-02-20", 6268., 
  86., 63.571, 81., 0., 0.143, 757.12, 10.388, 7.679, 9.784, 0., 0.017, 1.11, 
  "", "", "", "", "", "", "", "", 1319., 228270., 27.573, 0.159, 1032., 
  0.125, 0.062, 16.2, "tests performed", "", "", "", "", "", "", "", "", "", 
  30.56, 8.278737*^6, 143.366, 19.4, 2.839, 1.525, 1429.813, 49.2, 280.033, 
  6.15, 0.9, 14.2, 10.475, 0.7, 61.04, 0.515}, 
 {"TGO", "Africa", "Togo", "2021-02-21", 6319., 51., 63.571, 81., 0., 0., 
  763.281, 6.16, 7.679, 9.784, 0., 0., 1.11, "", "", "", "", "", "", "", "", 
  922., 229192., 27.684, 0.111, 1045., 0.126, 0.061, 16.4, "tests performed", 
  "", "", "", "", "", "", "", "", "", 30.56, 8.278737*^6, 143.366, 19.4, 
  2.839, 1.525, 1429.813, 49.2, 280.033, 6.15, 0.9, 14.2, 10.475, 0.7, 61.04, 
  0.515}, {"TGO", "Africa", "Togo", "2021-02-22", 6348., 29., 66.571, 81., 
  0., 0., 766.784, 3.503, 8.041, 9.784, 0., 0., 1.11, "", "", "", "", "", "", 
  "", "", 560., 229752., 27.752, 0.068, 1056., 0.128, 0.063, 15.9, 
  "tests performed", "", "", "", "", "", "", "", "", "", 22.22, 8.278737*^6, 
  143.366, 19.4, 2.839, 1.525, 1429.813, 49.2, 280.033, 6.15, 0.9, 14.2, 
  10.475, 0.7, 61.04, 0.515}, {"TGO", "Africa", "Togo", "2021-02-23", 6466., 
  118., 73.286, 81., 0., 0., 781.037, 14.253, 8.852, 9.784, 0., 0., 1.11, "", 
  "", "", "", "", "", "", "", 1559., 231311., 27.94, 0.188, 1090., 0.132, 
  0.067, 14.9, "tests performed", "", "", "", "", "", "", "", "", "", 22.22, 
  8.278737*^6, 143.366, 19.4, 2.839, 1.525, 1429.813, 49.2, 280.033, 6.15, 
  0.9, 14.2, 10.475, 0.7, 61.04, 0.515}, {"TGO", "Africa", "Togo", 
  "2021-02-24", 6548., 82., 77.286, 82., 1., 0.143, 790.942, 9.905, 9.335, 
  9.905, 0.121, 0.017, 1.11, "", "", "", "", "", "", "", "", 975., 232286., 
  28.058, 0.118, 1108., 0.134, 0.07, 14.3, "tests performed", "", "", "", "", 
  "", "", "", "", "", 22.22, 8.278737*^6, 143.366, 19.4, 2.839, 1.525, 
  1429.813, 49.2, 280.033, 6.15, 0.9, 14.2, 10.475, 0.7, 61.04, 0.515}, 
 {"TGO", "Africa", "Togo", "2021-02-25", 6637., 89., 78.857, 82., 0., 0.143, 
  801.692, 10.75, 9.525, 9.905, 0., 0.017, 1.1, "", "", "", "", "", "", "", 
  "", 1500., 233786., 28.239, 0.181, 1168., 0.141, 0.068, 14.8, 
  "tests performed", "", "", "", "", "", "", "", "", "", 22.22, 8.278737*^6, 
  143.366, 19.4, 2.839, 1.525, 1429.813, 49.2, 280.033, 6.15, 0.9, 14.2, 
  10.475, 0.7, 61.04, 0.515}, {"TGO", "Africa", "Togo", "2021-02-26", 6730., 
  93., 78.286, 82., 0., 0.143, 812.926, 11.234, 9.456, 9.905, 0., 0.017, 1.1, 
  "", "", "", "", "", "", "", "", 1418., 235204., 28.411, 0.171, 1179., 
  0.142, 0.066, 15.1, "tests performed", "", "", "", "", "", "", "", "", "", 
  22.22, 8.278737*^6, 143.366, 19.4, 2.839, 1.525, 1429.813, 49.2, 280.033, 
  6.15, 0.9, 14.2, 10.475, 0.7, 61.04, 0.515}, 
 {"TGO", "Africa", "Togo", "2021-02-27", 6851., 121., 83.286, 83., 1., 0.286, 
  827.542, 14.616, 10.06, 10.026, 0.121, 0.035, 1.1, "", "", "", "", "", "", 
  "", "", 1665., 236869., 28.612, 0.201, 1228., 0.148, 0.068, 14.7, 
  "tests performed", "", "", "", "", "", "", "", "", "", 22.22, 8.278737*^6, 
  143.366, 19.4, 2.839, 1.525, 1429.813, 49.2, 280.033, 6.15, 0.9, 14.2, 
  10.475, 0.7, 61.04, 0.515}, {"TGO", "Africa", "Togo", "2021-02-28", 6901., 
  50., 83.143, 84., 1., 0.429, 833.581, 6.04, 10.043, 10.146, 0.121, 0.052, 
  1.1, "", "", "", "", "", "", "", "", 833., 237702., 28.712, 0.101, 1216., 
  0.147, 0.068, 14.6, "tests performed", "", "", "", "", "", "", "", "", "", 
  22.22, 8.278737*^6, 143.366, 19.4, 2.839, 1.525, 1429.813, 49.2, 280.033, 
  6.15, 0.9, 14.2, 10.475, 0.7, 61.04, 0.515}, 
 {"TGO", "Africa", "Togo", "2021-03-01", 6933., 32., 83.571, 85., 1., 0.571, 
  837.447, 3.865, 10.095, 10.267, 0.121, 0.069, 1.1, "", "", "", "", "", "", 
  "", "", 660., 238362., 28.792, 0.08, 1230., 0.149, 0.068, 14.7, 
  "tests performed", "", "", "", "", "", "", "", "", "", 62.04, 8.278737*^6, 
  143.366, 19.4, 2.839, 1.525, 1429.813, 49.2, 280.033, 6.15, 0.9, 14.2, 
  10.475, 0.7, 61.04, 0.515}, {"TGO", "Africa", "Togo", "2021-03-02", 7086., 
  153., 88.571, 85., 0., 0.571, 855.928, 18.481, 10.699, 10.267, 0., 0.069, 
  1.1, "", "", "", "", "", "", "", "", 1533., 239895., 28.977, 0.185, 1226., 
  0.148, 0.072, 13.8, "tests performed", "", "", "", "", "", "", "", "", "", 
  62.04, 8.278737*^6, 143.366, 19.4, 2.839, 1.525, 1429.813, 49.2, 280.033, 
  6.15, 0.9, 14.2, 10.475, 0.7, 61.04, 0.515}, 
 {"TGO", "Africa", "Togo", "2021-03-03", 7188., 102., 91.429, 85., 0., 0.429, 
  868.248, 12.321, 11.044, 10.267, 0., 0.052, 1.09, "", "", "", "", "", "", 
  "", "", 1072., 240967., 29.107, 0.129, 1240., 0.15, 0.074, 13.6, 
  "tests performed", "", "", "", "", "", "", "", "", "", 62.04, 8.278737*^6, 
  143.366, 19.4, 2.839, 1.525, 1429.813, 49.2, 280.033, 6.15, 0.9, 14.2, 
  10.475, 0.7, 61.04, 0.515}, {"TGO", "Africa", "Togo", "2021-03-04", 7323., 
  135., 98., 88., 3., 0.857, 884.555, 16.307, 11.838, 10.63, 0.362, 0.104, 
  1.09, "", "", "", "", "", "", "", "", 1668., 242635., 29.308, 0.201, 1264., 
  0.153, 0.078, 12.9, "tests performed", "", "", "", "", "", "", "", "", "", 
  62.04, 8.278737*^6, 143.366, 19.4, 2.839, 1.525, 1429.813, 49.2, 280.033, 
  6.15, 0.9, 14.2, 10.475, 0.7, 61.04, 0.515}, 
 {"TGO", "Africa", "Togo", "2021-03-05", 7428., 105., 99.714, 88., 0., 0.857, 
  897.238, 12.683, 12.045, 10.63, 0., 0.104, 1.09, "", "", "", "", "", "", 
  "", "", 1351., 243986., 29.471, 0.163, 1255., 0.152, 0.079, 12.6, 
  "tests performed", "", "", "", "", "", "", "", "", "", 62.04, 8.278737*^6, 
  143.366, 19.4, 2.839, 1.525, 1429.813, 49.2, 280.033, 6.15, 0.9, 14.2, 
  10.475, 0.7, 61.04, 0.515}, {"TGO", "Africa", "Togo", "2021-03-06", 7521., 
  93., 95.714, 90., 2., 1., 908.472, 11.234, 11.561, 10.871, 0.242, 0.121, 
  1.08, "", "", "", "", "", "", "", "", 1511., 245497., 29.654, 0.183, 1233., 
  0.149, 0.078, 12.9, "tests performed", "", "", "", "", "", "", "", "", "", 
  62.04, 8.278737*^6, 143.366, 19.4, 2.839, 1.525, 1429.813, 49.2, 280.033, 
  6.15, 0.9, 14.2, 10.475, 0.7, 61.04, 0.515}, 
 {"TGO", "Africa", "Togo", "2021-03-07", 7570., 49., 95.571, 92., 2., 1.143, 
  914.391, 5.919, 11.544, 11.113, 0.242, 0.138, 1.08, "", "", "", "", "", "", 
  "", "", 995., 246492., 29.774, 0.12, 1256., 0.152, 0.076, 13.1, 
  "tests performed", "", "", "", "", "", "", "", "", "", 62.04, 8.278737*^6, 
  143.366, 19.4, 2.839, 1.525, 1429.813, 49.2, 280.033, 6.15, 0.9, 14.2, 
  10.475, 0.7, 61.04, 0.515}, {"TGO", "Africa", "Togo", "2021-03-08", 7598., 
  28., 95., 92., 0., 1., 917.773, 3.382, 11.475, 11.113, 0., 0.121, 1.08, "", 
  "", "", "", "", "", "", "", 616., 247108., 29.849, 0.074, 1249., 0.151, 
  0.076, 13.1, "tests performed", "", "", "", "", "", "", "", "", "", 67.59, 
  8.278737*^6, 143.366, 19.4, 2.839, 1.525, 1429.813, 49.2, 280.033, 6.15, 
  0.9, 14.2, 10.475, 0.7, 61.04, 0.515}, {"TGO", "Africa", "Togo", 
  "2021-03-09", 7680., 82., 84.857, 92., 0., 1., 927.678, 9.905, 10.25, 
  11.113, 0., 0.121, 1.08, "", "", "", "", "", "", "", "", 1400., 248508., 
  30.018, 0.169, 1230., 0.149, 0.069, 14.5, "tests performed", 0., 0., "", 
  "", "", 0., 0., "", "", 67.59, 8.278737*^6, 143.366, 19.4, 2.839, 1.525, 
  1429.813, 49.2, 280.033, 6.15, 0.9, 14.2, 10.475, 0.7, 61.04, 0.515}, 
 {"TGO", "Africa", "Togo", "2021-03-10", 7737., 57., 78.429, 92., 0., 1., 
  934.563, 6.885, 9.473, 11.113, 0., 0.121, 1.08, "", "", "", "", "", "", "", 
  "", 984., 249492., 30.136, 0.119, 1218., 0.147, 0.064, 15.5, 
  "tests performed", "", "", "", "", 2806., "", "", "", 339., 67.59, 
  8.278737*^6, 143.366, 19.4, 2.839, 1.525, 1429.813, 49.2, 280.033, 6.15, 
  0.9, 14.2, 10.475, 0.7, 61.04, 0.515}, {"TGO", "Africa", "Togo", 
  "2021-03-11", 7857., 120., 76.286, 93., 1., 0.714, 949.058, 14.495, 9.215, 
  11.234, 0.121, 0.086, 1.08, "", "", "", "", "", "", "", "", 1242., 250734., 
  30.287, 0.15, 1157., 0.14, 0.066, 15.2, "tests performed", "", "", "", "", 
  2806., "", "", "", 339., 67.59, 8.278737*^6, 143.366, 19.4, 2.839, 1.525, 
  1429.813, 49.2, 280.033, 6.15, 0.9, 14.2, 10.475, 0.7, 61.04, 0.515}, 
 {"TGO", "Africa", "Togo", "2021-03-12", 7953., 96., 75., 93., 0., 0.714, 
  960.654, 11.596, 9.059, 11.234, 0., 0.086, 1.08, "", "", "", "", "", "", 
  "", "", 1177., 251911., 30.429, 0.142, 1132., 0.137, 0.066, 15.1, 
  "tests performed", "", "", "", "", 2806., "", "", "", 339., 67.59, 
  8.278737*^6, 143.366, 19.4, 2.839, 1.525, 1429.813, 49.2, 280.033, 6.15, 
  0.9, 14.2, 10.475, 0.7, 61.04, 0.515}, {"TGO", "Africa", "Togo", 
  "2021-03-13", 7953., 0., 61.714, 93., 0., 0.429, 960.654, 0., 7.455, 
  11.234, 0., 0.052, 1.08, "", "", "", "", "", "", "", "", 1458., 253369., 
  30.605, 0.176, 1125., 0.136, 0.055, 18.2, "tests performed", "", "", "", 
  "", 2806., "", "", "", 339., 67.59, 8.278737*^6, 143.366, 19.4, 2.839, 
  1.525, 1429.813, 49.2, 280.033, 6.15, 0.9, 14.2, 10.475, 0.7, 61.04, 
  0.515}, {"TGO", "Africa", "Togo", "2021-03-14", 8070., 117., 71.429, 95., 
  2., 0.429, 974.786, 14.133, 8.628, 11.475, 0.242, 0.052, 1.08, "", "", "", 
  "", "", "", "", "", 1060., 254429., 30.733, 0.128, 1134., 0.137, 0.063, 
  15.9, "tests performed", "", "", "", "", 2806., "", "", "", 339., 67.59, 
  8.278737*^6, 143.366, 19.4, 2.839, 1.525, 1429.813, 49.2, 280.033, 6.15, 
  0.9, 14.2, 10.475, 0.7, 61.04, 0.515}, {"TGO", "Africa", "Togo", 
  "2021-03-15", 8222., 152., 89.143, 96., 1., 0.571, 993.147, 18.36, 10.768, 
  11.596, 0.121, 0.069, 1.08, "", "", "", "", "", "", "", "", 538., 254967., 
  30.798, 0.065, 1123., 0.136, 0.079, 12.6, "tests performed", "", "", "", 
  "", 2806., "", "", "", 339., 69.44, 8.278737*^6, 143.366, 19.4, 2.839, 
  1.525, 1429.813, 49.2, 280.033, 6.15, 0.9, 14.2, 10.475, 0.7, 61.04, 
  0.515}, {"TGO", "Africa", "Togo", "2021-03-16", 8322., 100., 91.714, 97., 
  1., 0.714, 1005.226, 12.079, 11.078, 11.717, 0.121, 0.086, 1.08, "", "", 
  "", "", "", "", "", "", 1434., 256401., 30.971, 0.173, 1128., 0.136, 0.081, 
  12.3, "tests performed", "", "", "", "", 2806., "", "", "", 339., 69.44, 
  8.278737*^6, 143.366, 19.4, 2.839, 1.525, 1429.813, 49.2, 280.033, 6.15, 
  0.9, 14.2, 10.475, 0.7, 61.04, 0.515}, {"TGO", "Africa", "Togo", 
  "2021-03-17", 8472., 150., 105., 98., 1., 0.857, 1023.345, 18.119, 12.683, 
  11.838, 0.121, 0.104, 1.07, "", "", "", "", "", "", "", "", 1230., 257631., 
  31.12, 0.149, 1163., 0.14, 0.09, 11.1, "tests performed", "", "", "", "", 
  2806., "", "", "", 339., 69.44, 8.278737*^6, 143.366, 19.4, 2.839, 1.525, 
  1429.813, 49.2, 280.033, 6.15, 0.9, 14.2, 10.475, 0.7, 61.04, 0.515}, 
 {"TGO", "Africa", "Togo", "2021-03-18", 8582., 110., 103.571, 102., 4., 
  1.286, 1036.632, 13.287, 12.511, 12.321, 0.483, 0.155, 1.07, "", "", "", 
  "", "", "", "", "", 1263., 258894., 31.272, 0.153, 1166., 0.141, 0.089, 
  11.3, "tests performed", "", "", "", "", 2806., "", "", "", 339., 69.44, 
  8.278737*^6, 143.366, 19.4, 2.839, 1.525, 1429.813, 49.2, 280.033, 6.15, 
  0.9, 14.2, 10.475, 0.7, 61.04, 0.515}, {"TGO", "Africa", "Togo", 
  "2021-03-19", 8695., 113., 106., 102., 0., 1.286, 1050.281, 13.649, 12.804, 
  12.321, 0., 0.155, 1.07, "", "", "", "", "", "", "", "", 1265., 260159., 
  31.425, 0.153, 1178., 0.142, 0.09, 11.1, "tests performed", "", "", "", "", 
  2806., "", "", "", 339., 69.44, 8.278737*^6, 143.366, 19.4, 2.839, 1.525, 
  1429.813, 49.2, 280.033, 6.15, 0.9, 14.2, 10.475, 0.7, 61.04, 0.515}, 
 {"TGO", "Africa", "Togo", "2021-03-20", 8839., 144., 126.571, 102., 0., 
  1.286, 1067.675, 17.394, 15.289, 12.321, 0., 0.155, 1.07, "", "", "", "", 
  "", "", "", "", 1605., 261764., 31.619, 0.194, 1199., 0.145, 0.106, 9.5, 
  "tests performed", "", "", "", "", 2806., "", "", "", 339., 69.44, 
  8.278737*^6, 143.366, 19.4, 2.839, 1.525, 1429.813, 49.2, 280.033, 6.15, 
  0.9, 14.2, 10.475, 0.7, 61.04, 0.515}, {"TGO", "Africa", "Togo", 
  "2021-03-21", 8918., 79., 121.143, 104., 2., 1.286, 1077.217, 9.543, 
  14.633, 12.562, 0.242, 0.155, 1.07, "", "", "", "", "", "", "", "", 872., 
  262636., 31.724, 0.105, 1172., 0.142, 0.103, 9.7, "tests performed", "", 
  "", "", "", 2806., "", "", "", 339., 69.44, 8.278737*^6, 143.366, 19.4, 
  2.839, 1.525, 1429.813, 49.2, 280.033, 6.15, 0.9, 14.2, 10.475, 0.7, 61.04, 
  0.515}, {"TGO", "Africa", "Togo", "2021-03-22", 8960., 42., 105.429, 104., 
  0., 1.143, 1082.291, 5.073, 12.735, 12.562, 0., 0.138, 1.06, "", "", "", 
  "", "", "", "", "", 705., 263341., 31.809, 0.085, 1196., 0.144, 0.088, 
  11.3, "tests performed", "", "", "", "", 2806., "", "", "", 339., 69.44, 
  8.278737*^6, 143.366, 19.4, 2.839, 1.525, 1429.813, 49.2, 280.033, 6.15, 
  0.9, 14.2, 10.475, 0.7, 61.04, 0.515}, {"TGO", "Africa", "Togo", 
  "2021-03-23", 9147., 187., 117.857, 105., 1., 1.143, 1104.879, 22.588, 
  14.236, 12.683, 0.121, 0.138, 1.06, "", "", "", "", "", "", "", "", 1531., 
  264872., 31.994, 0.185, 1210., 0.146, 0.097, 10.3, "tests performed", "", 
  "", "", "", 2806., "", "", "", 339., 69.44, 8.278737*^6, 143.366, 19.4, 
  2.839, 1.525, 1429.813, 49.2, 280.033, 6.15, 0.9, 14.2, 10.475, 0.7, 61.04, 
  0.515}, {"TGO", "Africa", "Togo", "2021-03-24", 9147., 0., 96.429, 105., 
  0., 1., 1104.879, 0., 11.648, 12.683, 0., 0.121, 1.06, "", "", "", "", "", 
  "", "", "", 1467., 266339., 32.171, 0.177, 1244., 0.15, 0.078, 12.9, 
  "tests performed", 42092., 42092., "", "", 2806., 0.51, 0.51, "", 339., 
  69.44, 8.278737*^6, 143.366, 19.4, 2.839, 1.525, 1429.813, 49.2, 280.033, 
  6.15, 0.9, 14.2, 10.475, 0.7, 61.04, 0.515}, 
 {"TGO", "Africa", "Togo", "2021-03-25", 9506., 359., 132., 107., 2., 0.714, 
  1148.243, 43.364, 15.944, 12.925, 0.242, 0.086, 1.06, "", "", "", "", "", 
  "", "", "", 1332., 267671., 32.332, 0.161, 1254., 0.151, 0.105, 9.5, 
  "tests performed", "", "", "", "", 2793., "", "", "", 337., 69.44, 
  8.278737*^6, 143.366, 19.4, 2.839, 1.525, 1429.813, 49.2, 280.033, 6.15, 
  0.9, 14.2, 10.475, 0.7, 61.04, 0.515}, {"TGO", "Africa", "Togo", 
  "2021-03-26", 9676., 170., 140.143, 107., 0., 0.714, 1168.777, 20.535, 
  16.928, 12.925, 0., 0.086, 1.05, "", "", "", "", "", "", "", "", 1531., 
  269202., 32.517, 0.185, 1292., 0.156, 0.108, 9.2, "tests performed", "", 
  "", "", "", 2779., "", "", "", 336., 69.44, 8.278737*^6, 143.366, 19.4, 
  2.839, 1.525, 1429.813, 49.2, 280.033, 6.15, 0.9, 14.2, 10.475, 0.7, 61.04, 
  0.515}, {"TGO", "Africa", "Togo", "2021-03-27", 9676., 0., 119.571, 107., 
  0., 0.714, 1168.777, 0., 14.443, 12.925, 0., 0.086, 1.04, "", "", "", "", 
  "", "", "", "", 151., 269353., 32.536, 0.018, 1084., 0.131, 0.11, 9.1, 
  "tests performed", "", "", "", "", 2765., "", "", "", 334., 69.44, 
  8.278737*^6, 143.366, 19.4, 2.839, 1.525, 1429.813, 49.2, 280.033, 6.15, 
  0.9, 14.2, 10.475, 0.7, 61.04, 0.515}, {"TGO", "Africa", "Togo", 
  "2021-03-28", 9955., 279., 148.143, 107., 0., 0.429, 1202.478, 33.701, 
  17.894, 12.925, 0., 0.052, 1.04, "", "", "", "", "", "", "", "", 976., 
  270329., 32.653, 0.118, 1099., 0.133, 0.135, 7.4, "tests performed", "", 
  "", "", "", 2752., "", "", "", 332., 69.44, 8.278737*^6, 143.366, 19.4, 
  2.839, 1.525, 1429.813, 49.2, 280.033, 6.15, 0.9, 14.2, 10.475, 0.7, 61.04, 
  0.515}, {"TGO", "Africa", "Togo", "2021-03-29", 9992., 37., 147.429, 107., 
  0., 0.429, 1206.947, 4.469, 17.808, 12.925, 0., 0.052, 1.03, "", "", "", 
  "", "", "", "", "", 664., 270993., 32.734, 0.08, 1093., 0.132, 0.135, 7.4, 
  "tests performed", "", "", "", "", 2738., "", "", "", 331., 64.81, 
  8.278737*^6, 143.366, 19.4, 2.839, 1.525, 1429.813, 49.2, 280.033, 6.15, 
  0.9, 14.2, 10.475, 0.7, 61.04, 0.515}, {"TGO", "Africa", "Togo", 
  "2021-03-30", 10249., 257., 157.429, 109., 2., 0.571, 1237.991, 31.043, 
  19.016, 13.166, 0.242, 0.069, 1.02, "", "", "", "", "", "", "", "", 1913., 
  272906., 32.965, 0.231, 1148., 0.139, 0.137, 7.3, "tests performed", "", 
  "", "", "", 2724., "", "", "", 329., 64.81, 8.278737*^6, 143.366, 19.4, 
  2.839, 1.525, 1429.813, 49.2, 280.033, 6.15, 0.9, 14.2, 10.475, 0.7, 61.04, 
  0.515}, {"TGO", "Africa", "Togo", "2021-03-31", 10249., 0., 157.429, 109., 
  0., 0.571, 1237.991, 0., 19.016, 13.166, 0., 0.069, 1.02, "", "", "", "", 
  "", "", "", "", 1903., 274809., 33.195, 0.23, 1210., 0.146, 0.13, 7.7, 
  "tests performed", "", "", "", "", 2711., "", "", "", 327., 64.81, 
  8.278737*^6, 143.366, 19.4, 2.839, 1.525, 1429.813, 49.2, 280.033, 6.15, 
  0.9, 14.2, 10.475, 0.7, 61.04, 0.515}, {"TGO", "Africa", "Togo", 
  "2021-04-01", 10654., 405., 164., 110., 1., 0.429, 1286.911, 48.921, 19.81, 
  13.287, 0.121, 0.052, 1.01, "", "", "", "", "", "", "", "", 1377., 276186., 
  33.361, 0.166, 1216., 0.147, 0.135, 7.4, "tests performed", "", "", "", "", 
  2711., "", "", "", 327., 64.81, 8.278737*^6, 143.366, 19.4, 2.839, 1.525, 
  1429.813, 49.2, 280.033, 6.15, 0.9, 14.2, 10.475, 0.7, 61.04, 0.515}, 
 {"TGO", "Africa", "Togo", "2021-04-02", 10848., 194., 167.429, 110., 0., 
  0.429, 1310.345, 23.434, 20.224, 13.287, 0., 0.052, 1., "", "", "", "", "", 
  "", "", "", 1912., 278098., 33.592, 0.231, 1271., 0.154, 0.132, 7.6, 
  "tests performed", "", "", "", "", 2711., "", "", "", 327., 64.81, 
  8.278737*^6, 143.366, 19.4, 2.839, 1.525, 1429.813, 49.2, 280.033, 6.15, 
  0.9, 14.2, 10.475, 0.7, 61.04, 0.515}, {"TGO", "Africa", "Togo", 
  "2021-04-03", 11064., 216., 198.286, 110., 0., 0.429, 1336.436, 26.091, 
  23.951, 13.287, 0., 0.052, 0.99, "", "", "", "", "", "", "", "", 2132., 
  280230., 33.849, 0.258, 1554., 0.188, 0.128, 7.8, "tests performed", "", 
  "", "", "", 2711., "", "", "", 327., 64.81, 8.278737*^6, 143.366, 19.4, 
  2.839, 1.525, 1429.813, 49.2, 280.033, 6.15, 0.9, 14.2, 10.475, 0.7, 61.04, 
  0.515}, {"TGO", "Africa", "Togo", "2021-04-04", 11187., 123., 176., 112., 
  2., 0.714, 1351.293, 14.857, 21.259, 13.529, 0.242, 0.086, 0.98, "", "", 
  "", "", "", "", "", "", 1286., 281516., 34.005, 0.155, 1598., 0.193, 0.11, 
  9.1, "tests performed", "", "", "", "", 2711., "", "", "", 327., 64.81, 
  8.278737*^6, 143.366, 19.4, 2.839, 1.525, 1429.813, 49.2, 280.033, 6.15, 
  0.9, 14.2, 10.475, 0.7, 61.04, 0.515}, {"TGO", "Africa", "Togo", 
  "2021-04-05", 11249., 62., 179.571, 112., 0., 0.714, 1358.782, 7.489, 
  21.691, 13.529, 0., 0.086, 0.97, "", "", "", "", "", "", "", "", 930., 
  282446., 34.117, 0.112, 1636., 0.198, 0.11, 9.1, "tests performed", "", "", 
  "", "", 2711., "", "", "", 327., 64.81, 8.278737*^6, 143.366, 19.4, 2.839, 
  1.525, 1429.813, 49.2, 280.033, 6.15, 0.9, 14.2, 10.475, 0.7, 61.04, 
  0.515}, {"TGO", "Africa", "Togo", "2021-04-06", 11310., 61., 151.571, 113., 
  1., 0.571, 1366.15, 7.368, 18.309, 13.649, 0.121, 0.069, 0.96, "", "", "", 
  "", "", "", "", "", 664., 283110., 34.197, 0.08, 1458., 0.176, 0.104, 9.6, 
  "tests performed", "", "", "", "", 2711., "", "", "", 327., 64.81, 
  8.278737*^6, 143.366, 19.4, 2.839, 1.525, 1429.813, 49.2, 280.033, 6.15, 
  0.9, 14.2, 10.475, 0.7, 61.04, 0.515}, {"TGO", "Africa", "Togo", 
  "2021-04-07", 11501., 191., 178.857, 113., 0., 0.571, 1389.222, 23.071, 
  21.604, 13.649, 0., 0.069, 0.95, "", "", "", "", "", "", "", "", 1840., 
  284950., 34.42, 0.222, 1449., 0.175, 0.123, 8.1, "tests performed", "", "", 
  "", "", 2711., "", "", "", 327., 64.81, 8.278737*^6, 143.366, 19.4, 2.839, 
  1.525, 1429.813, 49.2, 280.033, 6.15, 0.9, 14.2, 10.475, 0.7, 61.04, 
  0.515}, {"TGO", "Africa", "Togo", "2021-04-08", 11649., 148., 142.143, 
  115., 2., 0.714, 1407.099, 17.877, 17.17, 13.891, 0.242, 0.086, 0.94, "", 
  "", "", "", "", "", "", "", 1592., 286542., 34.612, 0.192, 1479., 0.179, 
  0.096, 10.4, "tests performed", 82753., 82753., "", "", 2711., 1., 1., "", 
  327., 64.81, 8.278737*^6, 143.366, 19.4, 2.839, 1.525, 1429.813, 49.2, 
  280.033, 6.15, 0.9, 14.2, 10.475, 0.7, 61.04, 0.515}, 
 {"TGO", "Africa", "Togo", "2021-04-09", 11814., 165., 138., 116., 1., 0.857, 
  1427.029, 19.931, 16.669, 14.012, 0.121, 0.104, 0.93, "", "", "", "", "", 
  "", "", "", 1687., 288229., 34.816, 0.204, 1447., 0.175, 0.095, 10.5, 
  "tests performed", "", "", "", "", 2816., "", "", "", 340., 64.81, 
  8.278737*^6, 143.366, 19.4, 2.839, 1.525, 1429.813, 49.2, 280.033, 6.15, 
  0.9, 14.2, 10.475, 0.7, 61.04, 0.515}, {"TGO", "Africa", "Togo", 
  "2021-04-10", 11947., 133., 126.143, 116., 0., 0.857, 1443.095, 16.065, 
  15.237, 14.012, 0., 0.104, 0.92, "", "", "", "", "", "", "", "", 2103., 
  290332., 35.07, 0.254, 1443., 0.174, 0.087, 11.4, "tests performed", "", 
  "", "", "", 2922., "", "", "", 353., 64.81, 8.278737*^6, 143.366, 19.4, 
  2.839, 1.525, 1429.813, 49.2, 280.033, 6.15, 0.9, 14.2, 10.475, 0.7, 61.04, 
  0.515}, {"TGO", "Africa", "Togo", "2021-04-11", 12006., 59., 117., 116., 
  0., 0.571, 1450.221, 7.127, 14.133, 14.012, 0., 0.069, 0.91, "", "", "", 
  "", "", "", "", "", 923., 291255., 35.181, 0.111, 1391., 0.168, 0.084, 
  11.9, "tests performed", "", "", "", "", 3027., "", "", "", 366., 64.81, 
  8.278737*^6, 143.366, 19.4, 2.839, 1.525, 1429.813, 49.2, 280.033, 6.15, 
  0.9, 14.2, 10.475, 0.7, 61.04, 0.515}, {"TGO", "Africa", "Togo", 
  "2021-04-12", 12034., 28., 112.143, 116., 0., 0.571, 1453.603, 3.382, 
  13.546, 14.012, 0., 0.069, 0.9, "", "", "", "", "", "", "", "", 663., 
  291918., 35.261, 0.08, 1353., 0.163, 0.083, 12.1, "tests performed", "", 
  "", "", "", 3133., "", "", "", 378., 64.81, 8.278737*^6, 143.366, 19.4, 
  2.839, 1.525, 1429.813, 49.2, 280.033, 6.15, 0.9, 14.2, 10.475, 0.7, 61.04, 
  0.515}, {"TGO", "Africa", "Togo", "2021-04-13", 12034., 0., 103.429, 116., 
  0., 0.429, 1453.603, 0., 12.493, 14.012, 0., 0.052, 0.89, "", "", "", "", 
  "", "", "", "", 1326., 293244., 35.421, 0.16, 1448., 0.175, 0.071, 14., 
  "tests performed", 100000., 100000., "", "", 3238., 1.21, 1.21, "", 391., 
  33.33, 8.278737*^6, 143.366, 19.4, 2.839, 1.525, 1429.813, 49.2, 280.033, 
  6.15, 0.9, 14.2, 10.475, 0.7, 61.04, 0.515}, 
 {"TGO", "Africa", "Togo", "2021-04-14", 12214., 180., 101.857, 117., 1., 
  0.571, 1475.346, 21.742, 12.303, 14.133, 0.121, 0.069, 0.88, "", "", "", 
  "", "", "", "", "", 1130., 294374., 35.558, 0.136, 1346., 0.163, 0.076, 
  13.2, "tests performed", "", "", "", "", 4994., "", "", "", 603., 33.33, 
  8.278737*^6, 143.366, 19.4, 2.839, 1.525, 1429.813, 49.2, 280.033, 6.15, 
  0.9, 14.2, 10.475, 0.7, 61.04, 0.515}, {"TGO", "Africa", "Togo", 
  "2021-04-15", 12214., 0., 80.714, 117., 0., 0.286, 1475.346, 0., 9.75, 
  14.133, 0., 0.035, 0.88, "", "", "", "", "", "", "", "", 1418., 295792., 
  35.729, 0.171, 1321., 0.16, 0.061, 16.4, "tests performed", "", "", "", "", 
  6750., "", "", "", 815., 33.33, 8.278737*^6, 143.366, 19.4, 2.839, 1.525, 
  1429.813, 49.2, 280.033, 6.15, 0.9, 14.2, 10.475, 0.7, 61.04, 0.515}, 
 {"TGO", "Africa", "Togo", "2021-04-16", 12391., 177., 82.429, 119., 2., 
  0.429, 1496.726, 21.38, 9.957, 14.374, 0.242, 0.052, 0.87, "", "", "", "", 
  "", "", "", "", 1478., 297270., 35.908, 0.179, 1292., 0.156, 0.064, 15.7, 
  "tests performed", "", "", "", "", 8400., "", "", "", 1015., 33.33, 
  8.278737*^6, 143.366, 19.4, 2.839, 1.525, 1429.813, 49.2, 280.033, 6.15, 
  0.9, 14.2, 10.475, 0.7, 61.04, 0.515}, {"TGO", "Africa", "Togo", 
  "2021-04-17", 12496., 105., 78.429, 119., 0., 0.429, 1509.409, 12.683, 
  9.473, 14.374, 0., 0.052, 0.86, "", "", "", "", "", "", "", "", 1595., 
  298865., 36.1, 0.193, 1219., 0.147, 0.064, 15.5, "tests performed", 
  160000., 160000., "", "", 10050., 1.93, 1.93, "", 1214., 33.33, 
  8.278737*^6, 143.366, 19.4, 2.839, 1.525, 1429.813, 49.2, 280.033, 6.15, 
  0.9, 14.2, 10.475, 0.7, 61.04, 0.515}, {"TGO", "Africa", "Togo", 
  "2021-04-18", 12533., 37., 75.286, 119., 0., 0.429, 1513.878, 4.469, 9.094, 
  14.374, 0., 0.052, 0.85, "", "", "", "", "", "", "", "", 924., 299789., 
  36.212, 0.112, 1219., 0.147, 0.062, 16.2, "tests performed", "", "", "", 
  "", 10050., "", "", "", 1214., 33.33, 8.278737*^6, 143.366, 19.4, 2.839, 
  1.525, 1429.813, 49.2, 280.033, 6.15, 0.9, 14.2, 10.475, 0.7, 61.04, 
  0.515}, {"TGO", "Africa", "Togo", "2021-04-19", 12553., 20., 74.143, 120., 
  1., 0.571, 1516.294, 2.416, 8.956, 14.495, 0.121, 0.069, 0.85, "", "", "", 
  "", "", "", "", "", 633., 300422., 36.288, 0.076, 1215., 0.147, 0.061, 
  16.4, "tests performed", "", "", "", "", 10051., "", "", "", 1214., 33.33, 
  8.278737*^6, 143.366, 19.4, 2.839, 1.525, 1429.813, 49.2, 280.033, 6.15, 
  0.9, 14.2, 10.475, 0.7, 61.04, 0.515}, {"TGO", "Africa", "Togo", 
  "2021-04-20", 12610., 57., 82.286, 121., 1., 0.714, 1523.179, 6.885, 9.939, 
  14.616, 0.121, 0.086, 0.84, "", "", "", "", "", "", "", "", 959., 301381., 
  36.404, 0.116, 1162., 0.14, 0.071, 14.1, "tests performed", "", "", "", "", 
  10051., "", "", "", 1214., 33.33, 8.278737*^6, 143.366, 19.4, 2.839, 1.525, 
  1429.813, 49.2, 280.033, 6.15, 0.9, 14.2, 10.475, 0.7, 61.04, 0.515}, 
 {"TGO", "Africa", "Togo", "2021-04-21", 12657., 47., 63.286, 121., 0., 
  0.571, 1528.856, 5.677, 7.644, 14.616, 0., 0.069, 0.83, "", "", "", "", "", 
  "", "", "", 848., 302229., 36.507, 0.102, 1122., 0.136, 0.056, 17.7, 
  "tests performed", "", "", "", "", 8402., "", "", "", 1015., 48.15, 
  8.278737*^6, 143.366, 19.4, 2.839, 1.525, 1429.813, 49.2, 280.033, 6.15, 
  0.9, 14.2, 10.475, 0.7, 61.04, 0.515}, {"TGO", "Africa", "Togo", 
  "2021-04-22", 12698., 41., 69.143, 121., 0., 0.571, 1533.809, 4.952, 8.352, 
  14.616, 0., 0.069, 0.83, "", "", "", "", "", "", "", "", 1002., 303231., 
  36.628, 0.121, 1063., 0.128, 0.065, 15.4, "tests performed", "", "", "", 
  "", 6752., "", "", "", 816., 48.15, 8.278737*^6, 143.366, 19.4, 2.839, 
  1.525, 1429.813, 49.2, 280.033, 6.15, 0.9, 14.2, 10.475, 0.7, 61.04, 
  0.515}, {"TGO", "Africa", "Togo", "2021-04-23", 12742., 44., 50.143, 121., 
  0., 0.286, 1539.124, 5.315, 6.057, 14.616, 0., 0.035, 0.82, "", "", "", "", 
  "", "", "", "", 929., 304160., 36.74, 0.112, 984., 0.119, 0.051, 19.6, 
  "tests performed", "", "", "", "", 5103., "", "", "", 616., 48.15, 
  8.278737*^6, 143.366, 19.4, 2.839, 1.525, 1429.813, 49.2, 280.033, 6.15, 
  0.9, 14.2, 10.475, 0.7, 61.04, 0.515}, {"TGO", "Africa", "Togo", 
  "2021-04-24", 12787., 45., 41.571, 121., 0., 0.286, 1544.559, 5.436, 5.021, 
  14.616, 0., 0.035, 0.82, "", "", "", "", "", "", "", "", 1077., 305237., 
  36.87, 0.13, 910., 0.11, 0.046, 21.9, "tests performed", "", "", "", "", 
  3453., "", "", "", 417., 48.15, 8.278737*^6, 143.366, 19.4, 2.839, 1.525, 
  1429.813, 49.2, 280.033, 6.15, 0.9, 14.2, 10.475, 0.7, 61.04, 0.515}, 
 {"TGO", "Africa", "Togo", "2021-04-25", 12787., 0., 36.286, 121., 0., 0.286, 
  1544.559, 0., 4.383, 14.616, 0., 0.035, 0.82, "", "", "", "", "", "", "", 
  "", 835., 306072., 36.971, 0.101, 898., 0.108, 0.04, 24.7, 
  "tests performed", "", "", "", "", 3453., "", "", "", 417., 48.15, 
  8.278737*^6, 143.366, 19.4, 2.839, 1.525, 1429.813, 49.2, 280.033, 6.15, 
  0.9, 14.2, 10.475, 0.7, 61.04, 0.515}, {"TGO", "Africa", "Togo", 
  "2021-04-26", 12827., 40., 39.143, 122., 1., 0.286, 1549.391, 4.832, 4.728, 
  14.737, 0.121, 0.035, 0.81, "", "", "", "", "", "", "", "", 597., 306669., 
  37.043, 0.072, 892., 0.108, 0.044, 22.8, "tests performed", "", "", "", "", 
  3453., "", "", "", 417., 48.15, 8.278737*^6, 143.366, 19.4, 2.839, 1.525, 
  1429.813, 49.2, 280.033, 6.15, 0.9, 14.2, 10.475, 0.7, 61.04, 0.515}, 
 {"TGO", "Africa", "Togo", "2021-04-27", 12884., 57., 39.143, 122., 0., 
  0.143, 1556.276, 6.885, 4.728, 14.737, 0., 0.017, 0.81, "", "", "", "", "", 
  "", "", "", 993., 307662., 37.163, 0.12, 897., 0.108, 0.044, 22.9, 
  "tests performed", "", "", "", "", 3453., "", "", "", 417., 48.15, 
  8.278737*^6, 143.366, 19.4, 2.839, 1.525, 1429.813, 49.2, 280.033, 6.15, 
  0.9, 14.2, 10.475, 0.7, 61.04, 0.515}, {"TGO", "Africa", "Togo", 
  "2021-04-28", 12898., 14., 34.429, 122., 0., 0.143, 1557.967, 1.691, 4.159, 
  14.737, 0., 0.017, 0.81, "", "", "", "", "", "", "", "", 503., 308165., 
  37.224, 0.061, 848., 0.102, 0.041, 24.6, "tests performed", "", "", "", "", 
  3453., "", "", "", 417., 48.15, 8.278737*^6, 143.366, 19.4, 2.839, 1.525, 
  1429.813, 49.2, 280.033, 6.15, 0.9, 14.2, 10.475, 0.7, 61.04, 0.515}, 
 {"TGO", "Africa", "Togo", "2021-04-29", 12931., 33., 33.286, 123., 1., 
  0.286, 1561.953, 3.986, 4.021, 14.857, 0.121, 0.035, 0.81, "", "", "", "", 
  "", "", "", "", 925., 309090., 37.335, 0.112, 837., 0.101, 0.04, 25.1, 
  "tests performed", "", "", "", "", 3453., "", "", "", 417., 48.15, 
  8.278737*^6, 143.366, 19.4, 2.839, 1.525, 1429.813, 49.2, 280.033, 6.15, 
  0.9, 14.2, 10.475, 0.7, 61.04, 0.515}, {"TGO", "Africa", "Togo", 
  "2021-04-30", 12967., 36., 32.143, 123., 0., 0.286, 1566.302, 4.348, 3.883, 
  14.857, 0., 0.035, 0.81, "", "", "", "", "", "", "", "", 1030., 310120., 
  37.46, 0.124, 851., 0.103, 0.038, 26.5, "tests performed", "", "", "", "", 
  3453., "", "", "", 417., 48.15, 8.278737*^6, 143.366, 19.4, 2.839, 1.525, 
  1429.813, 49.2, 280.033, 6.15, 0.9, 14.2, 10.475, 0.7, 61.04, 0.515}, 
 {"TGO", "Africa", "Togo", "2021-05-01", 12992., 25., 29.286, 123., 0., 
  0.286, 1569.322, 3.02, 3.537, 14.857, 0., 0.035, 0.8, "", "", "", "", "", 
  "", "", "", 1027., 311147., 37.584, 0.124, 844., 0.102, 0.035, 28.8, 
  "tests performed", "", "", "", "", 3453., "", "", "", 417., 48.15, 
  8.278737*^6, 143.366, 19.4, 2.839, 1.525, 1429.813, 49.2, 280.033, 6.15, 
  0.9, 14.2, 10.475, 0.7, 61.04, 0.515}, {"TGO", "Africa", "Togo", 
  "2021-05-02", 13010., 18., 31.857, 123., 0., 0.286, 1571.496, 2.174, 3.848, 
  14.857, 0., 0.035, 0.8, "", "", "", "", "", "", "", "", 672., 311819., 
  37.665, 0.081, 821., 0.099, 0.039, 25.8, "tests performed", "", "", "", "", 
  3453., "", "", "", 417., 48.15, 8.278737*^6, 143.366, 19.4, 2.839, 1.525, 
  1429.813, 49.2, 280.033, 6.15, 0.9, 14.2, 10.475, 0.7, 61.04, 0.515}, 
 {"TGO", "Africa", "Togo", "2021-05-03", 13010., 0., 26.143, 123., 0., 0.143, 
  1571.496, 0., 3.158, 14.857, 0., 0.017, 0.8, "", "", "", "", "", "", "", 
  "", 597., 312416., 37.737, 0.072, 821., 0.099, 0.032, 31.4, 
  "tests performed", "", "", "", "", 3453., "", "", "", 417., 42.59, 
  8.278737*^6, 143.366, 19.4, 2.839, 1.525, 1429.813, 49.2, 280.033, 6.15, 
  0.9, 14.2, 10.475, 0.7, 61.04, 0.515}, {"TGO", "Africa", "Togo", 
  "2021-05-04", 13037., 27., 21.857, 123., 0., 0.143, 1574.757, 3.261, 2.64, 
  14.857, 0., 0.017, 0.8, "", "", "", "", "", "", "", "", 534., 312950., 
  37.802, 0.065, 755., 0.091, 0.029, 34.5, "tests performed", "", "", "", "", 
  3453., "", "", "", 417., 42.59, 8.278737*^6, 143.366, 19.4, 2.839, 1.525, 
  1429.813, 49.2, 280.033, 6.15, 0.9, 14.2, 10.475, 0.7, 61.04, 0.515}, 
 {"TGO", "Africa", "Togo", "2021-05-05", 13068., 31., 24.286, 123., 0., 
  0.143, 1578.502, 3.745, 2.934, 14.857, 0., 0.017, 0.8, "", "", "", "", "", 
  "", "", "", 799., 313749., 37.898, 0.097, 798., 0.096, 0.03, 32.9, 
  "tests performed", "", "", "", "", 3453., "", "", "", 417., 42.59, 
  8.278737*^6, 143.366, 19.4, 2.839, 1.525, 1429.813, 49.2, 280.033, 6.15, 
  0.9, 14.2, 10.475, 0.7, 61.04, 0.515}, {"TGO", "Africa", "Togo", 
  "2021-05-06", 13068., 0., 19.571, 123., 0., 0., 1578.502, 0., 2.364, 
  14.857, 0., 0., 0.8, "", "", "", "", "", "", "", "", 913., 314662., 38.008, 
  0.11, 796., 0.096, 0.025, 40.7, "tests performed", "", "", "", "", 3453., 
  "", "", "", 417., 42.59, 8.278737*^6, 143.366, 19.4, 2.839, 1.525, 
  1429.813, 49.2, 280.033, 6.15, 0.9, 14.2, 10.475, 0.7, 61.04, 0.515}, 
 {"TGO", "Africa", "Togo", "2021-05-07", 13106., 38., 19.857, 124., 1., 
  0.143, 1583.092, 4.59, 2.399, 14.978, 0.121, 0.017, 0.81, "", "", "", "", 
  "", "", "", "", 986., 315648., 38.128, 0.119, 790., 0.095, 0.025, 39.8, 
  "tests performed", "", "", "", "", 3453., "", "", "", 417., 42.59, 
  8.278737*^6, 143.366, 19.4, 2.839, 1.525, 1429.813, 49.2, 280.033, 6.15, 
  0.9, 14.2, 10.475, 0.7, 61.04, 0.515}, {"TGO", "Africa", "Togo", 
  "2021-05-08", 13106., 0., 16.286, 124., 0., 0.143, 1583.092, 0., 1.967, 
  14.978, 0., 0.017, 0.81, "", "", "", "", "", "", "", "", 1227., 316875., 
  38.276, 0.148, 818., 0.099, 0.02, 50.2, "tests performed", "", "", "", "", 
  3453., "", "", "", 417., 42.59, 8.278737*^6, 143.366, 19.4, 2.839, 1.525, 
  1429.813, 49.2, 280.033, 6.15, 0.9, 14.2, 10.475, 0.7, 61.04, 0.515}, 
 {"TGO", "Africa", "Togo", "2021-05-09", 13154., 48., 20.571, 124., 0., 
  0.143, 1588.89, 5.798, 2.485, 14.978, 0., 0.017, 0.81, "", "", "", "", "", 
  "", "", "", 749., 317624., 38.366, 0.09, 829., 0.1, 0.025, 40.3, 
  "tests performed", "", "", "", "", 3453., "", "", "", 417., 42.59, 
  8.278737*^6, 143.366, 19.4, 2.839, 1.525, 1429.813, 49.2, 280.033, 6.15, 
  0.9, 14.2, 10.475, 0.7, 61.04, 0.515}, {"TGO", "Africa", "Togo", 
  "2021-05-10", 13167., 13., 22.429, 125., 1., 0.286, 1590.46, 1.57, 2.709, 
  15.099, 0.121, 0.035, 0.81, "", "", "", "", "", "", "", "", 548., 318172., 
  38.432, 0.066, 822., 0.099, 0.027, 36.6, "tests performed", "", "", "", "", 
  3453., "", "", "", 417., 42.59, 8.278737*^6, 143.366, 19.4, 2.839, 1.525, 
  1429.813, 49.2, 280.033, 6.15, 0.9, 14.2, 10.475, 0.7, 61.04, 0.515}, 
 {"TGO", "Africa", "Togo", "2021-05-11", 13167., 0., 18.571, 125., 0., 0.286, 
  1590.46, 0., 2.243, 15.099, 0., 0.035, 0.81, "", "", "", "", "", "", "", 
  "", 837., 319009., 38.534, 0.101, 866., 0.105, 0.021, 46.6, 
  "tests performed", "", "", "", "", 3453., "", "", "", 417., 42.59, 
  8.278737*^6, 143.366, 19.4, 2.839, 1.525, 1429.813, 49.2, 280.033, 6.15, 
  0.9, 14.2, 10.475, 0.7, 61.04, 0.515}, {"TGO", "Africa", "Togo", 
  "2021-05-12", 13210., 43., 20.286, 125., 0., 0.286, 1595.654, 5.194, 2.45, 
  15.099, 0., 0.035, 0.81, "", "", "", "", "", "", "", "", 652., 319661., 
  38.612, 0.079, 845., 0.102, 0.024, 41.7, "tests performed", "", "", "", "", 
  3453., "", "", "", 417., 42.59, 8.278737*^6, 143.366, 19.4, 2.839, 1.525, 
  1429.813, 49.2, 280.033, 6.15, 0.9, 14.2, 10.475, 0.7, 61.04, 0.515}, 
 {"TGO", "Africa", "Togo", "2021-05-13", 13238., 28., 24.286, 125., 0., 
  0.286, 1599.036, 3.382, 2.934, 15.099, 0., 0.035, 0.81, "", "", "", "", "", 
  "", "", "", 794., 320455., 38.708, 0.096, 828., 0.1, 0.029, 34.1, 
  "tests performed", "", "", "", "", 3453., "", "", "", 417., 42.59, 
  8.278737*^6, 143.366, 19.4, 2.839, 1.525, 1429.813, 49.2, 280.033, 6.15, 
  0.9, 14.2, 10.475, 0.7, 61.04, 0.515}, {"TGO", "Africa", "Togo", 
  "2021-05-14", 13244., 6., 19.714, 125., 0., 0.143, 1599.761, 0.725, 2.381, 
  15.099, 0., 0.017, 0.81, "", "", "", "", "", "", "", "", 672., 321127., 
  38.789, 0.081, 783., 0.095, 0.025, 39.7, "tests performed", "", "", "", "", 
  3453., "", "", "", 417., 42.59, 8.278737*^6, 143.366, 19.4, 2.839, 1.525, 
  1429.813, 49.2, 280.033, 6.15, 0.9, 14.2, 10.475, 0.7, 61.04, 0.515}, 
 {"TGO", "Africa", "Togo", "2021-05-15", 13265., 21., 22.714, 125., 0., 
  0.143, 1602.298, 2.537, 2.744, 15.099, 0., 0.017, 0.82, "", "", "", "", "", 
  "", "", "", 958., 322085., 38.905, 0.116, 744., 0.09, 0.031, 32.8, 
  "tests performed", "", "", "", "", 3453., "", "", "", 417., 42.59, 
  8.278737*^6, 143.366, 19.4, 2.839, 1.525, 1429.813, 49.2, 280.033, 6.15, 
  0.9, 14.2, 10.475, 0.7, 61.04, 0.515}, {"TGO", "Africa", "Togo", 
  "2021-05-16", 13275., 10., 17.286, 125., 0., 0.143, 1603.505, 1.208, 2.088, 
  15.099, 0., 0.017, 0.82, "", "", "", "", "", "", "", "", 739., 322824., 
  38.994, 0.089, 743., 0.09, 0.023, 43., "tests performed", "", "", "", "", 
  3453., "", "", "", 417., 42.59, 8.278737*^6, 143.366, 19.4, 2.839, 1.525, 
  1429.813, 49.2, 280.033, 6.15, 0.9, 14.2, 10.475, 0.7, 61.04, 0.515}, 
 {"TGO", "Africa", "Togo", "2021-05-17", 13279., 4., 16., 125., 0., 0., 
  1603.989, 0.483, 1.933, 15.099, 0., 0., 0.82, "", "", "", "", "", "", "", 
  "", 539., 323363., 39.059, 0.065, 742., 0.09, 0.022, 46.4, 
  "tests performed", "", "", "", "", 3453., "", "", "", 417., 42.59, 
  8.278737*^6, 143.366, 19.4, 2.839, 1.525, 1429.813, 49.2, 280.033, 6.15, 
  0.9, 14.2, 10.475, 0.7, 61.04, 0.515}, {"TGO", "Africa", "Togo", 
  "2021-05-18", 13286., 7., 17., 125., 0., 0., 1604.834, 0.846, 2.053, 
  15.099, 0., 0., 0.82, "", "", "", "", "", "", "", "", 720., 324083., 
  39.146, 0.087, 725., 0.088, 0.023, 42.6, "tests performed", "", "", "", "", 
  3453., "", "", "", 417., 42.59, 8.278737*^6, 143.366, 19.4, 2.839, 1.525, 
  1429.813, 49.2, 280.033, 6.15, 0.9, 14.2, 10.475, 0.7, 61.04, 0.515}, 
 {"TGO", "Africa", "Togo", "2021-05-19", 13299., 13., 12.714, 125., 0., 0., 
  1606.404, 1.57, 1.536, 15.099, 0., 0., 0.82, "", "", "", "", "", "", "", 
  "", 678., 324761., 39.228, 0.082, 729., 0.088, 0.017, 57.3, 
  "tests performed", "", "", "", "", 3453., "", "", "", 417., 42.59, 
  8.278737*^6, 143.366, 19.4, 2.839, 1.525, 1429.813, 49.2, 280.033, 6.15, 
  0.9, 14.2, 10.475, 0.7, 61.04, 0.515}, {"TGO", "Africa", "Togo", 
  "2021-05-20", 13340., 41., 14.571, 125., 0., 0., 1611.357, 4.952, 1.76, 
  15.099, 0., 0., 0.82, "", "", "", "", "", "", "", "", 1033., 325794., 
  39.353, 0.125, 763., 0.092, 0.019, 52.4, "tests performed", "", "", "", "", 
  3453., "", "", "", 417., 42.59, 8.278737*^6, 143.366, 19.4, 2.839, 1.525, 
  1429.813, 49.2, 280.033, 6.15, 0.9, 14.2, 10.475, 0.7, 61.04, 0.515}, 
 {"TGO", "Africa", "Togo", "2021-05-21", 13352., 12., 15.429, 125., 0., 0., 
  1612.806, 1.449, 1.864, 15.099, 0., 0., 0.82, "", "", "", "", "", "", "", 
  "", 856., 326650., 39.457, 0.103, 789., 0.095, 0.02, 51.1, 
  "tests performed", "", "", "", "", 3453., "", "", "", 417., 42.59, 
  8.278737*^6, 143.366, 19.4, 2.839, 1.525, 1429.813, 49.2, 280.033, 6.15, 
  0.9, 14.2, 10.475, 0.7, 61.04, 0.515}, {"TGO", "Africa", "Togo", 
  "2021-05-22", 13363., 11., 14., 125., 0., 0., 1614.135, 1.329, 1.691, 
  15.099, 0., 0., 0.83, "", "", "", "", "", "", "", "", 852., 327502., 
  39.559, 0.103, 774., 0.093, 0.018, 55.3, "tests performed", "", "", "", "", 
  3453., "", "", "", 417., 42.59, 8.278737*^6, 143.366, 19.4, 2.839, 1.525, 
  1429.813, 49.2, 280.033, 6.15, 0.9, 14.2, 10.475, 0.7, 61.04, 0.515}, 
 {"TGO", "Africa", "Togo", "2021-05-23", 13374., 11., 14.143, 125., 0., 0., 
  1615.464, 1.329, 1.708, 15.099, 0., 0., 0.83, "", "", "", "", "", "", "", 
  "", 752., 328254., 39.65, 0.091, 776., 0.094, 0.018, 54.9, 
  "tests performed", "", "", "", "", 3453., "", "", "", 417., 42.59, 
  8.278737*^6, 143.366, 19.4, 2.839, 1.525, 1429.813, 49.2, 280.033, 6.15, 
  0.9, 14.2, 10.475, 0.7, 61.04, 0.515}, {"TGO", "Africa", "Togo", 
  "2021-05-24", 13374., 0., 13.571, 125., 0., 0., 1615.464, 0., 1.639, 
  15.099, 0., 0., 0.83, "", "", "", "", "", "", "", "", 602., 328856., 
  39.723, 0.073, 785., 0.095, 0.017, 57.8, "tests performed", "", "", "", "", 
  3453., "", "", "", 417., 42.59, 8.278737*^6, 143.366, 19.4, 2.839, 1.525, 
  1429.813, 49.2, 280.033, 6.15, 0.9, 14.2, 10.475, 0.7, 61.04, 0.515}, 
 {"TGO", "Africa", "Togo", "2021-05-25", 13384., 10., 14., 125., 0., 0., 
  1616.672, 1.208, 1.691, 15.099, 0., 0., 0.83, "", "", "", "", "", "", "", 
  "", 613., 329469., 39.797, 0.074, 769., 0.093, 0.018, 54.9, 
  "tests performed", "", "", "", "", 3453., "", "", "", 417., 42.59, 
  8.278737*^6, 143.366, 19.4, 2.839, 1.525, 1429.813, 49.2, 280.033, 6.15, 
  0.9, 14.2, 10.475, 0.7, 61.04, 0.515}, {"TGO", "Africa", "Togo", 
  "2021-05-26", 13396., 12., 13.857, 125., 0., 0., 1618.121, 1.449, 1.674, 
  15.099, 0., 0., 0.83, "", "", "", "", "", "", "", "", 690., 330159., 39.88, 
  0.083, 771., 0.093, 0.018, 55.6, "tests performed", "", "", "", "", 3453., 
  "", "", "", 417., 42.59, 8.278737*^6, 143.366, 19.4, 2.839, 1.525, 
  1429.813, 49.2, 280.033, 6.15, 0.9, 14.2, 10.475, 0.7, 61.04, 0.515}, 
 {"TGO", "Africa", "Togo", "2021-05-27", 13420., 24., 11.429, 125., 0., 0., 
  1621.02, 2.899, 1.38, 15.099, 0., 0., 0.83, "", "", "", "", "", "", "", "", 
  868., 331027., 39.985, 0.105, 748., 0.09, 0.015, 65.4, "tests performed", 
  "", "", "", "", 3453., "", "", "", 417., 42.59, 8.278737*^6, 143.366, 19.4, 
  2.839, 1.525, 1429.813, 49.2, 280.033, 6.15, 0.9, 14.2, 10.475, 0.7, 61.04, 
  0.515}, {"TGO", "Africa", "Togo", "2021-05-28", 13432., 12., 11.429, 125., 
  0., 0., 1622.47, 1.449, 1.38, 15.099, 0., 0., 0.84, "", "", "", "", "", "", 
  "", "", 1059., 332086., 40.113, 0.128, 777., 0.094, 0.015, 68., 
  "tests performed", "", "", "", "", 3453., "", "", "", 417., 42.59, 
  8.278737*^6, 143.366, 19.4, 2.839, 1.525, 1429.813, 49.2, 280.033, 6.15, 
  0.9, 14.2, 10.475, 0.7, 61.04, 0.515}, {"TGO", "Africa", "Togo", 
  "2021-05-29", 13432., 0., 9.857, 125., 0., 0., 1622.47, 0., 1.191, 15.099, 
  0., 0., 0.84, "", "", "", "", "", "", "", "", 1087., 333173., 40.244, 
  0.131, 810., 0.098, 0.012, 82.2, "tests performed", "", "", "", "", 3453., 
  "", "", "", 417., 42.59, 8.278737*^6, 143.366, 19.4, 2.839, 1.525, 
  1429.813, 49.2, 280.033, 6.15, 0.9, 14.2, 10.475, 0.7, 61.04, 0.515}, 
 {"TGO", "Africa", "Togo", "2021-05-30", 13457., 25., 11.857, 125., 0., 0., 
  1625.489, 3.02, 1.432, 15.099, 0., 0., 0.84, "", "", "", "", "", "", "", 
  "", 752., 333925., 40.335, 0.091, 810., 0.098, 0.015, 68.3, 
  "tests performed", "", "", "", "", 3453., "", "", "", 417., 42.59, 
  8.278737*^6, 143.366, 19.4, 2.839, 1.525, 1429.813, 49.2, 280.033, 6.15, 
  0.9, 14.2, 10.475, 0.7, 61.04, 0.515}, {"TGO", "Africa", "Togo", 
  "2021-05-31", 13466., 9., 13.143, 125., 0., 0., 1626.577, 1.087, 1.588, 
  15.099, 0., 0., 0.84, "", "", "", "", "", "", "", "", 668., 334593., 
  40.416, 0.081, 820., 0.099, 0.016, 62.4, "tests performed", 311938., 
  270784., 41154., "", 3453., 3.77, 3.27, 0.5, 417., 42.59, 8.278737*^6, 
  143.366, 19.4, 2.839, 1.525, 1429.813, 49.2, 280.033, 6.15, 0.9, 14.2, 
  10.475, 0.7, 61.04, 0.515}, {"TGO", "Africa", "Togo", "2021-06-01", 13481., 
  15., 13.857, 125., 0., 0., 1628.388, 1.812, 1.674, 15.099, 0., 0., 0.84, 
  "", "", "", "", "", "", "", "", 857., 335450., 40.519, 0.104, 854., 0.103, 
  0.016, 61.6, "tests performed", "", "", "", "", "", "", "", "", "", 42.59, 
  8.278737*^6, 143.366, 19.4, 2.839, 1.525, 1429.813, 49.2, 280.033, 6.15, 
  0.9, 14.2, 10.475, 0.7, 61.04, 0.515}, {"TGO", "Africa", "Togo", 
  "2021-06-02", 13496., 15., 14.286, 125., 0., 0., 1630.2, 1.812, 1.726, 
  15.099, 0., 0., 0.84, "", "", "", "", "", "", "", "", 744., 336194., 
  40.609, 0.09, 862., 0.104, 0.017, 60.3, "tests performed", "", "", "", "", 
  "", "", "", "", "", 42.59, 8.278737*^6, 143.366, 19.4, 2.839, 1.525, 
  1429.813, 49.2, 280.033, 6.15, 0.9, 14.2, 10.475, 0.7, 61.04, 0.515}, 
 {"TGO", "Africa", "Togo", "2021-06-03", 13513., 17., 13.286, 125., 0., 0., 
  1632.254, 2.053, 1.605, 15.099, 0., 0., 0.84, "", "", "", "", "", "", "", 
  "", 873., 337067., 40.715, 0.105, 863., 0.104, 0.015, 65., 
  "tests performed", "", "", "", "", "", "", "", "", "", 42.59, 8.278737*^6, 
  143.366, 19.4, 2.839, 1.525, 1429.813, 49.2, 280.033, 6.15, 0.9, 14.2, 
  10.475, 0.7, 61.04, 0.515}, {"TGO", "Africa", "Togo", "2021-06-04", 13522., 
  9., 12.857, 125., 0., 0., 1633.341, 1.087, 1.553, 15.099, 0., 0., 0.84, "", 
  "", "", "", "", "", "", "", 983., 338050., 40.834, 0.119, 852., 0.103, 
  0.015, 66.3, "tests performed", "", "", "", "", "", "", "", "", "", 42.59, 
  8.278737*^6, 143.366, 19.4, 2.839, 1.525, 1429.813, 49.2, 280.033, 6.15, 
  0.9, 14.2, 10.475, 0.7, 61.04, 0.515}, {"TGO", "Africa", "Togo", 
  "2021-06-05", 13533., 11., 14.429, 125., 0., 0., 1634.67, 1.329, 1.743, 
  15.099, 0., 0., 0.84, "", "", "", "", "", "", "", "", 1184., 339234., 
  40.977, 0.143, 866., 0.105, 0.017, 60., "tests performed", "", "", "", "", 
  "", "", "", "", "", 42.59, 8.278737*^6, 143.366, 19.4, 2.839, 1.525, 
  1429.813, 49.2, 280.033, 6.15, 0.9, 14.2, 10.475, 0.7, 61.04, 0.515}, 
 {"TGO", "Africa", "Togo", "2021-06-06", 13539., 6., 11.714, 125., 0., 0., 
  1635.394, 0.725, 1.415, 15.099, 0., 0., 0.83, "", "", "", "", "", "", "", 
  "", 799., 340033., 41.073, 0.097, 873., 0.105, 0.013, 74.5, 
  "tests performed", "", "", "", "", "", "", "", "", "", 42.59, 8.278737*^6, 
  143.366, 19.4, 2.839, 1.525, 1429.813, 49.2, 280.033, 6.15, 0.9, 14.2, 
  10.475, 0.7, 61.04, 0.515}, {"TGO", "Africa", "Togo", "2021-06-07", 13542., 
  3., 10.857, 125., 0., 0., 1635.757, 0.362, 1.311, 15.099, 0., 0., "", "", 
  "", "", "", "", "", "", "", 718., 340751., 41.16, 0.087, 880., 0.106, 
  0.012, 81.1, "tests performed", "", "", "", "", "", "", "", "", "", "", 
  8.278737*^6, 143.366, 19.4, 2.839, 1.525, 1429.813, 49.2, 280.033, 6.15, 
  0.9, 14.2, 10.475, 0.7, 61.04, 0.515}, {"TON", "Oceania", "Tonga", 
  "2021-04-20", "", "", "", "", "", "", "", "", "", "", "", "", "", "", "", 
  "", "", "", "", "", "", "", "", "", "", "", "", "", "", "", 2287., 2287., 
  "", "", "", 2.16, 2.16, "", "", 47.22, 105697., 150.028, 22.3, 5.82, 4.032, 
  5425.621, "", 227.49, 15.42, 11.8, 44.4, "", 2.6, 70.91, 0.725}, 
 {"TON", "Oceania", "Tonga", "2021-04-21", "", "", "", "", "", "", "", "", 
  "", "", "", "", "", "", "", "", "", "", "", "", "", "", "", "", "", "", "", 
  "", "", "", "", "", "", "", 633., "", "", "", 5989., 47.22, 105697., 
  150.028, 22.3, 5.82, 4.032, 5425.621, "", 227.49, 15.42, 11.8, 44.4, "", 
  2.6, 70.91, 0.725}, {"TON", "Oceania", "Tonga", "2021-04-22", "", "", "", 
  "", "", "", "", "", "", "", "", "", "", "", "", "", "", "", "", "", "", "", 
  "", "", "", "", "", "", "", "", "", "", "", "", 633., "", "", "", 5989., 
  47.22, 105697., 150.028, 22.3, 5.82, 4.032, 5425.621, "", 227.49, 15.42, 
  11.8, 44.4, "", 2.6, 70.91, 0.725}, {"TON", "Oceania", "Tonga", 
  "2021-04-23", "", "", "", "", "", "", "", "", "", "", "", "", "", "", "", 
  "", "", "", "", "", "", "", "", "", "", "", "", "", "", "", "", "", "", "", 
  633., "", "", "", 5989., 47.22, 105697., 150.028, 22.3, 5.82, 4.032, 
  5425.621, "", 227.49, 15.42, 11.8, 44.4, "", 2.6, 70.91, 0.725}, 
 {"TON", "Oceania", "Tonga", "2021-04-24", "", "", "", "", "", "", "", "", 
  "", "", "", "", "", "", "", "", "", "", "", "", "", "", "", "", "", "", "", 
  "", "", "", "", "", "", "", 633., "", "", "", 5989., 47.22, 105697., 
  150.028, 22.3, 5.82, 4.032, 5425.621, "", 227.49, 15.42, 11.8, 44.4, "", 
  2.6, 70.91, 0.725}, {"TON", "Oceania", "Tonga", "2021-04-25", "", "", "", 
  "", "", "", "", "", "", "", "", "", "", "", "", "", "", "", "", "", "", "", 
  "", "", "", "", "", "", "", "", "", "", "", "", 633., "", "", "", 5989., 
  47.22, 105697., 150.028, 22.3, 5.82, 4.032, 5425.621, "", 227.49, 15.42, 
  11.8, 44.4, "", 2.6, 70.91, 0.725}, {"TON", "Oceania", "Tonga", 
  "2021-04-26", "", "", "", "", "", "", "", "", "", "", "", "", "", "", "", 
  "", "", "", "", "", "", "", "", "", "", "", "", "", "", "", "", "", "", "", 
  633., "", "", "", 5989., 47.22, 105697., 150.028, 22.3, 5.82, 4.032, 
  5425.621, "", 227.49, 15.42, 11.8, 44.4, "", 2.6, 70.91, 0.725}, 
 {"TON", "Oceania", "Tonga", "2021-04-27", "", "", "", "", "", "", "", "", 
  "", "", "", "", "", "", "", "", "", "", "", "", "", "", "", "", "", "", "", 
  "", "", "", 6716., 5367., 1349., "", 633., 6.35, 5.08, 1.28, 5989., 47.22, 
  105697., 150.028, 22.3, 5.82, 4.032, 5425.621, "", 227.49, 15.42, 11.8, 
  44.4, "", 2.6, 70.91, 0.725}, {"TON", "Oceania", "Tonga", "2021-04-28", "", 
  "", "", "", "", "", "", "", "", "", "", "", "", "", "", "", "", "", "", "", 
  "", "", "", "", "", "", "", "", "", "", "", "", "", "", 655., "", "", "", 
  6197., 47.22, 105697., 150.028, 22.3, 5.82, 4.032, 5425.621, "", 227.49, 
  15.42, 11.8, 44.4, "", 2.6, 70.91, 0.725}, {"TON", "Oceania", "Tonga", 
  "2021-04-29", "", "", "", "", "", "", "", "", "", "", "", "", "", "", "", 
  "", "", "", "", "", "", "", "", "", "", "", "", "", "", "", "", "", "", "", 
  678., "", "", "", 6415., 47.22, 105697., 150.028, 22.3, 5.82, 4.032, 
  5425.621, "", 227.49, 15.42, 11.8, 44.4, "", 2.6, 70.91, 0.725}, 
 {"TON", "Oceania", "Tonga", "2021-04-30", "", "", "", "", "", "", "", "", 
  "", "", "", "", "", "", "", "", "", "", "", "", "", "", "", "", "", "", "", 
  "", "", "", "", "", "", "", 700., "", "", "", 6623., 47.22, 105697., 
  150.028, 22.3, 5.82, 4.032, 5425.621, "", 227.49, 15.42, 11.8, 44.4, "", 
  2.6, 70.91, 0.725}, {"TON", "Oceania", "Tonga", "2021-05-01", "", "", "", 
  "", "", "", "", "", "", "", "", "", "", "", "", "", "", "", "", "", "", "", 
  "", "", "", "", "", "", "", "", "", "", "", "", 723., "", "", "", 6840., 
  47.22, 105697., 150.028, 22.3, 5.82, 4.032, 5425.621, "", 227.49, 15.42, 
  11.8, 44.4, "", 2.6, 70.91, 0.725}, {"TON", "Oceania", "Tonga", 
  "2021-05-02", "", "", "", "", "", "", "", "", "", "", "", "", "", "", "", 
  "", "", "", "", "", "", "", "", "", "", "", "", "", "", "", "", "", "", "", 
  746., "", "", "", 7058., 47.22, 105697., 150.028, 22.3, 5.82, 4.032, 
  5425.621, "", 227.49, 15.42, 11.8, 44.4, "", 2.6, 70.91, 0.725}, 
 {"TON", "Oceania", "Tonga", "2021-05-03", "", "", "", "", "", "", "", "", 
  "", "", "", "", "", "", "", "", "", "", "", "", "", "", "", "", "", "", "", 
  "", "", "", "", "", "", "", 768., "", "", "", 7266., 47.22, 105697., 
  150.028, 22.3, 5.82, 4.032, 5425.621, "", 227.49, 15.42, 11.8, 44.4, "", 
  2.6, 70.91, 0.725}, {"TON", "Oceania", "Tonga", "2021-05-04", "", "", "", 
  "", "", "", "", "", "", "", "", "", "", "", "", "", "", "", "", "", "", "", 
  "", "", "", "", "", "", "", "", 12252., 10903., 1349., "", 791., 11.59, 
  10.32, 1.28, 7484., 47.22, 105697., 150.028, 22.3, 5.82, 4.032, 5425.621, 
  "", 227.49, 15.42, 11.8, 44.4, "", 2.6, 70.91, 0.725}, 
 {"TON", "Oceania", "Tonga", "2021-05-05", "", "", "", "", "", "", "", "", 
  "", "", "", "", "", "", "", "", "", "", "", "", "", "", "", "", "", "", "", 
  "", "", "", "", "", "", "", 796., "", "", "", 7531., 47.22, 105697., 
  150.028, 22.3, 5.82, 4.032, 5425.621, "", 227.49, 15.42, 11.8, 44.4, "", 
  2.6, 70.91, 0.725}, {"TON", "Oceania", "Tonga", "2021-05-06", "", "", "", 
  "", "", "", "", "", "", "", "", "", "", "", "", "", "", "", "", "", "", "", 
  "", "", "", "", "", "", "", "", "", "", "", "", 801., "", "", "", 7578., 
  47.22, 105697., 150.028, 22.3, 5.82, 4.032, 5425.621, "", 227.49, 15.42, 
  11.8, 44.4, "", 2.6, 70.91, 0.725}, {"TON", "Oceania", "Tonga", 
  "2021-05-07", "", "", "", "", "", "", "", "", "", "", "", "", "", "", "", 
  "", "", "", "", "", "", "", "", "", "", "", "", "", "", "", "", "", "", "", 
  806., "", "", "", 7626., 47.22, 105697., 150.028, 22.3, 5.82, 4.032, 
  5425.621, "", 227.49, 15.42, 11.8, 44.4, "", 2.6, 70.91, 0.725}, 
 {"TON", "Oceania", "Tonga", "2021-05-08", "", "", "", "", "", "", "", "", 
  "", "", "", "", "", "", "", "", "", "", "", "", "", "", "", "", "", "", "", 
  "", "", "", "", "", "", "", 811., "", "", "", 7673., 47.22, 105697., 
  150.028, 22.3, 5.82, 4.032, 5425.621, "", 227.49, 15.42, 11.8, 44.4, "", 
  2.6, 70.91, 0.725}, {"TON", "Oceania", "Tonga", "2021-05-09", "", "", "", 
  "", "", "", "", "", "", "", "", "", "", "", "", "", "", "", "", "", "", "", 
  "", "", "", "", "", "", "", "", "", "", "", "", 816., "", "", "", 7720., 
  47.22, 105697., 150.028, 22.3, 5.82, 4.032, 5425.621, "", 227.49, 15.42, 
  11.8, 44.4, "", 2.6, 70.91, 0.725}, {"TON", "Oceania", "Tonga", 
  "2021-05-10", "", "", "", "", "", "", "", "", "", "", "", "", "", "", "", 
  "", "", "", "", "", "", "", "", "", "", "", "", "", "", "", "", "", "", "", 
  821., "", "", "", 7767., 47.22, 105697., 150.028, 22.3, 5.82, 4.032, 
  5425.621, "", 227.49, 15.42, 11.8, 44.4, "", 2.6, 70.91, 0.725}, 
 {"TON", "Oceania", "Tonga", "2021-05-11", "", "", "", "", "", "", "", "", 
  "", "", "", "", "", "", "", "", "", "", "", "", "", "", "", "", "", "", "", 
  "", "", "", 18032., 16683., 1349., "", 826., 17.06, 15.78, 1.28, 7815., 
  47.22, 105697., 150.028, 22.3, 5.82, 4.032, 5425.621, "", 227.49, 15.42, 
  11.8, 44.4, "", 2.6, 70.91, 0.725}, {"TON", "Oceania", "Tonga", 
  "2021-05-12", "", "", "", "", "", "", "", "", "", "", "", "", "", "", "", 
  "", "", "", "", "", "", "", "", "", "", "", "", "", "", "", "", "", "", "", 
  824., "", "", "", 7796., 47.22, 105697., 150.028, 22.3, 5.82, 4.032, 
  5425.621, "", 227.49, 15.42, 11.8, 44.4, "", 2.6, 70.91, 0.725}, 
 {"TON", "Oceania", "Tonga", "2021-05-13", "", "", "", "", "", "", "", "", 
  "", "", "", "", "", "", "", "", "", "", "", "", "", "", "", "", "", "", "", 
  "", "", "", "", "", "", "", 822., "", "", "", 7777., 47.22, 105697., 
  150.028, 22.3, 5.82, 4.032, 5425.621, "", 227.49, 15.42, 11.8, 44.4, "", 
  2.6, 70.91, 0.725}, {"TON", "Oceania", "Tonga", "2021-05-14", "", "", "", 
  "", "", "", "", "", "", "", "", "", "", "", "", "", "", "", "", "", "", "", 
  "", "", "", "", "", "", "", "", "", "", "", "", 820., "", "", "", 7758., 
  47.22, 105697., 150.028, 22.3, 5.82, 4.032, 5425.621, "", 227.49, 15.42, 
  11.8, 44.4, "", 2.6, 70.91, 0.725}, {"TON", "Oceania", "Tonga", 
  "2021-05-15", "", "", "", "", "", "", "", "", "", "", "", "", "", "", "", 
  "", "", "", "", "", "", "", "", "", "", "", "", "", "", "", "", "", "", "", 
  818., "", "", "", 7739., 47.22, 105697., 150.028, 22.3, 5.82, 4.032, 
  5425.621, "", 227.49, 15.42, 11.8, 44.4, "", 2.6, 70.91, 0.725}, 
 {"TON", "Oceania", "Tonga", "2021-05-16", "", "", "", "", "", "", "", "", 
  "", "", "", "", "", "", "", "", "", "", "", "", "", "", "", "", "", "", "", 
  "", "", "", "", "", "", "", 816., "", "", "", 7720., 47.22, 105697., 
  150.028, 22.3, 5.82, 4.032, 5425.621, "", 227.49, 15.42, 11.8, 44.4, "", 
  2.6, 70.91, 0.725}, {"TON", "Oceania", "Tonga", "2021-05-17", "", "", "", 
  "", "", "", "", "", "", "", "", "", "", "", "", "", "", "", "", "", "", "", 
  "", "", "", "", "", "", "", "", "", "", "", "", 813., "", "", "", 7692., 
  47.22, 105697., 150.028, 22.3, 5.82, 4.032, 5425.621, "", 227.49, 15.42, 
  11.8, 44.4, "", 2.6, 70.91, 0.725}, {"TON", "Oceania", "Tonga", 
  "2021-05-18", "", "", "", "", "", "", "", "", "", "", "", "", "", "", "", 
  "", "", "", "", "", "", "", "", "", "", "", "", "", "", "", 23712., 22363., 
  1349., "", 811., 22.43, 21.16, 1.28, 7673., 47.22, 105697., 150.028, 22.3, 
  5.82, 4.032, 5425.621, "", 227.49, 15.42, 11.8, 44.4, "", 2.6, 70.91, 
  0.725}, {"TON", "Oceania", "Tonga", "2021-05-19", "", "", "", "", "", "", 
  "", "", "", "", "", "", "", "", "", "", "", "", "", "", "", "", "", "", "", 
  "", "", "", "", "", "", "", "", "", 742., "", "", "", 7020., 47.22, 
  105697., 150.028, 22.3, 5.82, 4.032, 5425.621, "", 227.49, 15.42, 11.8, 
  44.4, "", 2.6, 70.91, 0.725}, {"TON", "Oceania", "Tonga", "2021-05-20", "", 
  "", "", "", "", "", "", "", "", "", "", "", "", "", "", "", "", "", "", "", 
  "", "", "", "", "", "", "", "", "", "", "", "", "", "", 672., "", "", "", 
  6358., 47.22, 105697., 150.028, 22.3, 5.82, 4.032, 5425.621, "", 227.49, 
  15.42, 11.8, 44.4, "", 2.6, 70.91, 0.725}, {"TON", "Oceania", "Tonga", 
  "2021-05-21", "", "", "", "", "", "", "", "", "", "", "", "", "", "", "", 
  "", "", "", "", "", "", "", "", "", "", "", "", "", "", "", "", "", "", "", 
  602., "", "", "", 5696., 47.22, 105697., 150.028, 22.3, 5.82, 4.032, 
  5425.621, "", 227.49, 15.42, 11.8, 44.4, "", 2.6, 70.91, 0.725}, 
 {"TON", "Oceania", "Tonga", "2021-05-22", "", "", "", "", "", "", "", "", 
  "", "", "", "", "", "", "", "", "", "", "", "", "", "", "", "", "", "", "", 
  "", "", "", "", "", "", "", 532., "", "", "", 5033., 47.22, 105697., 
  150.028, 22.3, 5.82, 4.032, 5425.621, "", 227.49, 15.42, 11.8, 44.4, "", 
  2.6, 70.91, 0.725}, {"TON", "Oceania", "Tonga", "2021-05-23", "", "", "", 
  "", "", "", "", "", "", "", "", "", "", "", "", "", "", "", "", "", "", "", 
  "", "", "", "", "", "", "", "", "", "", "", "", 462., "", "", "", 4371., 
  47.22, 105697., 150.028, 22.3, 5.82, 4.032, 5425.621, "", 227.49, 15.42, 
  11.8, 44.4, "", 2.6, 70.91, 0.725}, {"TON", "Oceania", "Tonga", 
  "2021-05-24", "", "", "", "", "", "", "", "", "", "", "", "", "", "", "", 
  "", "", "", "", "", "", "", "", "", "", "", "", "", "", "", "", "", "", "", 
  392., "", "", "", 3709., 47.22, 105697., 150.028, 22.3, 5.82, 4.032, 
  5425.621, "", 227.49, 15.42, 11.8, 44.4, "", 2.6, 70.91, 0.725}, 
 {"TON", "Oceania", "Tonga", "2021-05-25", "", "", "", "", "", "", "", "", 
  "", "", "", "", "", "", "", "", "", "", "", "", "", "", "", "", "", "", "", 
  "", "", "", 25970., 25970., "", "", 323., 24.57, 24.57, "", 3056., 47.22, 
  105697., 150.028, 22.3, 5.82, 4.032, 5425.621, "", 227.49, 15.42, 11.8, 
  44.4, "", 2.6, 70.91, 0.725}, {"TON", "Oceania", "Tonga", "2021-05-26", "", 
  "", "", "", "", "", "", "", "", "", "", "", "", "", "", "", "", "", "", "", 
  "", "", "", "", "", "", "", "", "", "", "", "", "", "", 358., "", "", "", 
  3387., 47.22, 105697., 150.028, 22.3, 5.82, 4.032, 5425.621, "", 227.49, 
  15.42, 11.8, 44.4, "", 2.6, 70.91, 0.725}, {"TON", "Oceania", "Tonga", 
  "2021-05-27", "", "", "", "", "", "", "", "", "", "", "", "", "", "", "", 
  "", "", "", "", "", "", "", "", "", "", "", "", "", "", "", "", "", "", "", 
  394., "", "", "", 3728., 47.22, 105697., 150.028, 22.3, 5.82, 4.032, 
  5425.621, "", 227.49, 15.42, 11.8, 44.4, "", 2.6, 70.91, 0.725}, 
 {"TON", "Oceania", "Tonga", "2021-05-28", "", "", "", "", "", "", "", "", 
  "", "", "", "", "", "", "", "", "", "", "", "", "", "", "", "", "", "", "", 
  "", "", "", "", "", "", "", 430., "", "", "", 4068., 47.22, 105697., 
  150.028, 22.3, 5.82, 4.032, 5425.621, "", 227.49, 15.42, 11.8, 44.4, "", 
  2.6, 70.91, 0.725}, {"TON", "Oceania", "Tonga", "2021-05-29", "", "", "", 
  "", "", "", "", "", "", "", "", "", "", "", "", "", "", "", "", "", "", "", 
  "", "", "", "", "", "", "", "", "", "", "", "", 466., "", "", "", 4409., 
  47.22, 105697., 150.028, 22.3, 5.82, 4.032, 5425.621, "", 227.49, 15.42, 
  11.8, 44.4, "", 2.6, 70.91, 0.725}, {"TON", "Oceania", "Tonga", 
  "2021-05-30", "", "", "", "", "", "", "", "", "", "", "", "", "", "", "", 
  "", "", "", "", "", "", "", "", "", "", "", "", "", "", "", "", "", "", "", 
  501., "", "", "", 4740., 47.22, 105697., 150.028, 22.3, 5.82, 4.032, 
  5425.621, "", 227.49, 15.42, 11.8, 44.4, "", 2.6, 70.91, 0.725}, 
 {"TON", "Oceania", "Tonga", "2021-05-31", "", "", "", "", "", "", "", "", 
  "", "", "", "", "", "", "", "", "", "", "", "", "", "", "", "", "", "", "", 
  "", "", "", "", "", "", "", 537., "", "", "", 5081., 47.22, 105697., 
  150.028, 22.3, 5.82, 4.032, 5425.621, "", 227.49, 15.42, 11.8, 44.4, "", 
  2.6, 70.91, 0.725}, {"TON", "Oceania", "Tonga", "2021-06-01", "", "", "", 
  "", "", "", "", "", "", "", "", "", "", "", "", "", "", "", "", "", "", "", 
  "", "", "", "", "", "", "", "", 29980., 28631., 1349., "", 573., 28.36, 
  27.09, 1.28, 5421., 47.22, 105697., 150.028, 22.3, 5.82, 4.032, 5425.621, 
  "", 227.49, 15.42, 11.8, 44.4, "", 2.6, 70.91, 0.725}, 
 {"TTO", "North America", "Trinidad and Tobago", "2020-03-14", 2., 2., "", 
  "", "", "", 1.429, 1.429, "", "", "", "", "", "", "", "", "", "", "", "", 
  "", "", "", "", "", "", "", "", "", "", "", "", "", "", "", "", "", "", "", 
  31.48, 1.399491*^6, 266.886, 36.2, 10.014, 5.819, 28763.071, "", 228.467, 
  10.97, "", "", 89.443, 3., 73.51, 0.796}, {"TTO", "North America", 
  "Trinidad and Tobago", "2020-03-15", 2., 0., "", "", "", "", 1.429, 0., "", 
  "", "", "", "", "", "", "", "", "", "", "", "", "", "", "", "", "", "", "", 
  "", "", "", "", "", "", "", "", "", "", "", 31.48, 1.399491*^6, 266.886, 
  36.2, 10.014, 5.819, 28763.071, "", 228.467, 10.97, "", "", 89.443, 3., 
  73.51, 0.796}, {"TTO", "North America", "Trinidad and Tobago", 
  "2020-03-16", 4., 2., "", "", "", "", 2.858, 1.429, "", "", "", "", "", "", 
  "", "", "", "", "", "", "", "", "", "", "", "", "", "", "", "", "", "", "", 
  "", "", "", "", "", "", 45.37, 1.399491*^6, 266.886, 36.2, 10.014, 5.819, 
  28763.071, "", 228.467, 10.97, "", "", 89.443, 3., 73.51, 0.796}, 
 {"TTO", "North America", "Trinidad and Tobago", "2020-03-17", 5., 1., "", 
  "", "", "", 3.573, 0.715, "", "", "", "", "", "", "", "", "", "", "", "", 
  "", "", "", "", "", "", "", "", "", "", "", "", "", "", "", "", "", "", "", 
  49.07, 1.399491*^6, 266.886, 36.2, 10.014, 5.819, 28763.071, "", 228.467, 
  10.97, "", "", 89.443, 3., 73.51, 0.796}, {"TTO", "North America", 
  "Trinidad and Tobago", "2020-03-18", 7., 2., "", "", "", "", 5.002, 1.429, 
  "", "", "", "", "", "", "", "", "", "", "", "", "", "", "", "", "", "", "", 
  "", "", "", "", "", "", "", "", "", "", "", "", 49.07, 1.399491*^6, 
  266.886, 36.2, 10.014, 5.819, 28763.071, "", 228.467, 10.97, "", "", 
  89.443, 3., 73.51, 0.796}, {"TTO", "North America", "Trinidad and Tobago", 
  "2020-03-19", 9., 2., 1.286, "", "", 0., 6.431, 1.429, 0.919, "", "", 0., 
  "", "", "", "", "", "", "", "", "", "", "", "", "", "", "", "", "", "", "", 
  "", "", "", "", "", "", "", "", 49.07, 1.399491*^6, 266.886, 36.2, 10.014, 
  5.819, 28763.071, "", 228.467, 10.97, "", "", 89.443, 3., 73.51, 0.796}, 
 {"TTO", "North America", "Trinidad and Tobago", "2020-03-20", 9., 0., 1.286, 
  "", "", 0., 6.431, 0., 0.919, "", "", 0., "", "", "", "", "", "", "", "", 
  "", "", "", "", "", "", "", "", "", "", "", "", "", "", "", "", "", "", "", 
  49.07, 1.399491*^6, 266.886, 36.2, 10.014, 5.819, 28763.071, "", 228.467, 
  10.97, "", "", 89.443, 3., 73.51, 0.796}, {"TTO", "North America", 
  "Trinidad and Tobago", "2020-03-21", 49., 40., 6.714, "", "", 0., 35.013, 
  28.582, 4.798, "", "", 0., "", "", "", "", "", "", "", "", "", "", "", "", 
  "", "", "", "", "", "", "", "", "", "", "", "", "", "", "", 54.63, 
  1.399491*^6, 266.886, 36.2, 10.014, 5.819, 28763.071, "", 228.467, 10.97, 
  "", "", 89.443, 3., 73.51, 0.796}, {"TTO", "North America", 
  "Trinidad and Tobago", "2020-03-22", 50., 1., 6.857, "", "", 0., 35.727, 
  0.715, 4.9, "", "", 0., "", "", "", "", "", "", "", "", "", "", "", "", "", 
  "", "", "", "", "", "", "", "", "", "", "", "", "", "", 54.63, 1.399491*^6, 
  266.886, 36.2, 10.014, 5.819, 28763.071, "", 228.467, 10.97, "", "", 
  89.443, 3., 73.51, 0.796}, {"TTO", "North America", "Trinidad and Tobago", 
  "2020-03-23", 51., 1., 6.714, "", "", 0., 36.442, 0.715, 4.798, "", "", 0., 
  "", "", "", "", "", "", "", "", "", "", "", "", "", "", "", "", "", "", "", 
  "", "", "", "", "", "", "", "", 60.19, 1.399491*^6, 266.886, 36.2, 10.014, 
  5.819, 28763.071, "", 228.467, 10.97, "", "", 89.443, 3., 73.51, 0.796}, 
 {"TTO", "North America", "Trinidad and Tobago", "2020-03-24", 57., 6., 
  7.429, "", "", 0., 40.729, 4.287, 5.308, "", "", 0., "", "", "", "", "", 
  "", "", "", "", "", "", "", "", "", "", "", "", "", "", "", "", "", "", "", 
  "", "", "", 60.19, 1.399491*^6, 266.886, 36.2, 10.014, 5.819, 28763.071, 
  "", 228.467, 10.97, "", "", 89.443, 3., 73.51, 0.796}, 
 {"TTO", "North America", "Trinidad and Tobago", "2020-03-25", 60., 3., 
  7.571, 1., 1., 0.143, 42.873, 2.144, 5.41, 0.715, 0.715, 0.102, "", "", "", 
  "", "", "", "", "", "", "", "", "", "", "", "", "", "", "", "", "", "", "", 
  "", "", "", "", "", 60.19, 1.399491*^6, 266.886, 36.2, 10.014, 5.819, 
  28763.071, "", 228.467, 10.97, "", "", 89.443, 3., 73.51, 0.796}, 
 {"TTO", "North America", "Trinidad and Tobago", "2020-03-26", 65., 5., 8., 
  1., 0., 0.143, 46.445, 3.573, 5.716, 0.715, 0., 0.102, "", "", "", "", "", 
  "", "", "", "", "", "", "", "", "", "", "", "", "", "", "", "", "", "", "", 
  "", "", "", 60.19, 1.399491*^6, 266.886, 36.2, 10.014, 5.819, 28763.071, 
  "", 228.467, 10.97, "", "", 89.443, 3., 73.51, 0.796}, 
 {"TTO", "North America", "Trinidad and Tobago", "2020-03-27", 66., 1., 
  8.143, 2., 1., 0.286, 47.16, 0.715, 5.818, 1.429, 0.715, 0.204, "", "", "", 
  "", "", "", "", "", "", "", "", "", "", "", "", "", "", "", "", "", "", "", 
  "", "", "", "", "", 60.19, 1.399491*^6, 266.886, 36.2, 10.014, 5.819, 
  28763.071, "", 228.467, 10.97, "", "", 89.443, 3., 73.51, 0.796}, 
 {"TTO", "North America", "Trinidad and Tobago", "2020-03-28", 74., 8., 
  3.571, 3., 1., 0.429, 52.876, 5.716, 2.552, 2.144, 0.715, 0.306, "", "", 
  "", "", "", "", "", "", "", "", "", "", "", "", "", "", "", "", "", "", "", 
  "", "", "", "", "", "", 60.19, 1.399491*^6, 266.886, 36.2, 10.014, 5.819, 
  28763.071, "", 228.467, 10.97, "", "", 89.443, 3., 73.51, 0.796}, 
 {"TTO", "North America", "Trinidad and Tobago", "2020-03-29", 78., 4., 4., 
  3., 0., 0.429, 55.735, 2.858, 2.858, 2.144, 0., 0.306, "", "", "", "", "", 
  "", "", "", "", "", "", "", "", "", "", "", "", "", "", "", "", "", "", "", 
  "", "", "", 65.74, 1.399491*^6, 266.886, 36.2, 10.014, 5.819, 28763.071, 
  "", 228.467, 10.97, "", "", 89.443, 3., 73.51, 0.796}, 
 {"TTO", "North America", "Trinidad and Tobago", "2020-03-30", 82., 4., 
  4.429, 3., 0., 0.429, 58.593, 2.858, 3.164, 2.144, 0., 0.306, "", "", "", 
  "", "", "", "", "", "", "", "", "", "", "", "", "", "", "", "", "", "", "", 
  "", "", "", "", "", 76.85, 1.399491*^6, 266.886, 36.2, 10.014, 5.819, 
  28763.071, "", 228.467, 10.97, "", "", 89.443, 3., 73.51, 0.796}, 
 {"TTO", "North America", "Trinidad and Tobago", "2020-03-31", 87., 5., 
  4.286, 3., 0., 0.429, 62.165, 3.573, 3.062, 2.144, 0., 0.306, "", "", "", 
  "", "", "", "", "", "", "", "", "", "", "", "", "", "", "", "", "", "", "", 
  "", "", "", "", "", 79.63, 1.399491*^6, 266.886, 36.2, 10.014, 5.819, 
  28763.071, "", 228.467, 10.97, "", "", 89.443, 3., 73.51, 0.796}, 
 {"TTO", "North America", "Trinidad and Tobago", "2020-04-01", 90., 3., 
  4.286, 5., 2., 0.571, 64.309, 2.144, 3.062, 3.573, 1.429, 0.408, "", "", 
  "", "", "", "", "", "", "", "", "", "", "", "", "", "", "", "", "", "", "", 
  "", "", "", "", "", "", 79.63, 1.399491*^6, 266.886, 36.2, 10.014, 5.819, 
  28763.071, "", 228.467, 10.97, "", "", 89.443, 3., 73.51, 0.796}, 
 {"TTO", "North America", "Trinidad and Tobago", "2020-04-02", 94., 4., 
  4.143, 5., 0., 0.571, 67.167, 2.858, 2.96, 3.573, 0., 0.408, "", "", "", 
  "", "", "", "", "", "", "", "", "", "", "", "", "", "", "", "", "", "", "", 
  "", "", "", "", "", 79.63, 1.399491*^6, 266.886, 36.2, 10.014, 5.819, 
  28763.071, "", 228.467, 10.97, "", "", 89.443, 3., 73.51, 0.796}, 
 {"TTO", "North America", "Trinidad and Tobago", "2020-04-03", 98., 4., 
  4.571, 6., 1., 0.571, 70.025, 2.858, 3.266, 4.287, 0.715, 0.408, "", "", 
  "", "", "", "", "", "", "", "", "", "", "", "", "", "", "", "", "", "", "", 
  "", "", "", "", "", "", 79.63, 1.399491*^6, 266.886, 36.2, 10.014, 5.819, 
  28763.071, "", 228.467, 10.97, "", "", 89.443, 3., 73.51, 0.796}, 
 {"TTO", "North America", "Trinidad and Tobago", "2020-04-04", 103., 5., 
  4.143, 6., 0., 0.429, 73.598, 3.573, 2.96, 4.287, 0., 0.306, "", "", "", 
  "", "", "", "", "", "", "", "", "", "", "", "", "", "", "", "", "", "", "", 
  "", "", "", "", "", 79.63, 1.399491*^6, 266.886, 36.2, 10.014, 5.819, 
  28763.071, "", 228.467, 10.97, "", "", 89.443, 3., 73.51, 0.796}, 
 {"TTO", "North America", "Trinidad and Tobago", "2020-04-05", 104., 1., 
  3.714, 7., 1., 0.571, 74.313, 0.715, 2.654, 5.002, 0.715, 0.408, 0.27, "", 
  "", "", "", "", "", "", "", "", "", "", "", "", "", "", "", "", "", "", "", 
  "", "", "", "", "", "", 79.63, 1.399491*^6, 266.886, 36.2, 10.014, 5.819, 
  28763.071, "", 228.467, 10.97, "", "", 89.443, 3., 73.51, 0.796}, 
 {"TTO", "North America", "Trinidad and Tobago", "2020-04-06", 105., 1., 
  3.286, 8., 1., 0.714, 75.027, 0.715, 2.348, 5.716, 0.715, 0.51, 0.24, "", 
  "", "", "", "", "", "", "", "", "", "", "", "", "", "", "", "", "", "", "", 
  "", "", "", "", "", "", 79.63, 1.399491*^6, 266.886, 36.2, 10.014, 5.819, 
  28763.071, "", 228.467, 10.97, "", "", 89.443, 3., 73.51, 0.796}, 
 {"TTO", "North America", "Trinidad and Tobago", "2020-04-07", 107., 2., 
  2.857, 8., 0., 0.714, 76.456, 1.429, 2.042, 5.716, 0., 0.51, 0.22, "", "", 
  "", "", "", "", "", "", "", "", "", "", "", "", "", "", "", "", "", "", "", 
  "", "", "", "", "", 79.63, 1.399491*^6, 266.886, 36.2, 10.014, 5.819, 
  28763.071, "", 228.467, 10.97, "", "", 89.443, 3., 73.51, 0.796}, 
 {"TTO", "North America", "Trinidad and Tobago", "2020-04-08", 107., 0., 
  2.429, 8., 0., 0.429, 76.456, 0., 1.735, 5.716, 0., 0.306, 0.21, "", "", 
  "", "", "", "", "", "", "", "", "", "", "", "", "", "", "", "", "", "", "", 
  "", "", "", "", "", 79.63, 1.399491*^6, 266.886, 36.2, 10.014, 5.819, 
  28763.071, "", 228.467, 10.97, "", "", 89.443, 3., 73.51, 0.796}, 
 {"TTO", "North America", "Trinidad and Tobago", "2020-04-09", 109., 2., 
  2.143, 8., 0., 0.429, 77.885, 1.429, 1.531, 5.716, 0., 0.306, 0.2, "", "", 
  "", "", "", "", "", "", "", "", "", "", "", "", "", "", "", "", "", "", "", 
  "", "", "", "", "", 79.63, 1.399491*^6, 266.886, 36.2, 10.014, 5.819, 
  28763.071, "", 228.467, 10.97, "", "", 89.443, 3., 73.51, 0.796}, 
 {"TTO", "North America", "Trinidad and Tobago", "2020-04-10", 109., 0., 
  1.571, 8., 0., 0.286, 77.885, 0., 1.123, 5.716, 0., 0.204, 0.19, "", "", 
  "", "", "", "", "", "", "", "", "", "", "", "", "", "", "", "", "", "", "", 
  "", "", "", "", "", 79.63, 1.399491*^6, 266.886, 36.2, 10.014, 5.819, 
  28763.071, "", 228.467, 10.97, "", "", 89.443, 3., 73.51, 0.796}, 
 {"TTO", "North America", "Trinidad and Tobago", "2020-04-11", 112., 3., 
  1.286, 8., 0., 0.286, 80.029, 2.144, 0.919, 5.716, 0., 0.204, 0.18, "", "", 
  "", "", "", "", "", "", "", "", "", "", "", "", "", "", "", "", "", "", "", 
  "", "", "", "", "", 79.63, 1.399491*^6, 266.886, 36.2, 10.014, 5.819, 
  28763.071, "", 228.467, 10.97, "", "", 89.443, 3., 73.51, 0.796}, 
 {"TTO", "North America", "Trinidad and Tobago", "2020-04-12", 113., 1., 
  1.286, 8., 0., 0.143, 80.744, 0.715, 0.919, 5.716, 0., 0.102, 0.17, "", "", 
  "", "", "", "", "", "", "", "", "", "", "", "", "", "", "", "", "", "", "", 
  "", "", "", "", "", 79.63, 1.399491*^6, 266.886, 36.2, 10.014, 5.819, 
  28763.071, "", 228.467, 10.97, "", "", 89.443, 3., 73.51, 0.796}, 
 {"TTO", "North America", "Trinidad and Tobago", "2020-04-13", 113., 0., 
  1.143, 8., 0., 0., 80.744, 0., 0.817, 5.716, 0., 0., 0.15, "", "", "", "", 
  "", "", "", "", "", "", "", "", "", "", "", "", "", "", "", "", "", "", "", 
  "", "", "", 79.63, 1.399491*^6, 266.886, 36.2, 10.014, 5.819, 28763.071, 
  "", 228.467, 10.97, "", "", 89.443, 3., 73.51, 0.796}, 
 {"TTO", "North America", "Trinidad and Tobago", "2020-04-14", 113., 0., 
  0.857, 8., 0., 0., 80.744, 0., 0.612, 5.716, 0., 0., 0.14, "", "", "", "", 
  "", "", "", "", "", "", "", "", "", "", "", "", "", "", "", "", "", "", "", 
  "", "", "", 79.63, 1.399491*^6, 266.886, 36.2, 10.014, 5.819, 28763.071, 
  "", 228.467, 10.97, "", "", 89.443, 3., 73.51, 0.796}, 
 {"TTO", "North America", "Trinidad and Tobago", "2020-04-15", 114., 1., 1., 
  8., 0., 0., 81.458, 0.715, 0.715, 5.716, 0., 0., 0.14, "", "", "", "", "", 
  "", "", "", "", "", "", "", "", "", "", "", "", "", "", "", "", "", "", "", 
  "", "", 79.63, 1.399491*^6, 266.886, 36.2, 10.014, 5.819, 28763.071, "", 
  228.467, 10.97, "", "", 89.443, 3., 73.51, 0.796}, 
 {"TTO", "North America", "Trinidad and Tobago", "2020-04-16", 114., 0., 
  0.714, 8., 0., 0., 81.458, 0., 0.51, 5.716, 0., 0., 0.13, "", "", "", "", 
  "", "", "", "", "", "", "", "", "", "", "", "", "", "", "", "", "", "", "", 
  "", "", "", 79.63, 1.399491*^6, 266.886, 36.2, 10.014, 5.819, 28763.071, 
  "", 228.467, 10.97, "", "", 89.443, 3., 73.51, 0.796}, 
 {"TTO", "North America", "Trinidad and Tobago", "2020-04-17", 114., 0., 
  0.714, 8., 0., 0., 81.458, 0., 0.51, 5.716, 0., 0., 0.12, "", "", "", "", 
  "", "", "", "", "", "", "", "", "", "", "", "", "", "", "", "", "", "", "", 
  "", "", "", 79.63, 1.399491*^6, 266.886, 36.2, 10.014, 5.819, 28763.071, 
  "", 228.467, 10.97, "", "", 89.443, 3., 73.51, 0.796}, 
 {"TTO", "North America", "Trinidad and Tobago", "2020-04-18", 114., 0., 
  0.286, 8., 0., 0., 81.458, 0., 0.204, 5.716, 0., 0., 0.12, "", "", "", "", 
  "", "", "", "", "", "", "", "", "", "", "", "", "", "", "", "", "", "", "", 
  "", "", "", 79.63, 1.399491*^6, 266.886, 36.2, 10.014, 5.819, 28763.071, 
  "", 228.467, 10.97, "", "", 89.443, 3., 73.51, 0.796}, 
 {"TTO", "North America", "Trinidad and Tobago", "2020-04-19", 114., 0., 
  0.143, 8., 0., 0., 81.458, 0., 0.102, 5.716, 0., 0., 0.12, "", "", "", "", 
  "", "", "", "", "", "", "", "", "", "", "", "", "", "", "", "", "", "", "", 
  "", "", "", 79.63, 1.399491*^6, 266.886, 36.2, 10.014, 5.819, 28763.071, 
  "", 228.467, 10.97, "", "", 89.443, 3., 73.51, 0.796}, 
 {"TTO", "North America", "Trinidad and Tobago", "2020-04-20", 114., 0., 
  0.143, 8., 0., 0., 81.458, 0., 0.102, 5.716, 0., 0., 0.12, "", "", "", "", 
  "", "", "", "", "", "", "", "", "", "", "", "", "", "", "", "", "", "", "", 
  "", "", "", 79.63, 1.399491*^6, 266.886, 36.2, 10.014, 5.819, 28763.071, 
  "", 228.467, 10.97, "", "", 89.443, 3., 73.51, 0.796}, 
 {"TTO", "North America", "Trinidad and Tobago", "2020-04-21", 115., 1., 
  0.286, 8., 0., 0., 82.173, 0.715, 0.204, 5.716, 0., 0., 0.13, "", "", "", 
  "", "", "", "", "", "", "", "", "", "", "", "", "", "", "", "", "", "", "", 
  "", "", "", "", 79.63, 1.399491*^6, 266.886, 36.2, 10.014, 5.819, 
  28763.071, "", 228.467, 10.97, "", "", 89.443, 3., 73.51, 0.796}, 
 {"TTO", "North America", "Trinidad and Tobago", "2020-04-22", 115., 0., 
  0.143, 8., 0., 0., 82.173, 0., 0.102, 5.716, 0., 0., 0.13, "", "", "", "", 
  "", "", "", "", "", "", "", "", "", "", "", "", "", "", "", "", "", "", "", 
  "", "", "", 79.63, 1.399491*^6, 266.886, 36.2, 10.014, 5.819, 28763.071, 
  "", 228.467, 10.97, "", "", 89.443, 3., 73.51, 0.796}, 
 {"TTO", "North America", "Trinidad and Tobago", "2020-04-23", 115., 0., 
  0.143, 8., 0., 0., 82.173, 0., 0.102, 5.716, 0., 0., 0.13, "", "", "", "", 
  "", "", "", "", "", "", "", "", "", "", "", "", "", "", "", "", "", "", "", 
  "", "", "", 79.63, 1.399491*^6, 266.886, 36.2, 10.014, 5.819, 28763.071, 
  "", 228.467, 10.97, "", "", 89.443, 3., 73.51, 0.796}, 
 {"TTO", "North America", "Trinidad and Tobago", "2020-04-24", 115., 0., 
  0.143, 8., 0., 0., 82.173, 0., 0.102, 5.716, 0., 0., 0.13, "", "", "", "", 
  "", "", "", "", "", "", "", "", "", "", "", "", "", "", "", "", "", "", "", 
  "", "", "", 79.63, 1.399491*^6, 266.886, 36.2, 10.014, 5.819, 28763.071, 
  "", 228.467, 10.97, "", "", 89.443, 3., 73.51, 0.796}, 
 {"TTO", "North America", "Trinidad and Tobago", "2020-04-25", 115., 0., 
  0.143, 8., 0., 0., 82.173, 0., 0.102, 5.716, 0., 0., 0.13, "", "", "", "", 
  "", "", "", "", "", "", "", "", "", "", "", "", "", "", "", "", "", "", "", 
  "", "", "", 79.63, 1.399491*^6, 266.886, 36.2, 10.014, 5.819, 28763.071, 
  "", 228.467, 10.97, "", "", 89.443, 3., 73.51, 0.796}, 
 {"TTO", "North America", "Trinidad and Tobago", "2020-04-26", 115., 0., 
  0.143, 8., 0., 0., 82.173, 0., 0.102, 5.716, 0., 0., 0.14, "", "", "", "", 
  "", "", "", "", "", "", "", "", "", "", "", "", "", "", "", "", "", "", "", 
  "", "", "", 79.63, 1.399491*^6, 266.886, 36.2, 10.014, 5.819, 28763.071, 
  "", 228.467, 10.97, "", "", 89.443, 3., 73.51, 0.796}, 
 {"TTO", "North America", "Trinidad and Tobago", "2020-04-27", 116., 1., 
  0.286, 8., 0., 0., 82.887, 0.715, 0.204, 5.716, 0., 0., 0.15, "", "", "", 
  "", "", "", "", "", "", "", "", "", "", "", "", "", "", "", "", "", "", "", 
  "", "", "", "", 90.74, 1.399491*^6, 266.886, 36.2, 10.014, 5.819, 
  28763.071, "", 228.467, 10.97, "", "", 89.443, 3., 73.51, 0.796}, 
 {"TTO", "North America", "Trinidad and Tobago", "2020-04-28", 116., 0., 
  0.143, 8., 0., 0., 82.887, 0., 0.102, 5.716, 0., 0., 0.13, "", "", "", "", 
  "", "", "", "", "", "", "", "", "", "", "", "", "", "", "", "", "", "", "", 
  "", "", "", 90.74, 1.399491*^6, 266.886, 36.2, 10.014, 5.819, 28763.071, 
  "", 228.467, 10.97, "", "", 89.443, 3., 73.51, 0.796}, 
 {"TTO", "North America", "Trinidad and Tobago", "2020-04-29", 116., 0., 
  0.143, 8., 0., 0., 82.887, 0., 0.102, 5.716, 0., 0., 0.11, "", "", "", "", 
  "", "", "", "", "", "", "", "", "", "", "", "", "", "", "", "", "", "", "", 
  "", "", "", 90.74, 1.399491*^6, 266.886, 36.2, 10.014, 5.819, 28763.071, 
  "", 228.467, 10.97, "", "", 89.443, 3., 73.51, 0.796}, 
 {"TTO", "North America", "Trinidad and Tobago", "2020-04-30", 116., 0., 
  0.143, 8., 0., 0., 82.887, 0., 0.102, 5.716, 0., 0., 0.09, "", "", "", "", 
  "", "", "", "", "", "", "", "", "", "", "", "", "", "", "", "", "", "", "", 
  "", "", "", 90.74, 1.399491*^6, 266.886, 36.2, 10.014, 5.819, 28763.071, 
  "", 228.467, 10.97, "", "", 89.443, 3., 73.51, 0.796}, 
 {"TTO", "North America", "Trinidad and Tobago", "2020-05-01", 116., 0., 
  0.143, 8., 0., 0., 82.887, 0., 0.102, 5.716, 0., 0., 0.08, "", "", "", "", 
  "", "", "", "", "", "", "", "", "", "", "", "", "", "", "", "", "", "", "", 
  "", "", "", 90.74, 1.399491*^6, 266.886, 36.2, 10.014, 5.819, 28763.071, 
  "", 228.467, 10.97, "", "", 89.443, 3., 73.51, 0.796}, 
 {"TTO", "North America", "Trinidad and Tobago", "2020-05-02", 116., 0., 
  0.143, 8., 0., 0., 82.887, 0., 0.102, 5.716, 0., 0., 0.07, "", "", "", "", 
  "", "", "", "", "", "", "", "", "", "", "", "", "", "", "", "", "", "", "", 
  "", "", "", 90.74, 1.399491*^6, 266.886, 36.2, 10.014, 5.819, 28763.071, 
  "", 228.467, 10.97, "", "", 89.443, 3., 73.51, 0.796}, 
 {"TTO", "North America", "Trinidad and Tobago", "2020-05-03", 116., 0., 
  0.143, 8., 0., 0., 82.887, 0., 0.102, 5.716, 0., 0., 0.06, "", "", "", "", 
  "", "", "", "", "", "", "", "", "", "", "", "", "", "", "", "", "", "", "", 
  "", "", "", 90.74, 1.399491*^6, 266.886, 36.2, 10.014, 5.819, 28763.071, 
  "", 228.467, 10.97, "", "", 89.443, 3., 73.51, 0.796}, 
 {"TTO", "North America", "Trinidad and Tobago", "2020-05-04", 116., 0., 0., 
  8., 0., 0., 82.887, 0., 0., 5.716, 0., 0., 0.04, "", "", "", "", "", "", 
  "", "", "", "", "", "", "", "", "", "", "", "", "", "", "", "", "", "", "", 
  "", 90.74, 1.399491*^6, 266.886, 36.2, 10.014, 5.819, 28763.071, "", 
  228.467, 10.97, "", "", 89.443, 3., 73.51, 0.796}, 
 {"TTO", "North America", "Trinidad and Tobago", "2020-05-05", 116., 0., 0., 
  8., 0., 0., 82.887, 0., 0., 5.716, 0., 0., 0.04, "", "", "", "", "", "", 
  "", "", "", 1733., 1.238, "", "", "", "", "", "people tested", "", "", "", 
  "", "", "", "", "", "", 90.74, 1.399491*^6, 266.886, 36.2, 10.014, 5.819, 
  28763.071, "", 228.467, 10.97, "", "", 89.443, 3., 73.51, 0.796}, 
 {"TTO", "North America", "Trinidad and Tobago", "2020-05-06", 116., 0., 0., 
  8., 0., 0., 82.887, 0., 0., 5.716, 0., 0., 0.03, "", "", "", "", "", "", 
  "", "", 49., 1782., 1.273, 0.035, "", "", "", "", "people tested", "", "", 
  "", "", "", "", "", "", "", 90.74, 1.399491*^6, 266.886, 36.2, 10.014, 
  5.819, 28763.071, "", 228.467, 10.97, "", "", 89.443, 3., 73.51, 0.796}, 
 {"TTO", "North America", "Trinidad and Tobago", "2020-05-07", 116., 0., 0., 
  8., 0., 0., 82.887, 0., 0., 5.716, 0., 0., 0.03, "", "", "", "", "", "", 
  "", "", 40., 1822., 1.302, 0.029, "", "", "", "", "people tested", "", "", 
  "", "", "", "", "", "", "", 90.74, 1.399491*^6, 266.886, 36.2, 10.014, 
  5.819, 28763.071, "", 228.467, 10.97, "", "", 89.443, 3., 73.51, 0.796}, 
 {"TTO", "North America", "Trinidad and Tobago", "2020-05-08", 116., 0., 0., 
  8., 0., 0., 82.887, 0., 0., 5.716, 0., 0., 0.02, "", "", "", "", "", "", 
  "", "", 74., 1896., 1.355, 0.053, "", "", "", "", "people tested", "", "", 
  "", "", "", "", "", "", "", 90.74, 1.399491*^6, 266.886, 36.2, 10.014, 
  5.819, 28763.071, "", 228.467, 10.97, "", "", 89.443, 3., 73.51, 0.796}, 
 {"TTO", "North America", "Trinidad and Tobago", "2020-05-09", 116., 0., 0., 
  8., 0., 0., 82.887, 0., 0., 5.716, 0., 0., 0.02, "", "", "", "", "", "", 
  "", "", 35., 1931., 1.38, 0.025, "", "", "", "", "people tested", "", "", 
  "", "", "", "", "", "", "", 90.74, 1.399491*^6, 266.886, 36.2, 10.014, 
  5.819, 28763.071, "", 228.467, 10.97, "", "", 89.443, 3., 73.51, 0.796}, 
 {"TTO", "North America", "Trinidad and Tobago", "2020-05-10", 116., 0., 0., 
  8., 0., 0., 82.887, 0., 0., 5.716, 0., 0., 0.02, "", "", "", "", "", "", 
  "", "", 35., 1966., 1.405, 0.025, "", "", "", "", "people tested", "", "", 
  "", "", "", "", "", "", "", 90.74, 1.399491*^6, 266.886, 36.2, 10.014, 
  5.819, 28763.071, "", 228.467, 10.97, "", "", 89.443, 3., 73.51, 0.796}, 
 {"TTO", "North America", "Trinidad and Tobago", "2020-05-11", 116., 0., 0., 
  8., 0., 0., 82.887, 0., 0., 5.716, 0., 0., 0.01, "", "", "", "", "", "", 
  "", "", 5., 1971., 1.408, 0.004, "", "", "", "", "people tested", "", "", 
  "", "", "", "", "", "", "", 90.74, 1.399491*^6, 266.886, 36.2, 10.014, 
  5.819, 28763.071, "", 228.467, 10.97, "", "", 89.443, 3., 73.51, 0.796}, 
 {"TTO", "North America", "Trinidad and Tobago", "2020-05-12", 116., 0., 0., 
  8., 0., 0., 82.887, 0., 0., 5.716, 0., 0., 0.01, "", "", "", "", "", "", 
  "", "", 45., 2016., 1.441, 0.032, 40., 0.029, 0., "", "people tested", "", 
  "", "", "", "", "", "", "", "", 90.74, 1.399491*^6, 266.886, 36.2, 10.014, 
  5.819, 28763.071, "", 228.467, 10.97, "", "", 89.443, 3., 73.51, 0.796}, 
 {"TTO", "North America", "Trinidad and Tobago", "2020-05-13", 116., 0., 0., 
  8., 0., 0., 82.887, 0., 0., 5.716, 0., 0., 0.01, "", "", "", "", "", "", 
  "", "", 55., 2071., 1.48, 0.039, 41., 0.029, 0., "", "people tested", "", 
  "", "", "", "", "", "", "", "", 90.74, 1.399491*^6, 266.886, 36.2, 10.014, 
  5.819, 28763.071, "", 228.467, 10.97, "", "", 89.443, 3., 73.51, 0.796}, 
 {"TTO", "North America", "Trinidad and Tobago", "2020-05-14", 116., 0., 0., 
  8., 0., 0., 82.887, 0., 0., 5.716, 0., 0., 0.01, "", "", "", "", "", "", 
  "", "", 29., 2100., 1.501, 0.021, 40., 0.029, 0., "", "people tested", "", 
  "", "", "", "", "", "", "", "", 90.74, 1.399491*^6, 266.886, 36.2, 10.014, 
  5.819, 28763.071, "", 228.467, 10.97, "", "", 89.443, 3., 73.51, 0.796}, 
 {"TTO", "North America", "Trinidad and Tobago", "2020-05-15", 116., 0., 0., 
  8., 0., 0., 82.887, 0., 0., 5.716, 0., 0., 0.01, "", "", "", "", "", "", 
  "", "", 65., 2165., 1.547, 0.046, 38., 0.027, 0., "", "people tested", "", 
  "", "", "", "", "", "", "", "", 90.74, 1.399491*^6, 266.886, 36.2, 10.014, 
  5.819, 28763.071, "", 228.467, 10.97, "", "", 89.443, 3., 73.51, 0.796}, 
 {"TTO", "North America", "Trinidad and Tobago", "2020-05-16", 116., 0., 0., 
  8., 0., 0., 82.887, 0., 0., 5.716, 0., 0., 0.01, "", "", "", "", "", "", 
  "", "", 70., 2235., 1.597, 0.05, 43., 0.031, 0., "", "people tested", "", 
  "", "", "", "", "", "", "", "", 90.74, 1.399491*^6, 266.886, 36.2, 10.014, 
  5.819, 28763.071, "", 228.467, 10.97, "", "", 89.443, 3., 73.51, 0.796}, 
 {"TTO", "North America", "Trinidad and Tobago", "2020-05-17", 116., 0., 0., 
  8., 0., 0., 82.887, 0., 0., 5.716, 0., 0., 0.01, "", "", "", "", "", "", 
  "", "", 23., 2258., 1.613, 0.016, 42., 0.03, 0., "", "people tested", "", 
  "", "", "", "", "", "", "", "", 90.74, 1.399491*^6, 266.886, 36.2, 10.014, 
  5.819, 28763.071, "", 228.467, 10.97, "", "", 89.443, 3., 73.51, 0.796}, 
 {"TTO", "North America", "Trinidad and Tobago", "2020-05-18", 116., 0., 0., 
  8., 0., 0., 82.887, 0., 0., 5.716, 0., 0., 0.01, "", "", "", "", "", "", 
  "", "", 12., 2270., 1.622, 0.009, 43., 0.031, 0., "", "people tested", "", 
  "", "", "", "", "", "", "", "", 90.74, 1.399491*^6, 266.886, 36.2, 10.014, 
  5.819, 28763.071, "", 228.467, 10.97, "", "", 89.443, 3., 73.51, 0.796}, 
 {"TTO", "North America", "Trinidad and Tobago", "2020-05-19", 116., 0., 0., 
  8., 0., 0., 82.887, 0., 0., 5.716, 0., 0., 0., "", "", "", "", "", "", "", 
  "", 38., 2308., 1.649, 0.027, 42., 0.03, 0., "", "people tested", "", "", 
  "", "", "", "", "", "", "", 90.74, 1.399491*^6, 266.886, 36.2, 10.014, 
  5.819, 28763.071, "", 228.467, 10.97, "", "", 89.443, 3., 73.51, 0.796}, 
 {"TTO", "North America", "Trinidad and Tobago", "2020-05-20", 116., 0., 0., 
  8., 0., 0., 82.887, 0., 0., 5.716, 0., 0., 0., "", "", "", "", "", "", "", 
  "", 54., 2362., 1.688, 0.039, 42., 0.03, 0., "", "people tested", "", "", 
  "", "", "", "", "", "", "", 90.74, 1.399491*^6, 266.886, 36.2, 10.014, 
  5.819, 28763.071, "", 228.467, 10.97, "", "", 89.443, 3., 73.51, 0.796}, 
 {"TTO", "North America", "Trinidad and Tobago", "2020-05-21", 116., 0., 0., 
  8., 0., 0., 82.887, 0., 0., 5.716, 0., 0., 0., "", "", "", "", "", "", "", 
  "", 18., 2380., 1.701, 0.013, 40., 0.029, 0., "", "people tested", "", "", 
  "", "", "", "", "", "", "", 87.04, 1.399491*^6, 266.886, 36.2, 10.014, 
  5.819, 28763.071, "", 228.467, 10.97, "", "", 89.443, 3., 73.51, 0.796}, 
 {"TTO", "North America", "Trinidad and Tobago", "2020-05-22", 116., 0., 0., 
  8., 0., 0., 82.887, 0., 0., 5.716, 0., 0., 0., "", "", "", "", "", "", "", 
  "", 39., 2419., 1.728, 0.028, 36., 0.026, 0., "", "people tested", "", "", 
  "", "", "", "", "", "", "", 87.04, 1.399491*^6, 266.886, 36.2, 10.014, 
  5.819, 28763.071, "", 228.467, 10.97, "", "", 89.443, 3., 73.51, 0.796}, 
 {"TTO", "North America", "Trinidad and Tobago", "2020-05-23", 116., 0., 0., 
  8., 0., 0., 82.887, 0., 0., 5.716, 0., 0., 0., "", "", "", "", "", "", "", 
  "", 64., 2483., 1.774, 0.046, 35., 0.025, 0., "", "people tested", "", "", 
  "", "", "", "", "", "", "", 87.04, 1.399491*^6, 266.886, 36.2, 10.014, 
  5.819, 28763.071, "", 228.467, 10.97, "", "", 89.443, 3., 73.51, 0.796}, 
 {"TTO", "North America", "Trinidad and Tobago", "2020-05-24", 116., 0., 0., 
  8., 0., 0., 82.887, 0., 0., 5.716, 0., 0., 0.01, "", "", "", "", "", "", 
  "", "", 6., 2489., 1.779, 0.004, 33., 0.024, 0., "", "people tested", "", 
  "", "", "", "", "", "", "", "", 87.04, 1.399491*^6, 266.886, 36.2, 10.014, 
  5.819, 28763.071, "", 228.467, 10.97, "", "", 89.443, 3., 73.51, 0.796}, 
 {"TTO", "North America", "Trinidad and Tobago", "2020-05-25", 116., 0., 0., 
  8., 0., 0., 82.887, 0., 0., 5.716, 0., 0., 0., "", "", "", "", "", "", "", 
  "", 24., 2513., 1.796, 0.017, 35., 0.025, 0., "", "people tested", "", "", 
  "", "", "", "", "", "", "", 87.04, 1.399491*^6, 266.886, 36.2, 10.014, 
  5.819, 28763.071, "", 228.467, 10.97, "", "", 89.443, 3., 73.51, 0.796}, 
 {"TTO", "North America", "Trinidad and Tobago", "2020-05-26", 116., 0., 0., 
  8., 0., 0., 82.887, 0., 0., 5.716, 0., 0., 0., "", "", "", "", "", "", "", 
  "", 57., 2570., 1.836, 0.041, 37., 0.026, 0., "", "people tested", "", "", 
  "", "", "", "", "", "", "", 87.04, 1.399491*^6, 266.886, 36.2, 10.014, 
  5.819, 28763.071, "", 228.467, 10.97, "", "", 89.443, 3., 73.51, 0.796}, 
 {"TTO", "North America", "Trinidad and Tobago", "2020-05-27", 116., 0., 0., 
  8., 0., 0., 82.887, 0., 0., 5.716, 0., 0., 0., "", "", "", "", "", "", "", 
  "", 59., 2629., 1.879, 0.042, 38., 0.027, 0., "", "people tested", "", "", 
  "", "", "", "", "", "", "", 87.04, 1.399491*^6, 266.886, 36.2, 10.014, 
  5.819, 28763.071, "", 228.467, 10.97, "", "", 89.443, 3., 73.51, 0.796}, 
 {"TTO", "North America", "Trinidad and Tobago", "2020-05-28", 116., 0., 0., 
  8., 0., 0., 82.887, 0., 0., 5.716, 0., 0., 0., "", "", "", "", "", "", "", 
  "", 43., 2672., 1.909, 0.031, 42., 0.03, 0., "", "people tested", "", "", 
  "", "", "", "", "", "", "", 87.04, 1.399491*^6, 266.886, 36.2, 10.014, 
  5.819, 28763.071, "", 228.467, 10.97, "", "", 89.443, 3., 73.51, 0.796}, 
 {"TTO", "North America", "Trinidad and Tobago", "2020-05-29", 116., 0., 0., 
  8., 0., 0., 82.887, 0., 0., 5.716, 0., 0., 0., "", "", "", "", "", "", "", 
  "", 3., 2675., 1.911, 0.002, 37., 0.026, 0., "", "people tested", "", "", 
  "", "", "", "", "", "", "", 87.04, 1.399491*^6, 266.886, 36.2, 10.014, 
  5.819, 28763.071, "", 228.467, 10.97, "", "", 89.443, 3., 73.51, 0.796}, 
 {"TTO", "North America", "Trinidad and Tobago", "2020-05-30", 117., 1., 
  0.143, 8., 0., 0., 83.602, 0.715, 0.102, 5.716, 0., 0., 0., "", "", "", "", 
  "", "", "", "", 16., 2691., 1.923, 0.011, 30., 0.021, 0.005, 209.8, 
  "people tested", "", "", "", "", "", "", "", "", "", 87.04, 1.399491*^6, 
  266.886, 36.2, 10.014, 5.819, 28763.071, "", 228.467, 10.97, "", "", 
  89.443, 3., 73.51, 0.796}, {"TTO", "North America", "Trinidad and Tobago", 
  "2020-05-31", 117., 0., 0.143, 8., 0., 0., 83.602, 0., 0.102, 5.716, 0., 
  0., 0.01, "", "", "", "", "", "", "", "", 18., 2709., 1.936, 0.013, 31., 
  0.022, 0.005, 216.8, "people tested", "", "", "", "", "", "", "", "", "", 
  87.04, 1.399491*^6, 266.886, 36.2, 10.014, 5.819, 28763.071, "", 228.467, 
  10.97, "", "", 89.443, 3., 73.51, 0.796}, {"TTO", "North America", 
  "Trinidad and Tobago", "2020-06-01", 117., 0., 0.143, 8., 0., 0., 83.602, 
  0., 0.102, 5.716, 0., 0., 0., "", "", "", "", "", "", "", "", 6., 2715., 
  1.94, 0.004, 29., 0.021, 0.005, 202.8, "people tested", "", "", "", "", "", 
  "", "", "", "", 87.04, 1.399491*^6, 266.886, 36.2, 10.014, 5.819, 
  28763.071, "", 228.467, 10.97, "", "", 89.443, 3., 73.51, 0.796}, 
 {"TTO", "North America", "Trinidad and Tobago", "2020-06-02", 117., 0., 
  0.143, 8., 0., 0., 83.602, 0., 0.102, 5.716, 0., 0., 0., "", "", "", "", 
  "", "", "", "", 25., 2740., 1.958, 0.018, 24., 0.017, 0.006, 167.8, 
  "people tested", "", "", "", "", "", "", "", "", "", 87.04, 1.399491*^6, 
  266.886, 36.2, 10.014, 5.819, 28763.071, "", 228.467, 10.97, "", "", 
  89.443, 3., 73.51, 0.796}, {"TTO", "North America", "Trinidad and Tobago", 
  "2020-06-03", 117., 0., 0.143, 8., 0., 0., 83.602, 0., 0.102, 5.716, 0., 
  0., 0., "", "", "", "", "", "", "", "", 31., 2771., 1.98, 0.022, 20., 
  0.014, 0.007, 139.9, "people tested", "", "", "", "", "", "", "", "", "", 
  87.04, 1.399491*^6, 266.886, 36.2, 10.014, 5.819, 28763.071, "", 228.467, 
  10.97, "", "", 89.443, 3., 73.51, 0.796}, {"TTO", "North America", 
  "Trinidad and Tobago", "2020-06-04", 117., 0., 0.143, 8., 0., 0., 83.602, 
  0., 0.102, 5.716, 0., 0., 0., "", "", "", "", "", "", "", "", 27., 2798., 
  1.999, 0.019, 18., 0.013, 0.008, 125.9, "people tested", "", "", "", "", 
  "", "", "", "", "", 87.04, 1.399491*^6, 266.886, 36.2, 10.014, 5.819, 
  28763.071, "", 228.467, 10.97, "", "", 89.443, 3., 73.51, 0.796}, 
 {"TTO", "North America", "Trinidad and Tobago", "2020-06-05", 117., 0., 
  0.143, 8., 0., 0., 83.602, 0., 0.102, 5.716, 0., 0., 0., "", "", "", "", 
  "", "", "", "", 71., 2869., 2.05, 0.051, 28., 0.02, 0.005, 195.8, 
  "people tested", "", "", "", "", "", "", "", "", "", 87.04, 1.399491*^6, 
  266.886, 36.2, 10.014, 5.819, 28763.071, "", 228.467, 10.97, "", "", 
  89.443, 3., 73.51, 0.796}, {"TTO", "North America", "Trinidad and Tobago", 
  "2020-06-06", 117., 0., 0., 8., 0., 0., 83.602, 0., 0., 5.716, 0., 0., 0., 
  "", "", "", "", "", "", "", "", 5., 2874., 2.054, 0.004, 26., 0.019, 0., 
  "", "people tested", "", "", "", "", "", "", "", "", "", 87.04, 
  1.399491*^6, 266.886, 36.2, 10.014, 5.819, 28763.071, "", 228.467, 10.97, 
  "", "", 89.443, 3., 73.51, 0.796}, {"TTO", "North America", 
  "Trinidad and Tobago", "2020-06-07", 117., 0., 0., 8., 0., 0., 83.602, 0., 
  0., 5.716, 0., 0., 0., "", "", "", "", "", "", "", "", 5., 2879., 2.057, 
  0.004, 24., 0.017, 0., "", "people tested", "", "", "", "", "", "", "", "", 
  "", 87.04, 1.399491*^6, 266.886, 36.2, 10.014, 5.819, 28763.071, "", 
  228.467, 10.97, "", "", 89.443, 3., 73.51, 0.796}, 
 {"TTO", "North America", "Trinidad and Tobago", "2020-06-08", 117., 0., 0., 
  8., 0., 0., 83.602, 0., 0., 5.716, 0., 0., 0., "", "", "", "", "", "", "", 
  "", 22., 2901., 2.073, 0.016, 27., 0.019, 0., "", "people tested", "", "", 
  "", "", "", "", "", "", "", 83.33, 1.399491*^6, 266.886, 36.2, 10.014, 
  5.819, 28763.071, "", 228.467, 10.97, "", "", 89.443, 3., 73.51, 0.796}, 
 {"TTO", "North America", "Trinidad and Tobago", "2020-06-09", 117., 0., 0., 
  8., 0., 0., 83.602, 0., 0., 5.716, 0., 0., -0.01, "", "", "", "", "", "", 
  "", "", 22., 2923., 2.089, 0.016, 26., 0.019, 0., "", "people tested", "", 
  "", "", "", "", "", "", "", "", 77.78, 1.399491*^6, 266.886, 36.2, 10.014, 
  5.819, 28763.071, "", 228.467, 10.97, "", "", 89.443, 3., 73.51, 0.796}, 
 {"TTO", "North America", "Trinidad and Tobago", "2020-06-10", 117., 0., 0., 
  8., 0., 0., 83.602, 0., 0., 5.716, 0., 0., -0.01, "", "", "", "", "", "", 
  "", "", 29., 2952., 2.109, 0.021, 26., 0.019, 0., "", "people tested", "", 
  "", "", "", "", "", "", "", "", 77.78, 1.399491*^6, 266.886, 36.2, 10.014, 
  5.819, 28763.071, "", 228.467, 10.97, "", "", 89.443, 3., 73.51, 0.796}, 
 {"TTO", "North America", "Trinidad and Tobago", "2020-06-11", 117., 0., 0., 
  8., 0., 0., 83.602, 0., 0., 5.716, 0., 0., -0.01, "", "", "", "", "", "", 
  "", "", 29., 2981., 2.13, 0.021, 26., 0.019, 0., "", "people tested", "", 
  "", "", "", "", "", "", "", "", 77.78, 1.399491*^6, 266.886, 36.2, 10.014, 
  5.819, 28763.071, "", 228.467, 10.97, "", "", 89.443, 3., 73.51, 0.796}, 
 {"TTO", "North America", "Trinidad and Tobago", "2020-06-12", 117., 0., 0., 
  8., 0., 0., 83.602, 0., 0., 5.716, 0., 0., -0.01, "", "", "", "", "", "", 
  "", "", 13., 2994., 2.139, 0.009, 18., 0.013, 0., "", "people tested", "", 
  "", "", "", "", "", "", "", "", 77.78, 1.399491*^6, 266.886, 36.2, 10.014, 
  5.819, 28763.071, "", 228.467, 10.97, "", "", 89.443, 3., 73.51, 0.796}, 
 {"TTO", "North America", "Trinidad and Tobago", "2020-06-13", 117., 0., 0., 
  8., 0., 0., 83.602, 0., 0., 5.716, 0., 0., -0.01, "", "", "", "", "", "", 
  "", "", 342., 3336., 2.384, 0.244, 66., 0.047, 0., "", "people tested", "", 
  "", "", "", "", "", "", "", "", 77.78, 1.399491*^6, 266.886, 36.2, 10.014, 
  5.819, 28763.071, "", 228.467, 10.97, "", "", 89.443, 3., 73.51, 0.796}, 
 {"TTO", "North America", "Trinidad and Tobago", "2020-06-14", 123., 6., 
  0.857, 8., 0., 0., 87.889, 4.287, 0.612, 5.716, 0., 0., 0., "", "", "", "", 
  "", "", "", "", 49., 3385., 2.419, 0.035, 72., 0.051, 0.012, 84., 
  "people tested", "", "", "", "", "", "", "", "", "", 77.78, 1.399491*^6, 
  266.886, 36.2, 10.014, 5.819, 28763.071, "", 228.467, 10.97, "", "", 
  89.443, 3., 73.51, 0.796}, {"TTO", "North America", "Trinidad and Tobago", 
  "2020-06-15", 123., 0., 0.857, 8., 0., 0., 87.889, 0., 0.612, 5.716, 0., 
  0., 0., "", "", "", "", "", "", "", "", 2., 3387., 2.42, 0.001, 69., 0.049, 
  0.012, 80.5, "people tested", "", "", "", "", "", "", "", "", "", 77.78, 
  1.399491*^6, 266.886, 36.2, 10.014, 5.819, 28763.071, "", 228.467, 10.97, 
  "", "", 89.443, 3., 73.51, 0.796}, {"TTO", "North America", 
  "Trinidad and Tobago", "2020-06-16", 123., 0., 0.857, 8., 0., 0., 87.889, 
  0., 0.612, 5.716, 0., 0., 0., "", "", "", "", "", "", "", "", 132., 3519., 
  2.514, 0.094, 85., 0.061, 0.01, 99.2, "people tested", "", "", "", "", "", 
  "", "", "", "", 77.78, 1.399491*^6, 266.886, 36.2, 10.014, 5.819, 
  28763.071, "", 228.467, 10.97, "", "", 89.443, 3., 73.51, 0.796}, 
 {"TTO", "North America", "Trinidad and Tobago", "2020-06-17", 123., 0., 
  0.857, 8., 0., 0., 87.889, 0., 0.612, 5.716, 0., 0., 0., "", "", "", "", 
  "", "", "", "", 91., 3610., 2.58, 0.065, 94., 0.067, 0.009, 109.7, 
  "people tested", "", "", "", "", "", "", "", "", "", 77.78, 1.399491*^6, 
  266.886, 36.2, 10.014, 5.819, 28763.071, "", 228.467, 10.97, "", "", 
  89.443, 3., 73.51, 0.796}, {"TTO", "North America", "Trinidad and Tobago", 
  "2020-06-18", 123., 0., 0.857, 8., 0., 0., 87.889, 0., 0.612, 5.716, 0., 
  0., 0.01, "", "", "", "", "", "", "", "", 21., 3631., 2.595, 0.015, 93., 
  0.066, 0.009, 108.5, "people tested", "", "", "", "", "", "", "", "", "", 
  77.78, 1.399491*^6, 266.886, 36.2, 10.014, 5.819, 28763.071, "", 228.467, 
  10.97, "", "", 89.443, 3., 73.51, 0.796}, {"TTO", "North America", 
  "Trinidad and Tobago", "2020-06-19", 123., 0., 0.857, 8., 0., 0., 87.889, 
  0., 0.612, 5.716, 0., 0., 0.01, "", "", "", "", "", "", "", "", 84., 3715., 
  2.655, 0.06, 103., 0.074, 0.008, 120.2, "people tested", "", "", "", "", 
  "", "", "", "", "", 77.78, 1.399491*^6, 266.886, 36.2, 10.014, 5.819, 
  28763.071, "", 228.467, 10.97, "", "", 89.443, 3., 73.51, 0.796}, 
 {"TTO", "North America", "Trinidad and Tobago", "2020-06-20", 123., 0., 
  0.857, 8., 0., 0., 87.889, 0., 0.612, 5.716, 0., 0., 0.02, "", "", "", "", 
  "", "", "", "", 17., 3732., 2.667, 0.012, 57., 0.041, 0.015, 66.5, 
  "people tested", "", "", "", "", "", "", "", "", "", 77.78, 1.399491*^6, 
  266.886, 36.2, 10.014, 5.819, 28763.071, "", 228.467, 10.97, "", "", 
  89.443, 3., 73.51, 0.796}, {"TTO", "North America", "Trinidad and Tobago", 
  "2020-06-21", 123., 0., 0., 8., 0., 0., 87.889, 0., 0., 5.716, 0., 0., 
  0.03, "", "", "", "", "", "", "", "", 4., 3736., 2.67, 0.003, 50., 0.036, 
  0., "", "people tested", "", "", "", "", "", "", "", "", "", 77.78, 
  1.399491*^6, 266.886, 36.2, 10.014, 5.819, 28763.071, "", 228.467, 10.97, 
  "", "", 89.443, 3., 73.51, 0.796}, {"TTO", "North America", 
  "Trinidad and Tobago", "2020-06-22", 123., 0., 0., 8., 0., 0., 87.889, 0., 
  0., 5.716, 0., 0., 0.03, "", "", "", "", "", "", "", "", 23., 3759., 2.686, 
  0.016, 53., 0.038, 0., "", "people tested", "", "", "", "", "", "", "", "", 
  "", 60.19, 1.399491*^6, 266.886, 36.2, 10.014, 5.819, 28763.071, "", 
  228.467, 10.97, "", "", 89.443, 3., 73.51, 0.796}, 
 {"TTO", "North America", "Trinidad and Tobago", "2020-06-23", 123., 0., 0., 
  8., 0., 0., 87.889, 0., 0., 5.716, 0., 0., 0.03, "", "", "", "", "", "", 
  "", "", 24., 3783., 2.703, 0.017, 38., 0.027, 0., "", "people tested", "", 
  "", "", "", "", "", "", "", "", 60.19, 1.399491*^6, 266.886, 36.2, 10.014, 
  5.819, 28763.071, "", 228.467, 10.97, "", "", 89.443, 3., 73.51, 0.796}, 
 {"TTO", "North America", "Trinidad and Tobago", "2020-06-24", 123., 0., 0., 
  8., 0., 0., 87.889, 0., 0., 5.716, 0., 0., 0.04, "", "", "", "", "", "", 
  "", "", 45., 3828., 2.735, 0.032, 31., 0.022, 0., "", "people tested", "", 
  "", "", "", "", "", "", "", "", 60.19, 1.399491*^6, 266.886, 36.2, 10.014, 
  5.819, 28763.071, "", 228.467, 10.97, "", "", 89.443, 3., 73.51, 0.796}, 
 {"TTO", "North America", "Trinidad and Tobago", "2020-06-25", 123., 0., 0., 
  8., 0., 0., 87.889, 0., 0., 5.716, 0., 0., 0.05, "", "", "", "", "", "", 
  "", "", 22., 3850., 2.751, 0.016, 31., 0.022, 0., "", "people tested", "", 
  "", "", "", "", "", "", "", "", 60.19, 1.399491*^6, 266.886, 36.2, 10.014, 
  5.819, 28763.071, "", 228.467, 10.97, "", "", 89.443, 3., 73.51, 0.796}, 
 {"TTO", "North America", "Trinidad and Tobago", "2020-06-26", 124., 1., 
  0.143, 8., 0., 0., 88.604, 0.715, 0.102, 5.716, 0., 0., 0.06, "", "", "", 
  "", "", "", "", "", 9., 3859., 2.757, 0.006, 21., 0.015, 0.007, 146.9, 
  "people tested", "", "", "", "", "", "", "", "", "", 60.19, 1.399491*^6, 
  266.886, 36.2, 10.014, 5.819, 28763.071, "", 228.467, 10.97, "", "", 
  89.443, 3., 73.51, 0.796}, {"TTO", "North America", "Trinidad and Tobago", 
  "2020-06-27", 126., 2., 0.429, 8., 0., 0., 90.033, 1.429, 0.306, 5.716, 0., 
  0., 0.07, "", "", "", "", "", "", "", "", 18., 3877., 2.77, 0.013, 21., 
  0.015, 0.02, 49., "people tested", "", "", "", "", "", "", "", "", "", 
  60.19, 1.399491*^6, 266.886, 36.2, 10.014, 5.819, 28763.071, "", 228.467, 
  10.97, "", "", 89.443, 3., 73.51, 0.796}, {"TTO", "North America", 
  "Trinidad and Tobago", "2020-06-28", 126., 0., 0.429, 8., 0., 0., 90.033, 
  0., 0.306, 5.716, 0., 0., 0.08, "", "", "", "", "", "", "", "", 51., 3928., 
  2.807, 0.036, 27., 0.019, 0.016, 62.9, "people tested", "", "", "", "", "", 
  "", "", "", "", 60.19, 1.399491*^6, 266.886, 36.2, 10.014, 5.819, 
  28763.071, "", 228.467, 10.97, "", "", 89.443, 3., 73.51, 0.796}, 
 {"TTO", "North America", "Trinidad and Tobago", "2020-06-29", 126., 0., 
  0.429, 8., 0., 0., 90.033, 0., 0.306, 5.716, 0., 0., 0.09, "", "", "", "", 
  "", "", "", "", 57., 3985., 2.847, 0.041, 32., 0.023, 0.013, 74.6, 
  "people tested", "", "", "", "", "", "", "", "", "", 60.19, 1.399491*^6, 
  266.886, 36.2, 10.014, 5.819, 28763.071, "", 228.467, 10.97, "", "", 
  89.443, 3., 73.51, 0.796}, {"TTO", "North America", "Trinidad and Tobago", 
  "2020-06-30", 130., 4., 1., 8., 0., 0., 92.891, 2.858, 0.715, 5.716, 0., 
  0., 0.09, "", "", "", "", "", "", "", "", 1., 3986., 2.848, 0.001, 29., 
  0.021, 0.034, 29., "people tested", "", "", "", "", "", "", "", "", "", 
  60.19, 1.399491*^6, 266.886, 36.2, 10.014, 5.819, 28763.071, "", 228.467, 
  10.97, "", "", 89.443, 3., 73.51, 0.796}, {"TTO", "North America", 
  "Trinidad and Tobago", "2020-07-01", 130., 0., 1., 8., 0., 0., 92.891, 0., 
  0.715, 5.716, 0., 0., 0.08, "", "", "", "", "", "", "", "", 10., 3996., 
  2.855, 0.007, 24., 0.017, 0.042, 24., "people tested", "", "", "", "", "", 
  "", "", "", "", 60.19, 1.399491*^6, 266.886, 36.2, 10.014, 5.819, 
  28763.071, "", 228.467, 10.97, "", "", 89.443, 3., 73.51, 0.796}, 
 {"TTO", "North America", "Trinidad and Tobago", "2020-07-02", 130., 0., 1., 
  8., 0., 0., 92.891, 0., 0.715, 5.716, 0., 0., 0.09, "", "", "", "", "", "", 
  "", "", 59., 4055., 2.897, 0.042, 29., 0.021, 0.034, 29., "people tested", 
  "", "", "", "", "", "", "", "", "", 60.19, 1.399491*^6, 266.886, 36.2, 
  10.014, 5.819, 28763.071, "", 228.467, 10.97, "", "", 89.443, 3., 73.51, 
  0.796}, {"TTO", "North America", "Trinidad and Tobago", "2020-07-03", 130., 
  0., 0.857, 8., 0., 0., 92.891, 0., 0.612, 5.716, 0., 0., 0.09, "", "", "", 
  "", "", "", "", "", 39., 4094., 2.925, 0.028, 34., 0.024, 0.025, 39.7, 
  "people tested", "", "", "", "", "", "", "", "", "", 60.19, 1.399491*^6, 
  266.886, 36.2, 10.014, 5.819, 28763.071, "", 228.467, 10.97, "", "", 
  89.443, 3., 73.51, 0.796}, {"TTO", "North America", "Trinidad and Tobago", 
  "2020-07-04", 130., 0., 0.571, 8., 0., 0., 92.891, 0., 0.408, 5.716, 0., 
  0., 0.1, "", "", "", "", "", "", "", "", 53., 4147., 2.963, 0.038, 39., 
  0.028, 0.015, 68.3, "people tested", "", "", "", "", "", "", "", "", "", 
  60.19, 1.399491*^6, 266.886, 36.2, 10.014, 5.819, 28763.071, "", 228.467, 
  10.97, "", "", 89.443, 3., 73.51, 0.796}, {"TTO", "North America", 
  "Trinidad and Tobago", "2020-07-05", 133., 3., 1., 8., 0., 0., 95.035, 
  2.144, 0.715, 5.716, 0., 0., 0.12, "", "", "", "", "", "", "", "", 24., 
  4171., 2.98, 0.017, 35., 0.025, 0.029, 35., "people tested", "", "", "", 
  "", "", "", "", "", "", 60.19, 1.399491*^6, 266.886, 36.2, 10.014, 5.819, 
  28763.071, "", 228.467, 10.97, "", "", 89.443, 3., 73.51, 0.796}, 
 {"TTO", "North America", "Trinidad and Tobago", "2020-07-06", 133., 0., 1., 
  8., 0., 0., 95.035, 0., 0.715, 5.716, 0., 0., 0.14, "", "", "", "", "", "", 
  "", "", "", "", "", "", 28., 0.02, 0.036, 28., "people tested", "", "", "", 
  "", "", "", "", "", "", 60.19, 1.399491*^6, 266.886, 36.2, 10.014, 5.819, 
  28763.071, "", 228.467, 10.97, "", "", 89.443, 3., 73.51, 0.796}, 
 {"TTO", "North America", "Trinidad and Tobago", "2020-07-07", 133., 0., 
  0.429, 8., 0., 0., 95.035, 0., 0.306, 5.716, 0., 0., 0.14, "", "", "", "", 
  "", "", "", "", "", 4188., 2.993, "", 29., 0.021, 0.015, 67.6, 
  "people tested", "", "", "", "", "", "", "", "", "", 60.19, 1.399491*^6, 
  266.886, 36.2, 10.014, 5.819, 28763.071, "", 228.467, 10.97, "", "", 
  89.443, 3., 73.51, 0.796}, {"TTO", "North America", "Trinidad and Tobago", 
  "2020-07-08", 133., 0., 0.429, 8., 0., 0., 95.035, 0., 0.306, 5.716, 0., 
  0., 0.17, "", "", "", "", "", "", "", "", 56., 4244., 3.033, 0.04, 35., 
  0.025, 0.012, 81.6, "people tested", "", "", "", "", "", "", "", "", "", 
  60.19, 1.399491*^6, 266.886, 36.2, 10.014, 5.819, 28763.071, "", 228.467, 
  10.97, "", "", 89.443, 3., 73.51, 0.796}, {"TTO", "North America", 
  "Trinidad and Tobago", "2020-07-09", 133., 0., 0.429, 8., 0., 0., 95.035, 
  0., 0.306, 5.716, 0., 0., 0.2, "", "", "", "", "", "", "", "", 20., 4264., 
  3.047, 0.014, 30., 0.021, 0.014, 69.9, "people tested", "", "", "", "", "", 
  "", "", "", "", 60.19, 1.399491*^6, 266.886, 36.2, 10.014, 5.819, 
  28763.071, "", 228.467, 10.97, "", "", 89.443, 3., 73.51, 0.796}, 
 {"TTO", "North America", "Trinidad and Tobago", "2020-07-10", 133., 0., 
  0.429, 8., 0., 0., 95.035, 0., 0.306, 5.716, 0., 0., 0.24, "", "", "", "", 
  "", "", "", "", 48., 4312., 3.081, 0.034, 31., 0.022, 0.014, 72.3, 
  "people tested", "", "", "", "", "", "", "", "", "", 60.19, 1.399491*^6, 
  266.886, 36.2, 10.014, 5.819, 28763.071, "", 228.467, 10.97, "", "", 
  89.443, 3., 73.51, 0.796}, {"TTO", "North America", "Trinidad and Tobago", 
  "2020-07-11", 133., 0., 0.429, 8., 0., 0., 95.035, 0., 0.306, 5.716, 0., 
  0., 0.29, "", "", "", "", "", "", "", "", 24., 4336., 3.098, 0.017, 27., 
  0.019, 0.016, 62.9, "people tested", "", "", "", "", "", "", "", "", "", 
  60.19, 1.399491*^6, 266.886, 36.2, 10.014, 5.819, 28763.071, "", 228.467, 
  10.97, "", "", 89.443, 3., 73.51, 0.796}, {"TTO", "North America", 
  "Trinidad and Tobago", "2020-07-12", 133., 0., 0., 8., 0., 0., 95.035, 0., 
  0., 5.716, 0., 0., 0.35, "", "", "", "", "", "", "", "", 12., 4348., 3.107, 
  0.009, 25., 0.018, 0., "", "people tested", "", "", "", "", "", "", "", "", 
  "", 60.19, 1.399491*^6, 266.886, 36.2, 10.014, 5.819, 28763.071, "", 
  228.467, 10.97, "", "", 89.443, 3., 73.51, 0.796}, 
 {"TTO", "North America", "Trinidad and Tobago", "2020-07-13", 133., 0., 0., 
  8., 0., 0., 95.035, 0., 0., 5.716, 0., 0., 0.42, "", "", "", "", "", "", 
  "", "", 10., 4358., 3.114, 0.007, 26., 0.019, 0., "", "people tested", "", 
  "", "", "", "", "", "", "", "", 60.19, 1.399491*^6, 266.886, 36.2, 10.014, 
  5.819, 28763.071, "", 228.467, 10.97, "", "", 89.443, 3., 73.51, 0.796}, 
 {"TTO", "North America", "Trinidad and Tobago", "2020-07-14", 133., 0., 0., 
  8., 0., 0., 95.035, 0., 0., 5.716, 0., 0., 0.47, "", "", "", "", "", "", 
  "", "", 26., 4384., 3.133, 0.019, 28., 0.02, 0., "", "people tested", "", 
  "", "", "", "", "", "", "", "", 60.19, 1.399491*^6, 266.886, 36.2, 10.014, 
  5.819, 28763.071, "", 228.467, 10.97, "", "", 89.443, 3., 73.51, 0.796}, 
 {"TTO", "North America", "Trinidad and Tobago", "2020-07-15", 133., 0., 0., 
  8., 0., 0., 95.035, 0., 0., 5.716, 0., 0., 0.56, "", "", "", "", "", "", 
  "", "", 4., 4388., 3.135, 0.003, 21., 0.015, 0., "", "people tested", "", 
  "", "", "", "", "", "", "", "", 60.19, 1.399491*^6, 266.886, 36.2, 10.014, 
  5.819, 28763.071, "", 228.467, 10.97, "", "", 89.443, 3., 73.51, 0.796}, 
 {"TTO", "North America", "Trinidad and Tobago", "2020-07-16", 133., 0., 0., 
  8., 0., 0., 95.035, 0., 0., 5.716, 0., 0., 0.67, "", "", "", "", "", "", 
  "", "", 54., 4442., 3.174, 0.039, 25., 0.018, 0., "", "people tested", "", 
  "", "", "", "", "", "", "", "", 60.19, 1.399491*^6, 266.886, 36.2, 10.014, 
  5.819, 28763.071, "", 228.467, 10.97, "", "", 89.443, 3., 73.51, 0.796}, 
 {"TTO", "North America", "Trinidad and Tobago", "2020-07-17", 136., 3., 
  0.429, 8., 0., 0., 97.178, 2.144, 0.306, 5.716, 0., 0., 0.8, "", "", "", 
  "", "", "", "", "", 82., 4524., 3.233, 0.059, 30., 0.021, 0.014, 69.9, 
  "people tested", "", "", "", "", "", "", "", "", "", 60.19, 1.399491*^6, 
  266.886, 36.2, 10.014, 5.819, 28763.071, "", 228.467, 10.97, "", "", 
  89.443, 3., 73.51, 0.796}, {"TTO", "North America", "Trinidad and Tobago", 
  "2020-07-18", 137., 1., 0.571, 8., 0., 0., 97.893, 0.715, 0.408, 5.716, 0., 
  0., 0.92, "", "", "", "", "", "", "", "", 14., 4538., 3.243, 0.01, 29., 
  0.021, 0.02, 50.8, "people tested", "", "", "", "", "", "", "", "", "", 
  60.19, 1.399491*^6, 266.886, 36.2, 10.014, 5.819, 28763.071, "", 228.467, 
  10.97, "", "", 89.443, 3., 73.51, 0.796}, {"TTO", "North America", 
  "Trinidad and Tobago", "2020-07-19", 137., 0., 0.571, 8., 0., 0., 97.893, 
  0., 0.408, 5.716, 0., 0., 1.04, "", "", "", "", "", "", "", "", 19., 4557., 
  3.256, 0.014, 30., 0.021, 0.019, 52.5, "people tested", "", "", "", "", "", 
  "", "", "", "", 60.19, 1.399491*^6, 266.886, 36.2, 10.014, 5.819, 
  28763.071, "", 228.467, 10.97, "", "", 89.443, 3., 73.51, 0.796}, 
 {"TTO", "North America", "Trinidad and Tobago", "2020-07-20", 137., 0., 
  0.571, 8., 0., 0., 97.893, 0., 0.408, 5.716, 0., 0., 1.17, "", "", "", "", 
  "", "", "", "", 63., 4620., 3.301, 0.045, 37., 0.026, 0.015, 64.8, 
  "people tested", "", "", "", "", "", "", "", "", "", 60.19, 1.399491*^6, 
  266.886, 36.2, 10.014, 5.819, 28763.071, "", 228.467, 10.97, "", "", 
  89.443, 3., 73.51, 0.796}, {"TTO", "North America", "Trinidad and Tobago", 
  "2020-07-21", 139., 2., 0.857, 8., 0., 0., 99.322, 1.429, 0.612, 5.716, 0., 
  0., 1.32, "", "", "", "", "", "", "", "", "", "", "", "", 36., 0.026, 
  0.024, 42., "people tested", "", "", "", "", "", "", "", "", "", 60.19, 
  1.399491*^6, 266.886, 36.2, 10.014, 5.819, 28763.071, "", 228.467, 10.97, 
  "", "", 89.443, 3., 73.51, 0.796}, {"TTO", "North America", 
  "Trinidad and Tobago", "2020-07-22", 141., 2., 1.143, 8., 0., 0., 100.751, 
  1.429, 0.817, 5.716, 0., 0., 1.39, "", "", "", "", "", "", "", "", "", 
  4655., 3.326, "", 38., 0.027, 0.03, 33.2, "people tested", "", "", "", "", 
  "", "", "", "", "", 60.19, 1.399491*^6, 266.886, 36.2, 10.014, 5.819, 
  28763.071, "", 228.467, 10.97, "", "", 89.443, 3., 73.51, 0.796}, 
 {"TTO", "North America", "Trinidad and Tobago", "2020-07-23", 141., 0., 
  1.143, 8., 0., 0., 100.751, 0., 0.817, 5.716, 0., 0., 1.42, "", "", "", "", 
  "", "", "", "", 57., 4712., 3.367, 0.041, 39., 0.028, 0.029, 34.1, 
  "people tested", "", "", "", "", "", "", "", "", "", 60.19, 1.399491*^6, 
  266.886, 36.2, 10.014, 5.819, 28763.071, "", 228.467, 10.97, "", "", 
  89.443, 3., 73.51, 0.796}, {"TTO", "North America", "Trinidad and Tobago", 
  "2020-07-24", 142., 1., 0.857, 8., 0., 0., 101.465, 0.715, 0.612, 5.716, 
  0., 0., 1.5, "", "", "", "", "", "", "", "", 83., 4795., 3.426, 0.059, 39., 
  0.028, 0.022, 45.5, "people tested", "", "", "", "", "", "", "", "", "", 
  60.19, 1.399491*^6, 266.886, 36.2, 10.014, 5.819, 28763.071, "", 228.467, 
  10.97, "", "", 89.443, 3., 73.51, 0.796}, {"TTO", "North America", 
  "Trinidad and Tobago", "2020-07-25", 147., 5., 1.429, 8., 0., 0., 105.038, 
  3.573, 1.021, 5.716, 0., 0., 1.57, "", "", "", "", "", "", "", "", 181., 
  4976., 3.556, 0.129, 63., 0.045, 0.023, 44.1, "people tested", "", "", "", 
  "", "", "", "", "", "", 60.19, 1.399491*^6, 266.886, 36.2, 10.014, 5.819, 
  28763.071, "", 228.467, 10.97, "", "", 89.443, 3., 73.51, 0.796}, 
 {"TTO", "North America", "Trinidad and Tobago", "2020-07-26", 147., 0., 
  1.429, 8., 0., 0., 105.038, 0., 1.021, 5.716, 0., 0., 1.65, "", "", "", "", 
  "", "", "", "", 20., 4996., 3.57, 0.014, 63., 0.045, 0.023, 44.1, 
  "people tested", "", "", "", "", "", "", "", "", "", 60.19, 1.399491*^6, 
  266.886, 36.2, 10.014, 5.819, 28763.071, "", 228.467, 10.97, "", "", 
  89.443, 3., 73.51, 0.796}, {"TTO", "North America", "Trinidad and Tobago", 
  "2020-07-27", 148., 1., 1.571, 8., 0., 0., 105.753, 0.715, 1.123, 5.716, 
  0., 0., 1.76, "", "", "", "", "", "", "", "", 18., 5014., 3.583, 0.013, 
  56., 0.04, 0.028, 35.6, "people tested", "", "", "", "", "", "", "", "", 
  "", 60.19, 1.399491*^6, 266.886, 36.2, 10.014, 5.819, 28763.071, "", 
  228.467, 10.97, "", "", 89.443, 3., 73.51, 0.796}, 
 {"TTO", "North America", "Trinidad and Tobago", "2020-07-28", 153., 5., 2., 
  8., 0., 0., 109.325, 3.573, 1.429, 5.716, 0., 0., 1.86, "", "", "", "", "", 
  "", "", "", 227., 5241., 3.745, 0.162, 86., 0.061, 0.023, 43., 
  "people tested", "", "", "", "", "", "", "", "", "", 60.19, 1.399491*^6, 
  266.886, 36.2, 10.014, 5.819, 28763.071, "", 228.467, 10.97, "", "", 
  89.443, 3., 73.51, 0.796}, {"TTO", "North America", "Trinidad and Tobago", 
  "2020-07-29", 156., 3., 2.143, 8., 0., 0., 111.469, 2.144, 1.531, 5.716, 
  0., 0., 1.93, "", "", "", "", "", "", "", "", 154., 5395., 3.855, 0.11, 
  106., 0.076, 0.02, 49.5, "people tested", "", "", "", "", "", "", "", "", 
  "", 60.19, 1.399491*^6, 266.886, 36.2, 10.014, 5.819, 28763.071, "", 
  228.467, 10.97, "", "", 89.443, 3., 73.51, 0.796}, 
 {"TTO", "North America", "Trinidad and Tobago", "2020-07-30", 164., 8., 
  3.286, 8., 0., 0., 117.185, 5.716, 2.348, 5.716, 0., 0., 1.99, "", "", "", 
  "", "", "", "", "", 443., 5838., 4.172, 0.317, 161., 0.115, 0.02, 49., 
  "people tested", "", "", "", "", "", "", "", "", "", 60.19, 1.399491*^6, 
  266.886, 36.2, 10.014, 5.819, 28763.071, "", 228.467, 10.97, "", "", 
  89.443, 3., 73.51, 0.796}, {"TTO", "North America", "Trinidad and Tobago", 
  "2020-07-31", 169., 5., 3.857, 8., 0., 0., 120.758, 3.573, 2.756, 5.716, 
  0., 0., 1.99, "", "", "", "", "", "", "", "", 307., 6145., 4.391, 0.219, 
  193., 0.138, 0.02, 50., "people tested", "", "", "", "", "", "", "", "", 
  "", 60.19, 1.399491*^6, 266.886, 36.2, 10.014, 5.819, 28763.071, "", 
  228.467, 10.97, "", "", 89.443, 3., 73.51, 0.796}, 
 {"TTO", "North America", "Trinidad and Tobago", "2020-08-01", 173., 4., 
  3.714, 8., 0., 0., 123.616, 2.858, 2.654, 5.716, 0., 0., 2., "", "", "", 
  "", "", "", "", "", 234., 6379., 4.558, 0.167, 200., 0.143, 0.019, 53.9, 
  "people tested", "", "", "", "", "", "", "", "", "", 60.19, 1.399491*^6, 
  266.886, 36.2, 10.014, 5.819, 28763.071, "", 228.467, 10.97, "", "", 
  89.443, 3., 73.51, 0.796}, {"TTO", "North America", "Trinidad and Tobago", 
  "2020-08-02", 182., 9., 5., 8., 0., 0., 130.047, 6.431, 3.573, 5.716, 0., 
  0., 2.04, "", "", "", "", "", "", "", "", 332., 6711., 4.795, 0.237, 245., 
  0.175, 0.02, 49., "people tested", "", "", "", "", "", "", "", "", "", 
  60.19, 1.399491*^6, 266.886, 36.2, 10.014, 5.819, 28763.071, "", 228.467, 
  10.97, "", "", 89.443, 3., 73.51, 0.796}, {"TTO", "North America", 
  "Trinidad and Tobago", "2020-08-03", 182., 0., 4.857, 8., 0., 0., 130.047, 
  0., 3.471, 5.716, 0., 0., 2.05, "", "", "", "", "", "", "", "", 273., 
  6984., 4.99, 0.195, 281., 0.201, 0.017, 57.9, "people tested", "", "", "", 
  "", "", "", "", "", "", 60.19, 1.399491*^6, 266.886, 36.2, 10.014, 5.819, 
  28763.071, "", 228.467, 10.97, "", "", 89.443, 3., 73.51, 0.796}, 
 {"TTO", "North America", "Trinidad and Tobago", "2020-08-04", 194., 12., 
  5.857, 8., 0., 0., 138.622, 8.575, 4.185, 5.716, 0., 0., 2.1, "", "", "", 
  "", "", "", "", "", 196., 7180., 5.13, 0.14, 277., 0.198, 0.021, 47.3, 
  "people tested", "", "", "", "", "", "", "", "", "", 60.19, 1.399491*^6, 
  266.886, 36.2, 10.014, 5.819, 28763.071, "", 228.467, 10.97, "", "", 
  89.443, 3., 73.51, 0.796}, {"TTO", "North America", "Trinidad and Tobago", 
  "2020-08-05", 199., 5., 6.143, 8., 0., 0., 142.195, 3.573, 4.389, 5.716, 
  0., 0., 2.12, "", "", "", "", "", "", "", "", 324., 7504., 5.362, 0.232, 
  301., 0.215, 0.02, 49., "people tested", "", "", "", "", "", "", "", "", 
  "", 60.19, 1.399491*^6, 266.886, 36.2, 10.014, 5.819, 28763.071, "", 
  228.467, 10.97, "", "", 89.443, 3., 73.51, 0.796}, 
 {"TTO", "North America", "Trinidad and Tobago", "2020-08-06", 210., 11., 
  6.571, 8., 0., 0., 150.055, 7.86, 4.696, 5.716, 0., 0., 2.17, "", "", "", 
  "", "", "", "", "", 360., 7864., 5.619, 0.257, 289., 0.207, 0.023, 44., 
  "people tested", "", "", "", "", "", "", "", "", "", 60.19, 1.399491*^6, 
  266.886, 36.2, 10.014, 5.819, 28763.071, "", 228.467, 10.97, "", "", 
  89.443, 3., 73.51, 0.796}, {"TTO", "North America", "Trinidad and Tobago", 
  "2020-08-07", 225., 15., 8., 8., 0., 0., 160.773, 10.718, 5.716, 5.716, 0., 
  0., 2.24, "", "", "", "", "", "", "", "", 530., 8394., 5.998, 0.379, 321., 
  0.229, 0.025, 40.1, "people tested", "", "", "", "", "", "", "", "", "", 
  60.19, 1.399491*^6, 266.886, 36.2, 10.014, 5.819, 28763.071, "", 228.467, 
  10.97, "", "", 89.443, 3., 73.51, 0.796}, {"TTO", "North America", 
  "Trinidad and Tobago", "2020-08-08", 275., 50., 14.571, 8., 0., 0., 196.5, 
  35.727, 10.412, 5.716, 0., 0., 2.27, "", "", "", "", "", "", "", "", 419., 
  8813., 6.297, 0.299, 348., 0.249, 0.042, 23.9, "people tested", "", "", "", 
  "", "", "", "", "", "", 60.19, 1.399491*^6, 266.886, 36.2, 10.014, 5.819, 
  28763.071, "", 228.467, 10.97, "", "", 89.443, 3., 73.51, 0.796}, 
 {"TTO", "North America", "Trinidad and Tobago", "2020-08-09", 279., 4., 
  13.857, 8., 0., 0., 199.358, 2.858, 9.902, 5.716, 0., 0., 2.19, "", "", "", 
  "", "", "", "", "", 323., 9136., 6.528, 0.231, 346., 0.247, 0.04, 25., 
  "people tested", "", "", "", "", "", "", "", "", "", 60.19, 1.399491*^6, 
  266.886, 36.2, 10.014, 5.819, 28763.071, "", 228.467, 10.97, "", "", 
  89.443, 3., 73.51, 0.796}, {"TTO", "North America", "Trinidad and Tobago", 
  "2020-08-10", 281., 2., 14.143, 8., 0., 0., 200.787, 1.429, 10.106, 5.716, 
  0., 0., 2.15, "", "", "", "", "", "", "", "", 221., 9357., 6.686, 0.158, 
  339., 0.242, 0.042, 24., "people tested", "", "", "", "", "", "", "", "", 
  "", 60.19, 1.399491*^6, 266.886, 36.2, 10.014, 5.819, 28763.071, "", 
  228.467, 10.97, "", "", 89.443, 3., 73.51, 0.796}, 
 {"TTO", "North America", "Trinidad and Tobago", "2020-08-11", 300., 19., 
  15.143, 8., 0., 0., 214.364, 13.576, 10.82, 5.716, 0., 0., 2.14, "", "", 
  "", "", "", "", "", "", 443., 9800., 7.003, 0.317, 374., 0.267, 0.04, 24.7, 
  "people tested", "", "", "", "", "", "", "", "", "", 60.19, 1.399491*^6, 
  266.886, 36.2, 10.014, 5.819, 28763.071, "", 228.467, 10.97, "", "", 
  89.443, 3., 73.51, 0.796}, {"TTO", "North America", "Trinidad and Tobago", 
  "2020-08-12", 326., 26., 18.143, 8., 0., 0., 232.942, 18.578, 12.964, 
  5.716, 0., 0., 2.16, "", "", "", "", "", "", "", "", 319., 10119., 7.23, 
  0.228, 374., 0.267, 0.049, 20.6, "people tested", "", "", "", "", "", "", 
  "", "", "", 60.19, 1.399491*^6, 266.886, 36.2, 10.014, 5.819, 28763.071, 
  "", 228.467, 10.97, "", "", 89.443, 3., 73.51, 0.796}, 
 {"TTO", "North America", "Trinidad and Tobago", "2020-08-13", 404., 78., 
  27.714, 8., 0., 0., 288.676, 55.735, 19.803, 5.716, 0., 0., 2.17, "", "", 
  "", "", "", "", "", "", 576., 10695., 7.642, 0.412, 404., 0.289, 0.069, 
  14.6, "people tested", "", "", "", "", "", "", "", "", "", 60.19, 
  1.399491*^6, 266.886, 36.2, 10.014, 5.819, 28763.071, "", 228.467, 10.97, 
  "", "", 89.443, 3., 73.51, 0.796}, {"TTO", "North America", 
  "Trinidad and Tobago", "2020-08-14", 426., 22., 28.714, 10., 2., 0.286, 
  304.396, 15.72, 20.518, 7.145, 1.429, 0.204, 2.1, "", "", "", "", "", "", 
  "", "", 271., 10966., 7.836, 0.194, 367., 0.262, 0.078, 12.8, 
  "people tested", "", "", "", "", "", "", "", "", "", 60.19, 1.399491*^6, 
  266.886, 36.2, 10.014, 5.819, 28763.071, "", 228.467, 10.97, "", "", 
  89.443, 3., 73.51, 0.796}, {"TTO", "North America", "Trinidad and Tobago", 
  "2020-08-15", 497., 71., 31.714, 10., 0., 0.286, 355.129, 50.733, 22.661, 
  7.145, 0., 0.204, 2.04, "", "", "", "", "", "", "", "", 759., 11725., 
  8.378, 0.542, 416., 0.297, 0.076, 13.1, "people tested", "", "", "", "", 
  "", "", "", "", "", 60.19, 1.399491*^6, 266.886, 36.2, 10.014, 5.819, 
  28763.071, "", 228.467, 10.97, "", "", 89.443, 3., 73.51, 0.796}, 
 {"TTO", "North America", "Trinidad and Tobago", "2020-08-16", 552., 55., 
  39., 11., 1., 0.429, 394.429, 39.3, 27.867, 7.86, 0.715, 0.306, 1.98, "", 
  "", "", "", "", "", "", "", 119., 11844., 8.463, 0.085, 387., 0.277, 0.101, 
  9.9, "people tested", "", "", "", "", "", "", "", "", "", 60.19, 
  1.399491*^6, 266.886, 36.2, 10.014, 5.819, 28763.071, "", 228.467, 10.97, 
  "", "", 89.443, 3., 73.51, 0.796}, {"TTO", "North America", 
  "Trinidad and Tobago", "2020-08-17", 588., 36., 43.857, 12., 1., 0.571, 
  420.153, 25.724, 31.338, 8.575, 0.715, 0.408, 1.91, "", "", "", "", "", "", 
  "", "", 594., 12438., 8.888, 0.424, 440., 0.314, 0.1, 10., "people tested", 
  "", "", "", "", "", "", "", "", "", 80.56, 1.399491*^6, 266.886, 36.2, 
  10.014, 5.819, 28763.071, "", 228.467, 10.97, "", "", 89.443, 3., 73.51, 
  0.796}, {"TTO", "North America", "Trinidad and Tobago", "2020-08-18", 629., 
  41., 47., 12., 0., 0.571, 449.449, 29.296, 33.584, 8.575, 0., 0.408, 1.84, 
  "", "", "", "", "", "", "", "", 1337., 13775., 9.843, 0.955, 568., 0.406, 
  0.083, 12.1, "people tested", "", "", "", "", "", "", "", "", "", 80.56, 
  1.399491*^6, 266.886, 36.2, 10.014, 5.819, 28763.071, "", 228.467, 10.97, 
  "", "", 89.443, 3., 73.51, 0.796}, {"TTO", "North America", 
  "Trinidad and Tobago", "2020-08-19", 686., 57., 51.429, 12., 0., 0.571, 
  490.178, 40.729, 36.748, 8.575, 0., 0.408, 1.8, "", "", "", "", "", "", "", 
  "", 886., 14661., 10.476, 0.633, 649., 0.464, 0.079, 12.6, "people tested", 
  "", "", "", "", "", "", "", "", "", 80.56, 1.399491*^6, 266.886, 36.2, 
  10.014, 5.819, 28763.071, "", 228.467, 10.97, "", "", 89.443, 3., 73.51, 
  0.796}, {"TTO", "North America", "Trinidad and Tobago", "2020-08-20", 767., 
  81., 51.857, 12., 0., 0.571, 548.056, 57.878, 37.054, 8.575, 0., 0.408, 
  1.76, "", "", "", "", "", "", "", "", 824., 15485., 11.065, 0.589, 684., 
  0.489, 0.076, 13.2, "people tested", "", "", "", "", "", "", "", "", "", 
  80.56, 1.399491*^6, 266.886, 36.2, 10.014, 5.819, 28763.071, "", 228.467, 
  10.97, "", "", 89.443, 3., 73.51, 0.796}, {"TTO", "North America", 
  "Trinidad and Tobago", "2020-08-21", 864., 97., 62.571, 12., 0., 0.286, 
  617.367, 69.311, 44.71, 8.575, 0., 0.204, 1.72, "", "", "", "", "", "", "", 
  "", 464., 15949., 11.396, 0.332, 712., 0.509, 0.088, 11.4, "people tested", 
  "", "", "", "", "", "", "", "", "", 80.56, 1.399491*^6, 266.886, 36.2, 
  10.014, 5.819, 28763.071, "", 228.467, 10.97, "", "", 89.443, 3., 73.51, 
  0.796}, {"TTO", "North America", "Trinidad and Tobago", "2020-08-22", 930., 
  66., 61.857, 13., 1., 0.429, 664.527, 47.16, 44.2, 9.289, 0.715, 0.306, 
  1.67, "", "", "", "", "", "", "", "", 510., 16459., 11.761, 0.364, 676., 
  0.483, 0.092, 10.9, "people tested", "", "", "", "", "", "", "", "", "", 
  80.56, 1.399491*^6, 266.886, 36.2, 10.014, 5.819, 28763.071, "", 228.467, 
  10.97, "", "", 89.443, 3., 73.51, 0.796}, {"TTO", "North America", 
  "Trinidad and Tobago", "2020-08-23", 1007., 77., 65., 14., 1., 0.429, 
  719.547, 55.02, 46.445, 10.004, 0.715, 0.306, 1.65, "", "", "", "", "", "", 
  "", "", 388., 16847., 12.038, 0.277, 715., 0.511, 0.091, 11., 
  "people tested", "", "", "", "", "", "", "", "", "", 80.56, 1.399491*^6, 
  266.886, 36.2, 10.014, 5.819, 28763.071, "", 228.467, 10.97, "", "", 
  89.443, 3., 73.51, 0.796}, {"TTO", "North America", "Trinidad and Tobago", 
  "2020-08-24", 1099., 92., 73., 15., 1., 0.429, 785.286, 65.738, 52.162, 
  10.718, 0.715, 0.306, 1.61, "", "", "", "", "", "", "", "", 338., 17185., 
  12.279, 0.242, 678., 0.484, 0.108, 9.3, "people tested", "", "", "", "", 
  "", "", "", "", "", 80.56, 1.399491*^6, 266.886, 36.2, 10.014, 5.819, 
  28763.071, "", 228.467, 10.97, "", "", 89.443, 3., 73.51, 0.796}, 
 {"TTO", "North America", "Trinidad and Tobago", "2020-08-25", 1252., 153., 
  89., 15., 0., 0.429, 894.611, 109.325, 63.595, 10.718, 0., 0.306, 1.56, "", 
  "", "", "", "", "", "", "", "", "", "", "", 534., 0.382, 0.167, 6., 
  "people tested", "", "", "", "", "", "", "", "", "", 80.56, 1.399491*^6, 
  266.886, 36.2, 10.014, 5.819, 28763.071, "", 228.467, 10.97, "", "", 
  89.443, 3., 73.51, 0.796}, {"TTO", "North America", "Trinidad and Tobago", 
  "2020-08-26", 1411., 159., 103.571, 15., 0., 0.429, 1008.224, 113.613, 
  74.006, 10.718, 0., 0.306, 1.48, "", "", "", "", "", "", "", "", "", 
  17834., 12.743, "", 453., 0.324, 0.229, 4.4, "people tested", "", "", "", 
  "", "", "", "", "", "", 80.56, 1.399491*^6, 266.886, 36.2, 10.014, 5.819, 
  28763.071, "", 228.467, 10.97, "", "", 89.443, 3., 73.51, 0.796}, 
 {"TTO", "North America", "Trinidad and Tobago", "2020-08-27", 1429., 18., 
  94.571, 15., 0., 0.429, 1021.086, 12.862, 67.576, 10.718, 0., 0.306, 1.4, 
  "", "", "", "", "", "", "", "", 1619., 19453., 13.9, 1.157, 567., 0.405, 
  0.167, 6., "people tested", "", "", "", "", "", "", "", "", "", 80.56, 
  1.399491*^6, 266.886, 36.2, 10.014, 5.819, 28763.071, "", 228.467, 10.97, 
  "", "", 89.443, 3., 73.51, 0.796}, {"TTO", "North America", 
  "Trinidad and Tobago", "2020-08-28", 1554., 125., 98.571, 19., 4., 1., 
  1110.404, 89.318, 70.434, 13.576, 2.858, 0.715, 1.35, "", "", "", "", "", 
  "", "", "", 417., 19870., 14.198, 0.298, 560., 0.4, 0.176, 5.7, 
  "people tested", "", "", "", "", "", "", "", "", "", 80.56, 1.399491*^6, 
  266.886, 36.2, 10.014, 5.819, 28763.071, "", 228.467, 10.97, "", "", 
  89.443, 3., 73.51, 0.796}, {"TTO", "North America", "Trinidad and Tobago", 
  "2020-08-29", 1645., 91., 102.143, 19., 0., 0.857, 1175.427, 65.024, 
  72.986, 13.576, 0., 0.612, 1.3, "", "", "", "", "", "", "", "", 195., 
  20065., 14.337, 0.139, 515., 0.368, 0.198, 5., "people tested", "", "", "", 
  "", "", "", "", "", "", 80.56, 1.399491*^6, 266.886, 36.2, 10.014, 5.819, 
  28763.071, "", 228.467, 10.97, "", "", 89.443, 3., 73.51, 0.796}, 
 {"TTO", "North America", "Trinidad and Tobago", "2020-08-30", 1683., 38., 
  96.571, 21., 2., 1., 1202.58, 27.153, 69.005, 15.005, 1.429, 0.715, 1.27, 
  "", "", "", "", "", "", "", "", 442., 20507., 14.653, 0.316, 523., 0.374, 
  0.185, 5.4, "people tested", "", "", "", "", "", "", "", "", "", 80.56, 
  1.399491*^6, 266.886, 36.2, 10.014, 5.819, 28763.071, "", 228.467, 10.97, 
  "", "", 89.443, 3., 73.51, 0.796}, {"TTO", "North America", 
  "Trinidad and Tobago", "2020-08-31", 1759., 76., 94.286, 22., 1., 1., 
  1256.886, 54.305, 67.371, 15.72, 0.715, 0.715, 1.24, "", "", "", "", "", 
  "", "", "", 101., 20608., 14.725, 0.072, 489., 0.349, 0.193, 5.2, 
  "people tested", "", "", "", "", "", "", "", "", "", 80.56, 1.399491*^6, 
  266.886, 36.2, 10.014, 5.819, 28763.071, "", 228.467, 10.97, "", "", 
  89.443, 3., 73.51, 0.796}, {"TTO", "North America", "Trinidad and Tobago", 
  "2020-09-01", 1797., 38., 77.857, 27., 5., 1.714, 1284.038, 27.153, 55.632, 
  19.293, 3.573, 1.225, 1.21, "", "", "", "", "", "", "", "", 121., 20729., 
  14.812, 0.086, 460., 0.329, 0.169, 5.9, "people tested", "", "", "", "", 
  "", "", "", "", "", 80.56, 1.399491*^6, 266.886, 36.2, 10.014, 5.819, 
  28763.071, "", 228.467, 10.97, "", "", 89.443, 3., 73.51, 0.796}, 
 {"TTO", "North America", "Trinidad and Tobago", "2020-09-02", 1920., 123., 
  72.714, 28., 1., 1.857, 1371.927, 87.889, 51.958, 20.007, 0.715, 1.327, 
  1.2, "", "", "", "", "", "", "", "", 283., 21012., 15.014, 0.202, 454., 
  0.324, 0.16, 6.2, "people tested", "", "", "", "", "", "", "", "", "", 
  80.56, 1.399491*^6, 266.886, 36.2, 10.014, 5.819, 28763.071, "", 228.467, 
  10.97, "", "", 89.443, 3., 73.51, 0.796}, {"TTO", "North America", 
  "Trinidad and Tobago", "2020-09-03", 1984., 64., 79.286, 29., 1., 2., 
  1417.658, 45.731, 56.653, 20.722, 0.715, 1.429, 1.19, "", "", "", "", "", 
  "", "", "", 275., 21287., 15.211, 0.197, 262., 0.187, 0.303, 3.3, 
  "people tested", "", "", "", "", "", "", "", "", "", 80.56, 1.399491*^6, 
  266.886, 36.2, 10.014, 5.819, 28763.071, "", 228.467, 10.97, "", "", 
  89.443, 3., 73.51, 0.796}, {"TTO", "North America", "Trinidad and Tobago", 
  "2020-09-04", 2040., 56., 69.429, 31., 2., 1.714, 1457.673, 40.015, 49.61, 
  22.151, 1.429, 1.225, 1.19, "", "", "", "", "", "", "", "", 240., 21527., 
  15.382, 0.171, 237., 0.169, 0.293, 3.4, "people tested", "", "", "", "", 
  "", "", "", "", "", 80.56, 1.399491*^6, 266.886, 36.2, 10.014, 5.819, 
  28763.071, "", 228.467, 10.97, "", "", 89.443, 3., 73.51, 0.796}, 
 {"TTO", "North America", "Trinidad and Tobago", "2020-09-05", 2230., 190., 
  83.571, 33., 2., 2., 1593.436, 135.764, 59.716, 23.58, 1.429, 1.429, 1.2, 
  "", "", "", "", "", "", "", "", 243., 21770., 15.556, 0.174, 244., 0.174, 
  0.343, 2.9, "people tested", "", "", "", "", "", "", "", "", "", 80.56, 
  1.399491*^6, 266.886, 36.2, 10.014, 5.819, 28763.071, "", 228.467, 10.97, 
  "", "", 89.443, 3., 73.51, 0.796}, {"TTO", "North America", 
  "Trinidad and Tobago", "2020-09-06", 2250., 20., 81., 34., 1., 1.857, 
  1607.727, 14.291, 57.878, 24.295, 0.715, 1.327, 1.19, "", "", "", "", "", 
  "", "", "", 149., 21919., 15.662, 0.106, 202., 0.144, 0.401, 2.5, 
  "people tested", "", "", "", "", "", "", "", "", "", 80.56, 1.399491*^6, 
  266.886, 36.2, 10.014, 5.819, 28763.071, "", 228.467, 10.97, "", "", 
  89.443, 3., 73.51, 0.796}, {"TTO", "North America", "Trinidad and Tobago", 
  "2020-09-07", 2277., 27., 74., 37., 3., 2.143, 1627.02, 19.293, 52.876, 
  26.438, 2.144, 1.531, 1.2, "", "", "", "", "", "", "", "", 299., 22218., 
  15.876, 0.214, 230., 0.164, 0.322, 3.1, "people tested", "", "", "", "", 
  "", "", "", "", "", 80.56, 1.399491*^6, 266.886, 36.2, 10.014, 5.819, 
  28763.071, "", 228.467, 10.97, "", "", 89.443, 3., 73.51, 0.796}, 
 {"TTO", "North America", "Trinidad and Tobago", "2020-09-08", 2391., 114., 
  84.857, 39., 2., 1.714, 1708.478, 81.458, 60.634, 27.867, 1.429, 1.225, 
  1.21, "", "", "", "", "", "", "", "", 260., 22478., 16.062, 0.186, 250., 
  0.179, 0.339, 2.9, "people tested", "", "", "", "", "", "", "", "", "", 
  80.56, 1.399491*^6, 266.886, 36.2, 10.014, 5.819, 28763.071, "", 228.467, 
  10.97, "", "", 89.443, 3., 73.51, 0.796}, {"TTO", "North America", 
  "Trinidad and Tobago", "2020-09-09", 2588., 197., 95.429, 39., 0., 1.571, 
  1849.244, 140.765, 68.188, 27.867, 0., 1.123, 1.21, "", "", "", "", "", "", 
  "", "", 396., 22874., 16.345, 0.283, 266., 0.19, 0.359, 2.8, 
  "people tested", "", "", "", "", "", "", "", "", "", 80.56, 1.399491*^6, 
  266.886, 36.2, 10.014, 5.819, 28763.071, "", 228.467, 10.97, "", "", 
  89.443, 3., 73.51, 0.796}, {"TTO", "North America", "Trinidad and Tobago", 
  "2020-09-10", 2698., 110., 102., 43., 4., 2., 1927.844, 78.6, 72.884, 
  30.725, 2.858, 1.429, 1.19, "", "", "", "", "", "", "", "", 78., 22952., 
  16.4, 0.056, 238., 0.17, 0.429, 2.3, "people tested", "", "", "", "", "", 
  "", "", "", "", 80.56, 1.399491*^6, 266.886, 36.2, 10.014, 5.819, 
  28763.071, "", 228.467, 10.97, "", "", 89.443, 3., 73.51, 0.796}, 
 {"TTO", "North America", "Trinidad and Tobago", "2020-09-11", 2825., 127., 
  112.143, 50., 7., 2.714, 2018.591, 90.747, 80.131, 35.727, 5.002, 1.939, 
  1.17, "", "", "", "", "", "", "", "", 181., 23133., 16.53, 0.129, 229., 
  0.164, 0.49, 2., "people tested", "", "", "", "", "", "", "", "", "", 
  80.56, 1.399491*^6, 266.886, 36.2, 10.014, 5.819, 28763.071, "", 228.467, 
  10.97, "", "", 89.443, 3., 73.51, 0.796}, {"TTO", "North America", 
  "Trinidad and Tobago", "2020-09-12", 2993., 168., 109., 51., 1., 2.571, 
  2138.635, 120.044, 77.885, 36.442, 0.715, 1.837, 1.15, "", "", "", "", "", 
  "", "", "", 375., 23508., 16.798, 0.268, 248., 0.177, 0.44, 2.3, 
  "people tested", "", "", "", "", "", "", "", "", "", 80.56, 1.399491*^6, 
  266.886, 36.2, 10.014, 5.819, 28763.071, "", 228.467, 10.97, "", "", 
  89.443, 3., 73.51, 0.796}, {"TTO", "North America", "Trinidad and Tobago", 
  "2020-09-13", 3042., 49., 113.143, 53., 2., 2.714, 2173.647, 35.013, 
  80.846, 37.871, 1.429, 1.939, 1.12, "", "", "", "", "", "", "", "", 173., 
  23681., 16.921, 0.124, 252., 0.18, 0.449, 2.2, "people tested", "", "", "", 
  "", "", "", "", "", "", 80.56, 1.399491*^6, 266.886, 36.2, 10.014, 5.819, 
  28763.071, "", 228.467, 10.97, "", "", 89.443, 3., 73.51, 0.796}, 
 {"TTO", "North America", "Trinidad and Tobago", "2020-09-14", 3141., 99., 
  123.429, 55., 2., 2.571, 2244.387, 70.74, 88.195, 39.3, 1.429, 1.837, 1.11, 
  "", "", "", "", "", "", "", "", 282., 23963., 17.123, 0.202, 249., 0.178, 
  0.496, 2., "people tested", "", "", "", "", "", "", "", "", "", 80.56, 
  1.399491*^6, 266.886, 36.2, 10.014, 5.819, 28763.071, "", 228.467, 10.97, 
  "", "", 89.443, 3., 73.51, 0.796}, {"TTO", "North America", 
  "Trinidad and Tobago", "2020-09-15", 3223., 82., 118.857, 56., 1., 2.429, 
  2302.98, 58.593, 84.929, 40.015, 0.715, 1.735, 1.08, "", "", "", "", "", 
  "", "", "", 615., 24578., 17.562, 0.439, 300., 0.214, 0.396, 2.5, 
  "people tested", "", "", "", "", "", "", "", "", "", 80.56, 1.399491*^6, 
  266.886, 36.2, 10.014, 5.819, 28763.071, "", 228.467, 10.97, "", "", 
  89.443, 3., 73.51, 0.796}, {"TTO", "North America", "Trinidad and Tobago", 
  "2020-09-16", 3327., 104., 105.571, 58., 2., 2.714, 2377.293, 74.313, 
  75.436, 41.444, 1.429, 1.939, 1.06, "", "", "", "", "", "", "", "", 242., 
  24820., 17.735, 0.173, 278., 0.199, 0.38, 2.6, "people tested", "", "", "", 
  "", "", "", "", "", "", 80.56, 1.399491*^6, 266.886, 36.2, 10.014, 5.819, 
  28763.071, "", 228.467, 10.97, "", "", 89.443, 3., 73.51, 0.796}, 
 {"TTO", "North America", "Trinidad and Tobago", "2020-09-17", 3434., 107., 
  105.143, 60., 2., 2.429, 2453.749, 76.456, 75.129, 42.873, 1.429, 1.735, 
  1.05, "", "", "", "", "", "", "", "", 222., 25042., 17.894, 0.159, 299., 
  0.214, 0.352, 2.8, "people tested", "", "", "", "", "", "", "", "", "", 
  80.56, 1.399491*^6, 266.886, 36.2, 10.014, 5.819, 28763.071, "", 228.467, 
  10.97, "", "", 89.443, 3., 73.51, 0.796}, {"TTO", "North America", 
  "Trinidad and Tobago", "2020-09-18", 3651., 217., 118., 60., 0., 1.429, 
  2608.806, 155.056, 84.316, 42.873, 0., 1.021, 1.05, "", "", "", "", "", "", 
  "", "", 388., 25430., 18.171, 0.277, 328., 0.234, 0.36, 2.8, 
  "people tested", "", "", "", "", "", "", "", "", "", 80.56, 1.399491*^6, 
  266.886, 36.2, 10.014, 5.819, 28763.071, "", 228.467, 10.97, "", "", 
  89.443, 3., 73.51, 0.796}, {"TTO", "North America", "Trinidad and Tobago", 
  "2020-09-19", 3853., 202., 122.857, 61., 1., 1.429, 2753.144, 144.338, 
  87.787, 43.587, 0.715, 1.021, 1.01, "", "", "", "", "", "", "", "", 281., 
  25711., 18.372, 0.201, 315., 0.225, 0.39, 2.6, "people tested", "", "", "", 
  "", "", "", "", "", "", 80.56, 1.399491*^6, 266.886, 36.2, 10.014, 5.819, 
  28763.071, "", 228.467, 10.97, "", "", 89.443, 3., 73.51, 0.796}, 
 {"TTO", "North America", "Trinidad and Tobago", "2020-09-20", 3901., 48., 
  122.714, 65., 4., 1.714, 2787.442, 34.298, 87.685, 46.445, 2.858, 1.225, 
  0.97, "", "", "", "", "", "", "", "", 221., 25932., 18.53, 0.158, 322., 
  0.23, 0.381, 2.6, "people tested", "", "", "", "", "", "", "", "", "", 
  80.56, 1.399491*^6, 266.886, 36.2, 10.014, 5.819, 28763.071, "", 228.467, 
  10.97, "", "", 89.443, 3., 73.51, 0.796}, {"TTO", "North America", 
  "Trinidad and Tobago", "2020-09-21", 3945., 44., 114.857, 65., 0., 1.429, 
  2818.882, 31.44, 82.071, 46.445, 0., 1.021, 0.93, "", "", "", "", "", "", 
  "", "", 188., 26120., 18.664, 0.134, 308., 0.22, 0.373, 2.7, 
  "people tested", "", "", "", "", "", "", "", "", "", 80.56, 1.399491*^6, 
  266.886, 36.2, 10.014, 5.819, 28763.071, "", 228.467, 10.97, "", "", 
  89.443, 3., 73.51, 0.796}, {"TTO", "North America", "Trinidad and Tobago", 
  "2020-09-22", 4026., 81., 114.714, 65., 0., 1.286, 2876.76, 57.878, 81.969, 
  46.445, 0., 0.919, 0.89, "", "", "", "", "", "", "", "", 145., 26265., 
  18.768, 0.104, 241., 0.172, 0.476, 2.1, "people tested", "", "", "", "", 
  "", "", "", "", "", 80.56, 1.399491*^6, 266.886, 36.2, 10.014, 5.819, 
  28763.071, "", 228.467, 10.97, "", "", 89.443, 3., 73.51, 0.796}, 
 {"TTO", "North America", "Trinidad and Tobago", "2020-09-23", 4136., 110., 
  115.571, 67., 2., 1.286, 2955.36, 78.6, 82.581, 47.875, 1.429, 0.919, 0.86, 
  "", "", "", "", "", "", "", "", 379., 26644., 19.038, 0.271, 261., 0.186, 
  0.443, 2.3, "people tested", "", "", "", "", "", "", "", "", "", 80.56, 
  1.399491*^6, 266.886, 36.2, 10.014, 5.819, 28763.071, "", 228.467, 10.97, 
  "", "", 89.443, 3., 73.51, 0.796}, {"TTO", "North America", 
  "Trinidad and Tobago", "2020-09-24", 4235., 99., 114.429, 67., 0., 1., 
  3026.1, 70.74, 81.764, 47.875, 0., 0.715, 0.83, "", "", "", "", "", "", "", 
  "", 254., 26898., 19.22, 0.181, 265., 0.189, 0.432, 2.3, "people tested", 
  "", "", "", "", "", "", "", "", "", 80.56, 1.399491*^6, 266.886, 36.2, 
  10.014, 5.819, 28763.071, "", 228.467, 10.97, "", "", 89.443, 3., 73.51, 
  0.796}, {"TTO", "North America", "Trinidad and Tobago", "2020-09-25", 
  4277., 42., 89.429, 70., 3., 1.429, 3056.111, 30.011, 63.901, 50.018, 
  2.144, 1.021, 0.8, "", "", "", "", "", "", "", "", 301., 27199., 19.435, 
  0.215, 253., 0.181, 0.353, 2.8, "people tested", "", "", "", "", "", "", 
  "", "", "", 80.56, 1.399491*^6, 266.886, 36.2, 10.014, 5.819, 28763.071, 
  "", 228.467, 10.97, "", "", 89.443, 3., 73.51, 0.796}, 
 {"TTO", "North America", "Trinidad and Tobago", "2020-09-26", 4312., 35., 
  65.571, 70., 0., 1.286, 3081.12, 25.009, 46.854, 50.018, 0., 0.919, 0.78, 
  "", "", "", "", "", "", "", "", 282., 27481., 19.636, 0.202, 253., 0.181, 
  0.259, 3.9, "people tested", "", "", "", "", "", "", "", "", "", 80.56, 
  1.399491*^6, 266.886, 36.2, 10.014, 5.819, 28763.071, "", 228.467, 10.97, 
  "", "", 89.443, 3., 73.51, 0.796}, {"TTO", "North America", 
  "Trinidad and Tobago", "2020-09-27", 4362., 50., 65.857, 71., 1., 0.857, 
  3116.847, 35.727, 47.058, 50.733, 0.715, 0.612, 0.79, "", "", "", "", "", 
  "", "", "", 100., 27581., 19.708, 0.071, 236., 0.169, 0.279, 3.6, 
  "people tested", "", "", "", "", "", "", "", "", "", 80.56, 1.399491*^6, 
  266.886, 36.2, 10.014, 5.819, 28763.071, "", 228.467, 10.97, "", "", 
  89.443, 3., 73.51, 0.796}, {"TTO", "North America", "Trinidad and Tobago", 
  "2020-09-28", 4386., 24., 63., 72., 1., 1., 3133.997, 17.149, 45.016, 
  51.447, 0.715, 0.715, 0.79, "", "", "", "", "", "", "", "", 35., 27616., 
  19.733, 0.025, 214., 0.153, 0.294, 3.4, "people tested", "", "", "", "", 
  "", "", "", "", "", 80.56, 1.399491*^6, 266.886, 36.2, 10.014, 5.819, 
  28763.071, "", 228.467, 10.97, "", "", 89.443, 3., 73.51, 0.796}, 
 {"TTO", "North America", "Trinidad and Tobago", "2020-09-29", 4463., 77., 
  62.429, 74., 2., 1.286, 3189.017, 55.02, 44.608, 52.876, 1.429, 0.919, 
  0.79, "", "", "", "", "", "", "", "", 100., 27716., 19.804, 0.071, 207., 
  0.148, 0.302, 3.3, "people tested", "", "", "", "", "", "", "", "", "", 
  80.56, 1.399491*^6, 266.886, 36.2, 10.014, 5.819, 28763.071, "", 228.467, 
  10.97, "", "", 89.443, 3., 73.51, 0.796}, {"TTO", "North America", 
  "Trinidad and Tobago", "2020-09-30", 4531., 68., 56.429, 76., 2., 1.286, 
  3237.606, 48.589, 40.321, 54.305, 1.429, 0.919, 0.78, "", "", "", "", "", 
  "", "", "", 198., 27914., 19.946, 0.141, 181., 0.129, 0.312, 3.2, 
  "people tested", "", "", "", "", "", "", "", "", "", 80.56, 1.399491*^6, 
  266.886, 36.2, 10.014, 5.819, 28763.071, "", 228.467, 10.97, "", "", 
  89.443, 3., 73.51, 0.796}, {"TTO", "North America", "Trinidad and Tobago", 
  "2020-10-01", 4570., 39., 47.857, 76., 0., 1.286, 3265.473, 27.867, 34.196, 
  54.305, 0., 0.919, 0.78, "", "", "", "", "", "", "", "", 474., 28388., 
  20.285, 0.339, 213., 0.152, 0.225, 4.5, "people tested", "", "", "", "", 
  "", "", "", "", "", 80.56, 1.399491*^6, 266.886, 36.2, 10.014, 5.819, 
  28763.071, "", 228.467, 10.97, "", "", 89.443, 3., 73.51, 0.796}, 
 {"TTO", "North America", "Trinidad and Tobago", "2020-10-02", 4629., 59., 
  50.286, 76., 0., 0.857, 3307.631, 42.158, 35.931, 54.305, 0., 0.612, 0.79, 
  "", "", "", "", "", "", "", "", 308., 28696., 20.505, 0.22, 214., 0.153, 
  0.235, 4.3, "people tested", "", "", "", "", "", "", "", "", "", 80.56, 
  1.399491*^6, 266.886, 36.2, 10.014, 5.819, 28763.071, "", 228.467, 10.97, 
  "", "", 89.443, 3., 73.51, 0.796}, {"TTO", "North America", 
  "Trinidad and Tobago", "2020-10-03", 4715., 86., 57.571, 79., 3., 1.286, 
  3369.082, 61.451, 41.137, 56.449, 2.144, 0.919, 0.8, "", "", "", "", "", 
  "", "", "", 321., 29017., 20.734, 0.229, 219., 0.156, 0.263, 3.8, 
  "people tested", "", "", "", "", "", "", "", "", "", 80.56, 1.399491*^6, 
  266.886, 36.2, 10.014, 5.819, 28763.071, "", 228.467, 10.97, "", "", 
  89.443, 3., 73.51, 0.796}, {"TTO", "North America", "Trinidad and Tobago", 
  "2020-10-04", 4763., 48., 57.286, 81., 2., 1.429, 3403.38, 34.298, 40.933, 
  57.878, 1.429, 1.021, 0.8, "", "", "", "", "", "", "", "", 192., 29209., 
  20.871, 0.137, 233., 0.166, 0.246, 4.1, "people tested", "", "", "", "", 
  "", "", "", "", "", 80.56, 1.399491*^6, 266.886, 36.2, 10.014, 5.819, 
  28763.071, "", 228.467, 10.97, "", "", 89.443, 3., 73.51, 0.796}, 
 {"TTO", "North America", "Trinidad and Tobago", "2020-10-05", 4767., 4., 
  54.429, 82., 1., 1.429, 3406.238, 2.858, 38.892, 58.593, 0.715, 1.021, 0.8, 
  "", "", "", "", "", "", "", "", 40., 29249., 20.9, 0.029, 233., 0.166, 
  0.234, 4.3, "people tested", "", "", "", "", "", "", "", "", "", 80.56, 
  1.399491*^6, 266.886, 36.2, 10.014, 5.819, 28763.071, "", 228.467, 10.97, 
  "", "", 89.443, 3., 73.51, 0.796}, {"TTO", "North America", 
  "Trinidad and Tobago", "2020-10-06", 4846., 79., 54.714, 83., 1., 1.286, 
  3462.688, 56.449, 39.096, 59.307, 0.715, 0.919, 0.8, "", "", "", "", "", 
  "", "", "", 265., 29514., 21.089, 0.189, 257., 0.184, 0.213, 4.7, 
  "people tested", "", "", "", "", "", "", "", "", "", 80.56, 1.399491*^6, 
  266.886, 36.2, 10.014, 5.819, 28763.071, "", 228.467, 10.97, "", "", 
  89.443, 3., 73.51, 0.796}, {"TTO", "North America", "Trinidad and Tobago", 
  "2020-10-07", 4887., 41., 50.857, 84., 1., 1.143, 3491.984, 29.296, 36.34, 
  60.022, 0.715, 0.817, 0.79, "", "", "", "", "", "", "", "", 150., 29664., 
  21.196, 0.107, 250., 0.179, 0.203, 4.9, "people tested", "", "", "", "", 
  "", "", "", "", "", 80.56, 1.399491*^6, 266.886, 36.2, 10.014, 5.819, 
  28763.071, "", 228.467, 10.97, "", "", 89.443, 3., 73.51, 0.796}, 
 {"TTO", "North America", "Trinidad and Tobago", "2020-10-08", 4963., 76., 
  56.143, 86., 2., 1.429, 3546.289, 54.305, 40.117, 61.451, 1.429, 1.021, 
  0.79, "", "", "", "", "", "", "", "", 368., 30032., 21.459, 0.263, 235., 
  0.168, 0.239, 4.2, "people tested", "", "", "", "", "", "", "", "", "", 
  80.56, 1.399491*^6, 266.886, 36.2, 10.014, 5.819, 28763.071, "", 228.467, 
  10.97, "", "", 89.443, 3., 73.51, 0.796}, {"TTO", "North America", 
  "Trinidad and Tobago", "2020-10-09", 5021., 58., 56., 89., 3., 1.857, 
  3587.733, 41.444, 40.015, 63.595, 2.144, 1.327, 0.78, "", "", "", "", "", 
  "", "", "", 176., 30208., 21.585, 0.126, 216., 0.154, 0.259, 3.9, 
  "people tested", "", "", "", "", "", "", "", "", "", 80.56, 1.399491*^6, 
  266.886, 36.2, 10.014, 5.819, 28763.071, "", 228.467, 10.97, "", "", 
  89.443, 3., 73.51, 0.796}, {"TTO", "North America", "Trinidad and Tobago", 
  "2020-10-10", 5043., 22., 46.857, 90., 1., 1.571, 3603.453, 15.72, 33.482, 
  64.309, 0.715, 1.123, 0.77, "", "", "", "", "", "", "", "", 215., 30423., 
  21.739, 0.154, 201., 0.144, 0.233, 4.3, "people tested", "", "", "", "", 
  "", "", "", "", "", 77.78, 1.399491*^6, 266.886, 36.2, 10.014, 5.819, 
  28763.071, "", 228.467, 10.97, "", "", 89.443, 3., 73.51, 0.796}, 
 {"TTO", "North America", "Trinidad and Tobago", "2020-10-11", 5043., 0., 
  40., 90., 0., 1.286, 3603.453, 0., 28.582, 64.309, 0., 0.919, 0.78, "", "", 
  "", "", "", "", "", "", 176., 30599., 21.864, 0.126, 199., 0.142, 0.201, 
  5., "people tested", "", "", "", "", "", "", "", "", "", 77.78, 
  1.399491*^6, 266.886, 36.2, 10.014, 5.819, 28763.071, "", 228.467, 10.97, 
  "", "", 89.443, 3., 73.51, 0.796}, {"TTO", "North America", 
  "Trinidad and Tobago", "2020-10-12", 5116., 73., 49.857, 92., 2., 1.429, 
  3655.615, 52.162, 35.625, 65.738, 1.429, 1.021, 0.79, "", "", "", "", "", 
  "", "", "", 53., 30652., 21.902, 0.038, 200., 0.143, 0.249, 4., 
  "people tested", "", "", "", "", "", "", "", "", "", 69.44, 1.399491*^6, 
  266.886, 36.2, 10.014, 5.819, 28763.071, "", 228.467, 10.97, "", "", 
  89.443, 3., 73.51, 0.796}, {"TTO", "North America", "Trinidad and Tobago", 
  "2020-10-13", 5127., 11., 40.143, 93., 1., 1.429, 3663.475, 7.86, 28.684, 
  66.453, 0.715, 1.021, 0.78, "", "", "", "", "", "", "", "", 188., 30840., 
  22.037, 0.134, 189., 0.135, 0.212, 4.7, "people tested", "", "", "", "", 
  "", "", "", "", "", 69.44, 1.399491*^6, 266.886, 36.2, 10.014, 5.819, 
  28763.071, "", 228.467, 10.97, "", "", 89.443, 3., 73.51, 0.796}, 
 {"TTO", "North America", "Trinidad and Tobago", "2020-10-14", 5154., 27., 
  38.143, 93., 0., 1.286, 3682.768, 19.293, 27.255, 66.453, 0., 0.919, 0.78, 
  "", "", "", "", "", "", "", "", 138., 30978., 22.135, 0.099, 188., 0.134, 
  0.203, 4.9, "people tested", "", "", "", "", "", "", "", "", "", 69.44, 
  1.399491*^6, 266.886, 36.2, 10.014, 5.819, 28763.071, "", 228.467, 10.97, 
  "", "", 89.443, 3., 73.51, 0.796}, {"TTO", "North America", 
  "Trinidad and Tobago", "2020-10-15", 5194., 40., 33., 93., 0., 1., 
  3711.349, 28.582, 23.58, 66.453, 0., 0.715, 0.79, "", "", "", "", "", "", 
  "", "", 204., 31182., 22.281, 0.146, 164., 0.117, 0.201, 5., 
  "people tested", "", "", "", "", "", "", "", "", "", 69.44, 1.399491*^6, 
  266.886, 36.2, 10.014, 5.819, 28763.071, "", 228.467, 10.97, "", "", 
  89.443, 3., 73.51, 0.796}, {"TTO", "North America", "Trinidad and Tobago", 
  "2020-10-16", 5241., 47., 31.429, 95., 2., 0.857, 3744.933, 33.584, 22.457, 
  67.882, 1.429, 0.612, 0.8, "", "", "", "", "", "", "", "", 161., 31343., 
  22.396, 0.115, 162., 0.116, 0.194, 5.2, "people tested", "", "", "", "", 
  "", "", "", "", "", 69.44, 1.399491*^6, 266.886, 36.2, 10.014, 5.819, 
  28763.071, "", 228.467, 10.97, "", "", 89.443, 3., 73.51, 0.796}, 
 {"TTO", "North America", "Trinidad and Tobago", "2020-10-17", 5281., 40., 
  34., 95., 0., 0.714, 3773.515, 28.582, 24.295, 67.882, 0., 0.51, 0.81, "", 
  "", "", "", "", "", "", "", 110., 31453., 22.475, 0.079, 147., 0.105, 
  0.231, 4.3, "people tested", "", "", "", "", "", "", "", "", "", 69.44, 
  1.399491*^6, 266.886, 36.2, 10.014, 5.819, 28763.071, "", 228.467, 10.97, 
  "", "", 89.443, 3., 73.51, 0.796}, {"TTO", "North America", 
  "Trinidad and Tobago", "2020-10-18", 5297., 16., 36.286, 96., 1., 0.857, 
  3784.948, 11.433, 25.928, 68.596, 0.715, 0.612, 0.82, "", "", "", "", "", 
  "", "", "", 30., 31483., 22.496, 0.021, 126., 0.09, 0.288, 3.5, 
  "people tested", "", "", "", "", "", "", "", "", "", 69.44, 1.399491*^6, 
  266.886, 36.2, 10.014, 5.819, 28763.071, "", 228.467, 10.97, "", "", 
  89.443, 3., 73.51, 0.796}, {"TTO", "North America", "Trinidad and Tobago", 
  "2020-10-19", 5298., 1., 26., 97., 1., 0.714, 3785.662, 0.715, 18.578, 
  69.311, 0.715, 0.51, 0.83, "", "", "", "", "", "", "", "", 96., 31579., 
  22.565, 0.069, 132., 0.094, 0.197, 5.1, "people tested", "", "", "", "", 
  "", "", "", "", "", 69.44, 1.399491*^6, 266.886, 36.2, 10.014, 5.819, 
  28763.071, "", 228.467, 10.97, "", "", 89.443, 3., 73.51, 0.796}, 
 {"TTO", "North America", "Trinidad and Tobago", "2020-10-20", 5333., 35., 
  29.429, 98., 1., 0.714, 3810.671, 25.009, 21.028, 70.025, 0.715, 0.51, 
  0.85, "", "", "", "", "", "", "", "", 157., 31736., 22.677, 0.112, 128., 
  0.091, 0.23, 4.3, "people tested", "", "", "", "", "", "", "", "", "", 
  69.44, 1.399491*^6, 266.886, 36.2, 10.014, 5.819, 28763.071, "", 228.467, 
  10.97, "", "", 89.443, 3., 73.51, 0.796}, {"TTO", "North America", 
  "Trinidad and Tobago", "2020-10-21", 5392., 59., 34., 101., 3., 1.143, 
  3852.829, 42.158, 24.295, 72.169, 2.144, 0.817, 0.88, "", "", "", "", "", 
  "", "", "", 110., 31846., 22.755, 0.079, 124., 0.089, 0.274, 3.6, 
  "people tested", "", "", "", "", "", "", "", "", "", 69.44, 1.399491*^6, 
  266.886, 36.2, 10.014, 5.819, 28763.071, "", 228.467, 10.97, "", "", 
  89.443, 3., 73.51, 0.796}, {"TTO", "North America", "Trinidad and Tobago", 
  "2020-10-22", 5446., 54., 36., 103., 2., 1.429, 3891.415, 38.585, 25.724, 
  73.598, 1.429, 1.021, 0.87, "", "", "", "", "", "", "", "", 92., 31938., 
  22.821, 0.066, 108., 0.077, 0.333, 3., "people tested", "", "", "", "", "", 
  "", "", "", "", 69.44, 1.399491*^6, 266.886, 36.2, 10.014, 5.819, 
  28763.071, "", 228.467, 10.97, "", "", 89.443, 3., 73.51, 0.796}, 
 {"TTO", "North America", "Trinidad and Tobago", "2020-10-23", 5487., 41., 
  35.143, 104., 1., 1.286, 3920.711, 29.296, 25.111, 74.313, 0.715, 0.919, 
  0.86, "", "", "", "", "", "", "", "", 71., 32009., 22.872, 0.051, 95., 
  0.068, 0.37, 2.7, "people tested", "", "", "", "", "", "", "", "", "", 
  69.44, 1.399491*^6, 266.886, 36.2, 10.014, 5.819, 28763.071, "", 228.467, 
  10.97, "", "", 89.443, 3., 73.51, 0.796}, {"TTO", "North America", 
  "Trinidad and Tobago", "2020-10-24", 5503., 16., 31.714, 105., 1., 1.429, 
  3932.144, 11.433, 22.661, 75.027, 0.715, 1.021, 0.84, "", "", "", "", "", 
  "", "", "", 173., 32182., 22.996, 0.124, 104., 0.074, 0.305, 3.3, 
  "people tested", "", "", "", "", "", "", "", "", "", 69.44, 1.399491*^6, 
  266.886, 36.2, 10.014, 5.819, 28763.071, "", 228.467, 10.97, "", "", 
  89.443, 3., 73.51, 0.796}, {"TTO", "North America", "Trinidad and Tobago", 
  "2020-10-25", 5511., 8., 30.571, 105., 0., 1.286, 3937.86, 5.716, 21.845, 
  75.027, 0., 0.919, 0.85, "", "", "", "", "", "", "", "", 52., 32234., 
  23.033, 0.037, 107., 0.076, 0.286, 3.5, "people tested", "", "", "", "", 
  "", "", "", "", "", 69.44, 1.399491*^6, 266.886, 36.2, 10.014, 5.819, 
  28763.071, "", 228.467, 10.97, "", "", 89.443, 3., 73.51, 0.796}, 
 {"TTO", "North America", "Trinidad and Tobago", "2020-10-26", 5535., 24., 
  33.857, 106., 1., 1.286, 3955.009, 17.149, 24.192, 75.742, 0.715, 0.919, 
  0.87, "", "", "", "", "", "", "", "", 85., 32319., 23.093, 0.061, 106., 
  0.076, 0.319, 3.1, "people tested", "", "", "", "", "", "", "", "", "", 
  65.74, 1.399491*^6, 266.886, 36.2, 10.014, 5.819, 28763.071, "", 228.467, 
  10.97, "", "", 89.443, 3., 73.51, 0.796}, {"TTO", "North America", 
  "Trinidad and Tobago", "2020-10-27", 5568., 33., 33.571, 106., 0., 1.143, 
  3978.589, 23.58, 23.988, 75.742, 0., 0.817, 0.87, "", "", "", "", "", "", 
  "", "", 211., 32530., 23.244, 0.151, 113., 0.081, 0.297, 3.4, 
  "people tested", "", "", "", "", "", "", "", "", "", 65.74, 1.399491*^6, 
  266.886, 36.2, 10.014, 5.819, 28763.071, "", 228.467, 10.97, "", "", 
  89.443, 3., 73.51, 0.796}, {"TTO", "North America", "Trinidad and Tobago", 
  "2020-10-28", 5594., 26., 28.857, 107., 1., 0.857, 3997.168, 18.578, 20.62, 
  76.456, 0.715, 0.612, 0.87, "", "", "", "", "", "", "", "", 162., 32692., 
  23.36, 0.116, 121., 0.086, 0.238, 4.2, "people tested", "", "", "", "", "", 
  "", "", "", "", 65.74, 1.399491*^6, 266.886, 36.2, 10.014, 5.819, 
  28763.071, "", 228.467, 10.97, "", "", 89.443, 3., 73.51, 0.796}, 
 {"TTO", "North America", "Trinidad and Tobago", "2020-10-29", 5636., 42., 
  27.143, 107., 0., 0.571, 4027.178, 30.011, 19.395, 76.456, 0., 0.408, 0.88, 
  "", "", "", "", "", "", "", "", 169., 32861., 23.481, 0.121, 132., 0.094, 
  0.206, 4.9, "people tested", "", "", "", "", "", "", "", "", "", 65.74, 
  1.399491*^6, 266.886, 36.2, 10.014, 5.819, 28763.071, "", 228.467, 10.97, 
  "", "", 89.443, 3., 73.51, 0.796}, {"TTO", "North America", 
  "Trinidad and Tobago", "2020-10-30", 5668., 32., 25.857, 107., 0., 0.429, 
  4050.044, 22.865, 18.476, 76.456, 0., 0.306, 0.87, "", "", "", "", "", "", 
  "", "", 153., 33014., 23.59, 0.109, 144., 0.103, 0.18, 5.6, 
  "people tested", "", "", "", "", "", "", "", "", "", 65.74, 1.399491*^6, 
  266.886, 36.2, 10.014, 5.819, 28763.071, "", 228.467, 10.97, "", "", 
  89.443, 3., 73.51, 0.796}, {"TTO", "North America", "Trinidad and Tobago", 
  "2020-10-31", 5692., 24., 27., 108., 1., 0.429, 4067.193, 17.149, 19.293, 
  77.171, 0.715, 0.306, 0.87, "", "", "", "", "", "", "", "", 69., 33083., 
  23.639, 0.049, 129., 0.092, 0.209, 4.8, "people tested", "", "", "", "", 
  "", "", "", "", "", 65.74, 1.399491*^6, 266.886, 36.2, 10.014, 5.819, 
  28763.071, "", 228.467, 10.97, "", "", 89.443, 3., 73.51, 0.796}, 
 {"TTO", "North America", "Trinidad and Tobago", "2020-11-01", 5704., 12., 
  27.571, 109., 1., 0.571, 4075.768, 8.575, 19.701, 77.885, 0.715, 0.408, 
  0.88, "", "", "", "", "", "", "", "", 35., 33118., 23.664, 0.025, 126., 
  0.09, 0.219, 4.6, "people tested", "", "", "", "", "", "", "", "", "", 
  65.74, 1.399491*^6, 266.886, 36.2, 10.014, 5.819, 28763.071, "", 228.467, 
  10.97, "", "", 89.443, 3., 73.51, 0.796}, {"TTO", "North America", 
  "Trinidad and Tobago", "2020-11-02", 5704., 0., 24.143, 109., 0., 0.429, 
  4075.768, 0., 17.251, 77.885, 0., 0.306, 0.89, "", "", "", "", "", "", "", 
  "", 70., 33188., 23.714, 0.05, 124., 0.089, 0.195, 5.1, "people tested", 
  "", "", "", "", "", "", "", "", "", 65.74, 1.399491*^6, 266.886, 36.2, 
  10.014, 5.819, 28763.071, "", 228.467, 10.97, "", "", 89.443, 3., 73.51, 
  0.796}, {"TTO", "North America", "Trinidad and Tobago", "2020-11-03", 
  5754., 50., 26.571, 110., 1., 0.571, 4111.495, 35.727, 18.986, 78.6, 0.715, 
  0.408, 0.92, "", "", "", "", "", "", "", "", 195., 33383., 23.854, 0.139, 
  122., 0.087, 0.218, 4.6, "people tested", "", "", "", "", "", "", "", "", 
  "", 65.74, 1.399491*^6, 266.886, 36.2, 10.014, 5.819, 28763.071, "", 
  228.467, 10.97, "", "", 89.443, 3., 73.51, 0.796}, 
 {"TTO", "North America", "Trinidad and Tobago", "2020-11-04", 5764., 10., 
  24.286, 110., 0., 0.429, 4118.64, 7.145, 17.353, 78.6, 0., 0.306, 0.91, "", 
  "", "", "", "", "", "", "", 169., 33552., 23.974, 0.121, 123., 0.088, 
  0.197, 5.1, "people tested", "", "", "", "", "", "", "", "", "", 65.74, 
  1.399491*^6, 266.886, 36.2, 10.014, 5.819, 28763.071, "", 228.467, 10.97, 
  "", "", 89.443, 3., 73.51, 0.796}, {"TTO", "North America", 
  "Trinidad and Tobago", "2020-11-05", 5774., 10., 19.714, 111., 1., 0.571, 
  4125.786, 7.145, 14.087, 79.315, 0.715, 0.408, 0.93, "", "", "", "", "", 
  "", "", "", 200., 33752., 24.117, 0.143, 127., 0.091, 0.155, 6.4, 
  "people tested", "", "", "", "", "", "", "", "", "", 65.74, 1.399491*^6, 
  266.886, 36.2, 10.014, 5.819, 28763.071, "", 228.467, 10.97, "", "", 
  89.443, 3., 73.51, 0.796}, {"TTO", "North America", "Trinidad and Tobago", 
  "2020-11-06", 5798., 24., 18.571, 111., 0., 0.571, 4142.935, 17.149, 13.27, 
  79.315, 0., 0.408, 0.96, "", "", "", "", "", "", "", "", 109., 33861., 
  24.195, 0.078, 121., 0.086, 0.153, 6.5, "people tested", "", "", "", "", 
  "", "", "", "", "", 65.74, 1.399491*^6, 266.886, 36.2, 10.014, 5.819, 
  28763.071, "", 228.467, 10.97, "", "", 89.443, 3., 73.51, 0.796}, 
 {"TTO", "North America", "Trinidad and Tobago", "2020-11-07", 5838., 40., 
  20.857, 111., 0., 0.429, 4171.517, 28.582, 14.903, 79.315, 0., 0.306, 1., 
  "", "", "", "", "", "", "", "", 64., 33925., 24.241, 0.046, 120., 0.086, 
  0.174, 5.8, "people tested", "", "", "", "", "", "", "", "", "", 65.74, 
  1.399491*^6, 266.886, 36.2, 10.014, 5.819, 28763.071, "", 228.467, 10.97, 
  "", "", 89.443, 3., 73.51, 0.796}, {"TTO", "North America", 
  "Trinidad and Tobago", "2020-11-08", 5849., 11., 20.714, 111., 0., 0.286, 
  4179.377, 7.86, 14.801, 79.315, 0., 0.204, 1.02, "", "", "", "", "", "", 
  "", "", 87., 34012., 24.303, 0.062, 128., 0.091, 0.162, 6.2, 
  "people tested", "", "", "", "", "", "", "", "", "", 65.74, 1.399491*^6, 
  266.886, 36.2, 10.014, 5.819, 28763.071, "", 228.467, 10.97, "", "", 
  89.443, 3., 73.51, 0.796}, {"TTO", "North America", "Trinidad and Tobago", 
  "2020-11-09", 5849., 0., 20.714, 111., 0., 0.286, 4179.377, 0., 14.801, 
  79.315, 0., 0.204, 1.06, "", "", "", "", "", "", "", "", 66., 34078., 
  24.35, 0.047, 127., 0.091, 0.163, 6.1, "people tested", "", "", "", "", "", 
  "", "", "", "", 65.74, 1.399491*^6, 266.886, 36.2, 10.014, 5.819, 
  28763.071, "", 228.467, 10.97, "", "", 89.443, 3., 73.51, 0.796}, 
 {"TTO", "North America", "Trinidad and Tobago", "2020-11-10", 5880., 31., 
  18., 111., 0., 0.143, 4201.528, 22.151, 12.862, 79.315, 0., 0.102, 1.11, 
  "", "", "", "", "", "", "", "", 170., 34248., 24.472, 0.121, 124., 0.089, 
  0.145, 6.9, "people tested", "", "", "", "", "", "", "", "", "", 65.74, 
  1.399491*^6, 266.886, 36.2, 10.014, 5.819, 28763.071, "", 228.467, 10.97, 
  "", "", 89.443, 3., 73.51, 0.796}, {"TTO", "North America", 
  "Trinidad and Tobago", "2020-11-11", 5904., 24., 20., 111., 0., 0.143, 
  4218.677, 17.149, 14.291, 79.315, 0., 0.102, 1.15, "", "", "", "", "", "", 
  "", "", 90., 34338., 24.536, 0.064, 112., 0.08, 0.179, 5.6, 
  "people tested", "", "", "", "", "", "", "", "", "", 65.74, 1.399491*^6, 
  266.886, 36.2, 10.014, 5.819, 28763.071, "", 228.467, 10.97, "", "", 
  89.443, 3., 73.51, 0.796}, {"TTO", "North America", "Trinidad and Tobago", 
  "2020-11-12", 5930., 26., 22.286, 111., 0., 0., 4237.255, 18.578, 15.924, 
  79.315, 0., 0., 1.19, "", "", "", "", "", "", "", "", 56., 34394., 24.576, 
  0.04, 92., 0.066, 0.242, 4.1, "people tested", "", "", "", "", "", "", "", 
  "", "", 65.74, 1.399491*^6, 266.886, 36.2, 10.014, 5.819, 28763.071, "", 
  228.467, 10.97, "", "", 89.443, 3., 73.51, 0.796}, 
 {"TTO", "North America", "Trinidad and Tobago", "2020-11-13", 5980., 50., 
  26., 111., 0., 0., 4272.982, 35.727, 18.578, 79.315, 0., 0., 1.24, "", "", 
  "", "", "", "", "", "", 12., 34406., 24.585, 0.009, 78., 0.056, 0.333, 3., 
  "people tested", "", "", "", "", "", "", "", "", "", 65.74, 1.399491*^6, 
  266.886, 36.2, 10.014, 5.819, 28763.071, "", 228.467, 10.97, "", "", 
  89.443, 3., 73.51, 0.796}, {"TTO", "North America", "Trinidad and Tobago", 
  "2020-11-14", 6077., 97., 34.143, 112., 1., 0.143, 4342.293, 69.311, 
  24.397, 80.029, 0.715, 0.102, 1.27, "", "", "", "", "", "", "", "", 295., 
  34701., 24.795, 0.211, 111., 0.079, 0.308, 3.3, "people tested", "", "", 
  "", "", "", "", "", "", "", 65.74, 1.399491*^6, 266.886, 36.2, 10.014, 
  5.819, 28763.071, "", 228.467, 10.97, "", "", 89.443, 3., 73.51, 0.796}, 
 {"TTO", "North America", "Trinidad and Tobago", "2020-11-15", 6080., 3., 
  33., 112., 0., 0.143, 4344.437, 2.144, 23.58, 80.029, 0., 0.102, 1.23, "", 
  "", "", "", "", "", "", "", 213., 34914., 24.948, 0.152, 129., 0.092, 
  0.256, 3.9, "people tested", "", "", "", "", "", "", "", "", "", 65.74, 
  1.399491*^6, 266.886, 36.2, 10.014, 5.819, 28763.071, "", 228.467, 10.97, 
  "", "", 89.443, 3., 73.51, 0.796}, {"TTO", "North America", 
  "Trinidad and Tobago", "2020-11-16", 6096., 16., 35.286, 112., 0., 0.143, 
  4355.869, 11.433, 25.213, 80.029, 0., 0.102, 1.22, "", "", "", "", "", "", 
  "", "", 60., 34974., 24.991, 0.043, 128., 0.091, 0.276, 3.6, 
  "people tested", "", "", "", "", "", "", "", "", "", 65.74, 1.399491*^6, 
  266.886, 36.2, 10.014, 5.819, 28763.071, "", 228.467, 10.97, "", "", 
  89.443, 3., 73.51, 0.796}, {"TTO", "North America", "Trinidad and Tobago", 
  "2020-11-17", 6135., 39., 36.429, 113., 1., 0.286, 4383.737, 27.867, 26.03, 
  80.744, 0.715, 0.204, 1.22, "", "", "", "", "", "", "", "", 180., 35154., 
  25.119, 0.129, 129., 0.092, 0.282, 3.5, "people tested", "", "", "", "", 
  "", "", "", "", "", 65.74, 1.399491*^6, 266.886, 36.2, 10.014, 5.819, 
  28763.071, "", 228.467, 10.97, "", "", 89.443, 3., 73.51, 0.796}, 
 {"TTO", "North America", "Trinidad and Tobago", "2020-11-18", 6180., 45., 
  39.429, 113., 0., 0.286, 4415.891, 32.155, 28.174, 80.744, 0., 0.204, 1.21, 
  "", "", "", "", "", "", "", "", 475., 35629., 25.459, 0.339, 184., 0.131, 
  0.214, 4.7, "people tested", "", "", "", "", "", "", "", "", "", 65.74, 
  1.399491*^6, 266.886, 36.2, 10.014, 5.819, 28763.071, "", 228.467, 10.97, 
  "", "", 89.443, 3., 73.51, 0.796}, {"TTO", "North America", 
  "Trinidad and Tobago", "2020-11-19", 6233., 53., 43.286, 113., 0., 0.286, 
  4453.762, 37.871, 30.93, 80.744, 0., 0.204, 1.2, "", "", "", "", "", "", 
  "", "", 50., 35679., 25.494, 0.036, 184., 0.131, 0.235, 4.3, 
  "people tested", "", "", "", "", "", "", "", "", "", 65.74, 1.399491*^6, 
  266.886, 36.2, 10.014, 5.819, 28763.071, "", 228.467, 10.97, "", "", 
  89.443, 3., 73.51, 0.796}, {"TTO", "North America", "Trinidad and Tobago", 
  "2020-11-20", 6261., 28., 40.143, 113., 0., 0.286, 4473.769, 20.007, 
  28.684, 80.744, 0., 0.204, 1.19, "", "", "", "", "", "", "", "", 70., 
  35749., 25.544, 0.05, 192., 0.137, 0.209, 4.8, "people tested", "", "", "", 
  "", "", "", "", "", "", 65.74, 1.399491*^6, 266.886, 36.2, 10.014, 5.819, 
  28763.071, "", 228.467, 10.97, "", "", 89.443, 3., 73.51, 0.796}, 
 {"TTO", "North America", "Trinidad and Tobago", "2020-11-21", 6324., 63., 
  35.286, 115., 2., 0.429, 4518.786, 45.016, 25.213, 82.173, 1.429, 0.306, 
  1.19, "", "", "", "", "", "", "", "", 205., 35954., 25.691, 0.146, 179., 
  0.128, 0.197, 5.1, "people tested", "", "", "", "", "", "", "", "", "", 
  65.74, 1.399491*^6, 266.886, 36.2, 10.014, 5.819, 28763.071, "", 228.467, 
  10.97, "", "", 89.443, 3., 73.51, 0.796}, {"TTO", "North America", 
  "Trinidad and Tobago", "2020-11-22", 6450., 126., 52.857, 115., 0., 0.429, 
  4608.818, 90.033, 37.769, 82.173, 0., 0.306, 1.17, "", "", "", "", "", "", 
  "", "", 80., 36034., 25.748, 0.057, 160., 0.114, 0.33, 3., "people tested", 
  "", "", "", "", "", "", "", "", "", 65.74, 1.399491*^6, 266.886, 36.2, 
  10.014, 5.819, 28763.071, "", 228.467, 10.97, "", "", 89.443, 3., 73.51, 
  0.796}, {"TTO", "North America", "Trinidad and Tobago", "2020-11-23", 
  6475., 25., 54.143, 115., 0., 0.429, 4626.682, 17.864, 38.688, 82.173, 0., 
  0.306, 1.1, "", "", "", "", "", "", "", "", 58., 36092., 25.789, 0.041, 
  160., 0.114, 0.338, 3., "people tested", "", "", "", "", "", "", "", "", 
  "", 65.74, 1.399491*^6, 266.886, 36.2, 10.014, 5.819, 28763.071, "", 
  228.467, 10.97, "", "", 89.443, 3., 73.51, 0.796}, 
 {"TTO", "North America", "Trinidad and Tobago", "2020-11-24", 6488., 13., 
  50.429, 115., 0., 0.286, 4635.971, 9.289, 36.034, 82.173, 0., 0.204, 1.03, 
  "", "", "", "", "", "", "", "", 149., 36241., 25.896, 0.106, 155., 0.111, 
  0.325, 3.1, "people tested", "", "", "", "", "", "", "", "", "", 65.74, 
  1.399491*^6, 266.886, 36.2, 10.014, 5.819, 28763.071, "", 228.467, 10.97, 
  "", "", 89.443, 3., 73.51, 0.796}, {"TTO", "North America", 
  "Trinidad and Tobago", "2020-11-25", 6503., 15., 46.143, 116., 1., 0.429, 
  4646.689, 10.718, 32.971, 82.887, 0.715, 0.306, 0.97, "", "", "", "", "", 
  "", "", "", 70., 36311., 25.946, 0.05, 97., 0.069, 0.476, 2.1, 
  "people tested", "", "", "", "", "", "", "", "", "", 65.74, 1.399491*^6, 
  266.886, 36.2, 10.014, 5.819, 28763.071, "", 228.467, 10.97, "", "", 
  89.443, 3., 73.51, 0.796}, {"TTO", "North America", "Trinidad and Tobago", 
  "2020-11-26", 6570., 67., 48.143, 116., 0., 0.429, 4694.564, 47.875, 34.4, 
  82.887, 0., 0.306, 0.94, "", "", "", "", "", "", "", "", 63., 36374., 
  25.991, 0.045, 99., 0.071, 0.486, 2.1, "people tested", "", "", "", "", "", 
  "", "", "", "", 65.74, 1.399491*^6, 266.886, 36.2, 10.014, 5.819, 
  28763.071, "", 228.467, 10.97, "", "", 89.443, 3., 73.51, 0.796}, 
 {"TTO", "North America", "Trinidad and Tobago", "2020-11-27", 6586., 16., 
  46.429, 118., 2., 0.714, 4705.997, 11.433, 33.175, 84.316, 1.429, 0.51, 
  0.9, "", "", "", "", "", "", "", "", "", "", "", "", 110., 0.079, 0.422, 
  2.4, "people tested", "", "", "", "", "", "", "", "", "", 65.74, 
  1.399491*^6, 266.886, 36.2, 10.014, 5.819, 28763.071, "", 228.467, 10.97, 
  "", "", 89.443, 3., 73.51, 0.796}, {"TTO", "North America", 
  "Trinidad and Tobago", "2020-11-28", 6630., 44., 43.714, 118., 0., 0.429, 
  4737.437, 31.44, 31.236, 84.316, 0., 0.306, 0.87, "", "", "", "", "", "", 
  "", "", "", 36657., 26.193, "", 100., 0.071, 0.437, 2.3, "people tested", 
  "", "", "", "", "", "", "", "", "", 65.74, 1.399491*^6, 266.886, 36.2, 
  10.014, 5.819, 28763.071, "", 228.467, 10.97, "", "", 89.443, 3., 73.51, 
  0.796}, {"TTO", "North America", "Trinidad and Tobago", "2020-11-29", 
  6660., 30., 30., 120., 2., 0.714, 4758.873, 21.436, 21.436, 85.745, 1.429, 
  0.51, 0.83, "", "", "", "", "", "", "", "", 75., 36732., 26.247, 0.054, 
  100., 0.071, 0.3, 3.3, "people tested", "", "", "", "", "", "", "", "", "", 
  65.74, 1.399491*^6, 266.886, 36.2, 10.014, 5.819, 28763.071, "", 228.467, 
  10.97, "", "", 89.443, 3., 73.51, 0.796}, {"TTO", "North America", 
  "Trinidad and Tobago", "2020-11-30", 6669., 9., 27.714, 120., 0., 0.714, 
  4765.304, 6.431, 19.803, 85.745, 0., 0.51, 0.8, "", "", "", "", "", "", "", 
  "", 60., 36792., 26.29, 0.043, 100., 0.071, 0.277, 3.6, "people tested", 
  "", "", "", "", "", "", "", "", "", 65.74, 1.399491*^6, 266.886, 36.2, 
  10.014, 5.819, 28763.071, "", 228.467, 10.97, "", "", 89.443, 3., 73.51, 
  0.796}, {"TTO", "North America", "Trinidad and Tobago", "2020-12-01", 
  6685., 16., 28.143, 120., 0., 0.714, 4776.737, 11.433, 20.109, 85.745, 0., 
  0.51, 0.77, "", "", "", "", "", "", "", "", 66., 36858., 26.337, 0.047, 
  88., 0.063, 0.32, 3.1, "people tested", "", "", "", "", "", "", "", "", "", 
  65.74, 1.399491*^6, 266.886, 36.2, 10.014, 5.819, 28763.071, "", 228.467, 
  10.97, "", "", 89.443, 3., 73.51, 0.796}, {"TTO", "North America", 
  "Trinidad and Tobago", "2020-12-02", 6704., 19., 28.714, 121., 1., 0.714, 
  4790.313, 13.576, 20.518, 86.46, 0.715, 0.51, 0.75, "", "", "", "", "", "", 
  "", "", 217., 37075., 26.492, 0.155, 109., 0.078, 0.263, 3.8, 
  "people tested", "", "", "", "", "", "", "", "", "", 65.74, 1.399491*^6, 
  266.886, 36.2, 10.014, 5.819, 28763.071, "", 228.467, 10.97, "", "", 
  89.443, 3., 73.51, 0.796}, {"TTO", "North America", "Trinidad and Tobago", 
  "2020-12-03", 6725., 21., 22.143, 121., 0., 0.714, 4805.319, 15.005, 
  15.822, 86.46, 0., 0.51, 0.73, "", "", "", "", "", "", "", "", 80., 37155., 
  26.549, 0.057, 112., 0.08, 0.198, 5.1, "people tested", "", "", "", "", "", 
  "", "", "", "", 65.74, 1.399491*^6, 266.886, 36.2, 10.014, 5.819, 
  28763.071, "", 228.467, 10.97, "", "", 89.443, 3., 73.51, 0.796}, 
 {"TTO", "North America", "Trinidad and Tobago", "2020-12-04", 6735., 10., 
  21.286, 121., 0., 0.429, 4812.464, 7.145, 15.21, 86.46, 0., 0.306, 0.73, 
  "", "", "", "", "", "", "", "", 124., 37279., 26.638, 0.089, 109., 0.078, 
  0.195, 5.1, "people tested", "", "", "", "", "", "", "", "", "", 65.74, 
  1.399491*^6, 266.886, 36.2, 10.014, 5.819, 28763.071, "", 228.467, 10.97, 
  "", "", 89.443, 3., 73.51, 0.796}, {"TTO", "North America", 
  "Trinidad and Tobago", "2020-12-05", 6751., 16., 17.286, 122., 1., 0.571, 
  4823.897, 11.433, 12.351, 87.175, 0.715, 0.408, 0.73, "", "", "", "", "", 
  "", "", "", 131., 37410., 26.731, 0.094, 108., 0.077, 0.16, 6.2, 
  "people tested", "", "", "", "", "", "", "", "", "", 65.74, 1.399491*^6, 
  266.886, 36.2, 10.014, 5.819, 28763.071, "", 228.467, 10.97, "", "", 
  89.443, 3., 73.51, 0.796}, {"TTO", "North America", "Trinidad and Tobago", 
  "2020-12-06", 6767., 16., 15.286, 122., 0., 0.286, 4835.329, 11.433, 
  10.922, 87.175, 0., 0.204, 0.75, "", "", "", "", "", "", "", "", 72., 
  37482., 26.783, 0.051, 107., 0.076, 0.143, 7., "people tested", "", "", "", 
  "", "", "", "", "", "", 65.74, 1.399491*^6, 266.886, 36.2, 10.014, 5.819, 
  28763.071, "", 228.467, 10.97, "", "", 89.443, 3., 73.51, 0.796}, 
 {"TTO", "North America", "Trinidad and Tobago", "2020-12-07", 6775., 8., 
  15.143, 122., 0., 0.286, 4841.046, 5.716, 10.82, 87.175, 0., 0.204, 0.77, 
  "", "", "", "", "", "", "", "", 50., 37532., 26.818, 0.036, 106., 0.076, 
  0.143, 7., "people tested", "", "", "", "", "", "", "", "", "", 65.74, 
  1.399491*^6, 266.886, 36.2, 10.014, 5.819, 28763.071, "", 228.467, 10.97, 
  "", "", 89.443, 3., 73.51, 0.796}, {"TTO", "North America", 
  "Trinidad and Tobago", "2020-12-08", 6782., 7., 13.857, 122., 0., 0.286, 
  4846.048, 5.002, 9.902, 87.175, 0., 0.204, 0.78, "", "", "", "", "", "", 
  "", "", 184., 37716., 26.95, 0.131, 123., 0.088, 0.113, 8.9, 
  "people tested", "", "", "", "", "", "", "", "", "", 68.52, 1.399491*^6, 
  266.886, 36.2, 10.014, 5.819, 28763.071, "", 228.467, 10.97, "", "", 
  89.443, 3., 73.51, 0.796}, {"TTO", "North America", "Trinidad and Tobago", 
  "2020-12-09", 6808., 26., 14.857, 122., 0., 0.143, 4864.626, 18.578, 
  10.616, 87.175, 0., 0.102, 0.8, "", "", "", "", "", "", "", "", 226., 
  37942., 27.111, 0.161, 124., 0.089, 0.12, 8.3, "people tested", "", "", "", 
  "", "", "", "", "", "", 68.52, 1.399491*^6, 266.886, 36.2, 10.014, 5.819, 
  28763.071, "", 228.467, 10.97, "", "", 89.443, 3., 73.51, 0.796}, 
 {"TTO", "North America", "Trinidad and Tobago", "2020-12-10", 6833., 25., 
  15.429, 122., 0., 0.143, 4882.489, 17.864, 11.024, 87.175, 0., 0.102, 0.82, 
  "", "", "", "", "", "", "", "", 135., 38077., 27.208, 0.096, 132., 0.094, 
  0.117, 8.6, "people tested", "", "", "", "", "", "", "", "", "", 68.52, 
  1.399491*^6, 266.886, 36.2, 10.014, 5.819, 28763.071, "", 228.467, 10.97, 
  "", "", 89.443, 3., 73.51, 0.796}, {"TTO", "North America", 
  "Trinidad and Tobago", "2020-12-11", 6852., 19., 16.714, 122., 0., 0.143, 
  4896.066, 13.576, 11.943, 87.175, 0., 0.102, 0.83, "", "", "", "", "", "", 
  "", "", 175., 38252., 27.333, 0.125, 139., 0.099, 0.12, 8.3, 
  "people tested", "", "", "", "", "", "", "", "", "", 68.52, 1.399491*^6, 
  266.886, 36.2, 10.014, 5.819, 28763.071, "", 228.467, 10.97, "", "", 
  89.443, 3., 73.51, 0.796}, {"TTO", "North America", "Trinidad and Tobago", 
  "2020-12-12", 6864., 12., 16.143, 122., 0., 0., 4904.64, 8.575, 11.535, 
  87.175, 0., 0., 0.83, "", "", "", "", "", "", "", "", 63., 38315., 27.378, 
  0.045, 129., 0.092, 0.125, 8., "people tested", "", "", "", "", "", "", "", 
  "", "", 68.52, 1.399491*^6, 266.886, 36.2, 10.014, 5.819, 28763.071, "", 
  228.467, 10.97, "", "", 89.443, 3., 73.51, 0.796}, 
 {"TTO", "North America", "Trinidad and Tobago", "2020-12-13", 6879., 15., 
  16., 122., 0., 0., 4915.359, 10.718, 11.433, 87.175, 0., 0., 0.85, "", "", 
  "", "", "", "", "", "", 75., 38390., 27.431, 0.054, 130., 0.093, 0.123, 
  8.1, "people tested", "", "", "", "", "", "", "", "", "", 68.52, 
  1.399491*^6, 266.886, 36.2, 10.014, 5.819, 28763.071, "", 228.467, 10.97, 
  "", "", 89.443, 3., 73.51, 0.796}, {"TTO", "North America", 
  "Trinidad and Tobago", "2020-12-14", 6885., 6., 15.714, 123., 1., 0.143, 
  4919.646, 4.287, 11.229, 87.889, 0.715, 0.102, 0.86, "", "", "", "", "", 
  "", "", "", 302., 38692., 27.647, 0.216, 166., 0.119, 0.095, 10.6, 
  "people tested", "", "", "", "", "", "", "", "", "", 68.52, 1.399491*^6, 
  266.886, 36.2, 10.014, 5.819, 28763.071, "", 228.467, 10.97, "", "", 
  89.443, 3., 73.51, 0.796}, {"TTO", "North America", "Trinidad and Tobago", 
  "2020-12-15", 6900., 15., 16.857, 123., 0., 0.143, 4930.364, 10.718, 
  12.045, 87.889, 0., 0.102, 0.88, "", "", "", "", "", "", "", "", 103., 
  38795., 27.721, 0.074, 154., 0.11, 0.109, 9.1, "people tested", "", "", "", 
  "", "", "", "", "", "", 68.52, 1.399491*^6, 266.886, 36.2, 10.014, 5.819, 
  28763.071, "", 228.467, 10.97, "", "", 89.443, 3., 73.51, 0.796}, 
 {"TTO", "North America", "Trinidad and Tobago", "2020-12-16", 6917., 17., 
  15.571, 123., 0., 0.143, 4942.511, 12.147, 11.126, 87.889, 0., 0.102, 0.9, 
  "", "", "", "", "", "", "", "", 152., 38947., 27.829, 0.109, 144., 0.103, 
  0.108, 9.2, "people tested", "", "", "", "", "", "", "", "", "", 68.52, 
  1.399491*^6, 266.886, 36.2, 10.014, 5.819, 28763.071, "", 228.467, 10.97, 
  "", "", 89.443, 3., 73.51, 0.796}, {"TTO", "North America", 
  "Trinidad and Tobago", "2020-12-17", 6940., 23., 15.286, 123., 0., 0.143, 
  4958.946, 16.435, 10.922, 87.889, 0., 0.102, 0.92, "", "", "", "", "", "", 
  "", "", 105., 39052., 27.904, 0.075, 139., 0.099, 0.11, 9.1, 
  "people tested", "", "", "", "", "", "", "", "", "", 68.52, 1.399491*^6, 
  266.886, 36.2, 10.014, 5.819, 28763.071, "", 228.467, 10.97, "", "", 
  89.443, 3., 73.51, 0.796}, {"TTO", "North America", "Trinidad and Tobago", 
  "2020-12-18", 6955., 15., 14.714, 123., 0., 0.143, 4969.664, 10.718, 
  10.514, 87.889, 0., 0.102, 0.93, "", "", "", "", "", "", "", "", 78., 
  39130., 27.96, 0.056, 125., 0.089, 0.118, 8.5, "people tested", "", "", "", 
  "", "", "", "", "", "", 68.52, 1.399491*^6, 266.886, 36.2, 10.014, 5.819, 
  28763.071, "", 228.467, 10.97, "", "", 89.443, 3., 73.51, 0.796}, 
 {"TTO", "North America", "Trinidad and Tobago", "2020-12-19", 6974., 19., 
  15.714, 123., 0., 0.143, 4983.24, 13.576, 11.229, 87.889, 0., 0.102, 0.94, 
  "", "", "", "", "", "", "", "", 80., 39210., 28.017, 0.057, 128., 0.091, 
  0.123, 8.1, "people tested", "", "", "", "", "", "", "", "", "", 68.52, 
  1.399491*^6, 266.886, 36.2, 10.014, 5.819, 28763.071, "", 228.467, 10.97, 
  "", "", 89.443, 3., 73.51, 0.796}, {"TTO", "North America", 
  "Trinidad and Tobago", "2020-12-20", 7000., 26., 17.286, 123., 0., 0.143, 
  5001.819, 18.578, 12.351, 87.889, 0., 0.102, 0.96, "", "", "", "", "", "", 
  "", "", 50., 39260., 28.053, 0.036, 124., 0.089, 0.139, 7.2, 
  "people tested", "", "", "", "", "", "", "", "", "", 68.52, 1.399491*^6, 
  266.886, 36.2, 10.014, 5.819, 28763.071, "", 228.467, 10.97, "", "", 
  89.443, 3., 73.51, 0.796}, {"TTO", "North America", "Trinidad and Tobago", 
  "2020-12-21", 7012., 12., 18.143, 125., 2., 0.286, 5010.393, 8.575, 12.964, 
  89.318, 1.429, 0.204, 0.95, "", "", "", "", "", "", "", "", 30892., 70152., 
  50.127, 22.074, 4494., 3.211, 0.004, 247.7, "people tested", "", "", "", 
  "", "", "", "", "", "", 68.52, 1.399491*^6, 266.886, 36.2, 10.014, 5.819, 
  28763.071, "", 228.467, 10.97, "", "", 89.443, 3., 73.51, 0.796}, 
 {"TTO", "North America", "Trinidad and Tobago", "2020-12-22", 7024., 12., 
  17.714, 125., 0., 0.286, 5018.968, 8.575, 12.658, 89.318, 0., 0.204, 0.95, 
  "", "", "", "", "", "", "", "", 50., 70202., 50.163, 0.036, 4487., 3.206, 
  0.004, 253.3, "people tested", "", "", "", "", "", "", "", "", "", 68.52, 
  1.399491*^6, 266.886, 36.2, 10.014, 5.819, 28763.071, "", 228.467, 10.97, 
  "", "", 89.443, 3., 73.51, 0.796}, {"TTO", "North America", 
  "Trinidad and Tobago", "2020-12-23", 7071., 47., 22., 125., 0., 0.286, 
  5052.551, 33.584, 15.72, 89.318, 0., 0.204, 0.94, "", "", "", "", "", "", 
  "", "", 255., 70457., 50.345, 0.182, 4501., 3.216, 0.005, 204.6, 
  "people tested", "", "", "", "", "", "", "", "", "", 68.52, 1.399491*^6, 
  266.886, 36.2, 10.014, 5.819, 28763.071, "", 228.467, 10.97, "", "", 
  89.443, 3., 73.51, 0.796}, {"TTO", "North America", "Trinidad and Tobago", 
  "2020-12-24", 7089., 18., 21.286, 125., 0., 0.286, 5065.413, 12.862, 15.21, 
  89.318, 0., 0.204, 0.89, "", "", "", "", "", "", "", "", 75., 70532., 
  50.398, 0.054, 4497., 3.213, 0.005, 211.3, "people tested", "", "", "", "", 
  "", "", "", "", "", 68.52, 1.399491*^6, 266.886, 36.2, 10.014, 5.819, 
  28763.071, "", 228.467, 10.97, "", "", 89.443, 3., 73.51, 0.796}, 
 {"TTO", "North America", "Trinidad and Tobago", "2020-12-25", 7097., 8., 
  20.286, 125., 0., 0.286, 5071.129, 5.716, 14.495, 89.318, 0., 0.204, 0.85, 
  "", "", "", "", "", "", "", "", 94., 70626., 50.465, 0.067, 4499., 3.215, 
  0.005, 221.8, "people tested", "", "", "", "", "", "", "", "", "", 68.52, 
  1.399491*^6, 266.886, 36.2, 10.014, 5.819, 28763.071, "", 228.467, 10.97, 
  "", "", 89.443, 3., 73.51, 0.796}, {"TTO", "North America", 
  "Trinidad and Tobago", "2020-12-26", 7104., 7., 18.571, 125., 0., 0.286, 
  5076.131, 5.002, 13.27, 89.318, 0., 0.204, 0.82, "", "", "", "", "", "", 
  "", "", 82., 70708., 50.524, 0.059, 4500., 3.215, 0.004, 242.3, 
  "people tested", "", "", "", "", "", "", "", "", "", 68.52, 1.399491*^6, 
  266.886, 36.2, 10.014, 5.819, 28763.071, "", 228.467, 10.97, "", "", 
  89.443, 3., 73.51, 0.796}, {"TTO", "North America", "Trinidad and Tobago", 
  "2020-12-27", 7112., 8., 16., 125., 0., 0.286, 5081.848, 5.716, 11.433, 
  89.318, 0., 0.204, 0.81, "", "", "", "", "", "", "", "", 37., 70745., 
  50.551, 0.026, 4498., 3.214, 0.004, 281.1, "people tested", "", "", "", "", 
  "", "", "", "", "", 68.52, 1.399491*^6, 266.886, 36.2, 10.014, 5.819, 
  28763.071, "", 228.467, 10.97, "", "", 89.443, 3., 73.51, 0.796}, 
 {"TTO", "North America", "Trinidad and Tobago", "2020-12-28", 7115., 3., 
  14.714, 125., 0., 0., 5083.991, 2.144, 10.514, 89.318, 0., 0., 0.81, "", 
  "", "", "", "", "", "", "", 1081., 71826., 51.323, 0.772, 239., 0.171, 
  0.062, 16.2, "people tested", "", "", "", "", "", "", "", "", "", 68.52, 
  1.399491*^6, 266.886, 36.2, 10.014, 5.819, 28763.071, "", 228.467, 10.97, 
  "", "", 89.443, 3., 73.51, 0.796}, {"TTO", "North America", 
  "Trinidad and Tobago", "2020-12-29", 7127., 12., 14.714, 125., 0., 0., 
  5092.566, 8.575, 10.514, 89.318, 0., 0., 0.81, "", "", "", "", "", "", "", 
  "", 316., 72142., 51.549, 0.226, 277., 0.198, 0.053, 18.8, "people tested", 
  "", "", "", "", "", "", "", "", "", 68.52, 1.399491*^6, 266.886, 36.2, 
  10.014, 5.819, 28763.071, "", 228.467, 10.97, "", "", 89.443, 3., 73.51, 
  0.796}, {"TTO", "North America", "Trinidad and Tobago", "2020-12-30", 
  7132., 5., 8.714, 126., 1., 0.143, 5096.139, 3.573, 6.227, 90.033, 0.715, 
  0.102, 0.81, "", "", "", "", "", "", "", "", 105., 72247., 51.624, 0.075, 
  256., 0.183, 0.034, 29.4, "people tested", "", "", "", "", "", "", "", "", 
  "", 68.52, 1.399491*^6, 266.886, 36.2, 10.014, 5.819, 28763.071, "", 
  228.467, 10.97, "", "", 89.443, 3., 73.51, 0.796}, 
 {"TTO", "North America", "Trinidad and Tobago", "2020-12-31", 7150., 18., 
  8.714, 127., 1., 0.286, 5109., 12.862, 6.227, 90.747, 0.715, 0.204, 0.83, 
  "", "", "", "", "", "", "", "", 75., 72322., 51.677, 0.054, 256., 0.183, 
  0.034, 29.4, "people tested", "", "", "", "", "", "", "", "", "", 68.52, 
  1.399491*^6, 266.886, 36.2, 10.014, 5.819, 28763.071, "", 228.467, 10.97, 
  "", "", 89.443, 3., 73.51, 0.796}, {"TTO", "North America", 
  "Trinidad and Tobago", "2021-01-01", 7158., 8., 8.714, 127., 0., 0.286, 
  5114.717, 5.716, 6.227, 90.747, 0., 0.204, 0.84, "", "", "", "", "", "", 
  "", "", 212., 72534., 51.829, 0.151, 273., 0.195, 0.032, 31.3, 
  "people tested", "", "", "", "", "", "", "", "", "", 68.52, 1.399491*^6, 
  266.886, 36.2, 10.014, 5.819, 28763.071, "", 228.467, 10.97, "", "", 
  89.443, 3., 73.51, 0.796}, {"TTO", "North America", "Trinidad and Tobago", 
  "2021-01-02", 7162., 4., 8.286, 127., 0., 0.286, 5117.575, 2.858, 5.921, 
  90.747, 0., 0.204, 0.85, "", "", "", "", "", "", "", "", 62., 72596., 
  51.873, 0.044, 270., 0.193, 0.031, 32.6, "people tested", "", "", "", "", 
  "", "", "", "", "", 68.52, 1.399491*^6, 266.886, 36.2, 10.014, 5.819, 
  28763.071, "", 228.467, 10.97, "", "", 89.443, 3., 73.51, 0.796}, 
 {"TTO", "North America", "Trinidad and Tobago", "2021-01-03", 7168., 6., 8., 
  127., 0., 0.286, 5121.862, 4.287, 5.716, 90.747, 0., 0.204, 0.89, "", "", 
  "", "", "", "", "", "", 27., 72623., 51.892, 0.019, 268., 0.191, 0.03, 
  33.5, "people tested", "", "", "", "", "", "", "", "", "", 68.52, 
  1.399491*^6, 266.886, 36.2, 10.014, 5.819, 28763.071, "", 228.467, 10.97, 
  "", "", 89.443, 3., 73.51, 0.796}, {"TTO", "North America", 
  "Trinidad and Tobago", "2021-01-04", 7178., 10., 9., 127., 0., 0.286, 
  5129.008, 7.145, 6.431, 90.747, 0., 0.204, 0.93, "", "", "", "", "", "", 
  "", "", 112., 72735., 51.972, 0.08, 130., 0.093, 0.069, 14.4, 
  "people tested", "", "", "", "", "", "", "", "", "", 68.52, 1.399491*^6, 
  266.886, 36.2, 10.014, 5.819, 28763.071, "", 228.467, 10.97, "", "", 
  89.443, 3., 73.51, 0.796}, {"TTO", "North America", "Trinidad and Tobago", 
  "2021-01-05", 7186., 8., 8.429, 127., 0., 0.286, 5134.724, 5.716, 6.023, 
  90.747, 0., 0.204, 0.97, "", "", "", "", "", "", "", "", 1624., 74359., 
  53.133, 1.16, 317., 0.227, 0.027, 37.6, "people tested", "", "", "", "", 
  "", "", "", "", "", 68.52, 1.399491*^6, 266.886, 36.2, 10.014, 5.819, 
  28763.071, "", 228.467, 10.97, "", "", 89.443, 3., 73.51, 0.796}, 
 {"TTO", "North America", "Trinidad and Tobago", "2021-01-06", 7196., 10., 
  9.143, 127., 0., 0.143, 5141.869, 7.145, 6.533, 90.747, 0., 0.102, 1., "", 
  "", "", "", "", "", "", "", 266., 74625., 53.323, 0.19, 340., 0.243, 0.027, 
  37.2, "people tested", "", "", "", "", "", "", "", "", "", 68.52, 
  1.399491*^6, 266.886, 36.2, 10.014, 5.819, 28763.071, "", 228.467, 10.97, 
  "", "", 89.443, 3., 73.51, 0.796}, {"TTO", "North America", 
  "Trinidad and Tobago", "2021-01-07", 7210., 14., 8.571, 127., 0., 0., 
  5151.873, 10.004, 6.125, 90.747, 0., 0., 1.04, "", "", "", "", "", "", "", 
  "", 80., 74705., 53.38, 0.057, 340., 0.243, 0.025, 39.7, "people tested", 
  "", "", "", "", "", "", "", "", "", 68.52, 1.399491*^6, 266.886, 36.2, 
  10.014, 5.819, 28763.071, "", 228.467, 10.97, "", "", 89.443, 3., 73.51, 
  0.796}, {"TTO", "North America", "Trinidad and Tobago", "2021-01-08", 
  7219., 9., 8.714, 127., 0., 0., 5158.304, 6.431, 6.227, 90.747, 0., 0., 
  1.08, "", "", "", "", "", "", "", "", 70., 74775., 53.43, 0.05, 320., 
  0.229, 0.027, 36.7, "people tested", "", "", "", "", "", "", "", "", "", 
  68.52, 1.399491*^6, 266.886, 36.2, 10.014, 5.819, 28763.071, "", 228.467, 
  10.97, "", "", 89.443, 3., 73.51, 0.796}, {"TTO", "North America", 
  "Trinidad and Tobago", "2021-01-09", 7244., 25., 11.714, 128., 1., 0.143, 
  5176.168, 17.864, 8.37, 91.462, 0.715, 0.102, 1.12, "", "", "", "", "", "", 
  "", "", 13., 74788., 53.439, 0.009, 313., 0.224, 0.037, 26.7, 
  "people tested", "", "", "", "", "", "", "", "", "", 68.52, 1.399491*^6, 
  266.886, 36.2, 10.014, 5.819, 28763.071, "", 228.467, 10.97, "", "", 
  89.443, 3., 73.51, 0.796}, {"TTO", "North America", "Trinidad and Tobago", 
  "2021-01-10", 7265., 21., 13.857, 128., 0., 0.143, 5191.173, 15.005, 9.902, 
  91.462, 0., 0.102, 1.13, "", "", "", "", "", "", "", "", 124., 74912., 
  53.528, 0.089, 327., 0.234, 0.042, 23.6, "people tested", "", "", "", "", 
  "", "", "", "", "", 68.52, 1.399491*^6, 266.886, 36.2, 10.014, 5.819, 
  28763.071, "", 228.467, 10.97, "", "", 89.443, 3., 73.51, 0.796}, 
 {"TTO", "North America", "Trinidad and Tobago", "2021-01-11", 7273., 8., 
  13.571, 128., 0., 0.143, 5196.889, 5.716, 9.697, 91.462, 0., 0.102, 1.13, 
  "", "", "", "", "", "", "", "", 1750., 76662., 54.778, 1.25, 561., 0.401, 
  0.024, 41.3, "people tested", "", "", "", "", "", "", "", "", "", 68.52, 
  1.399491*^6, 266.886, 36.2, 10.014, 5.819, 28763.071, "", 228.467, 10.97, 
  "", "", 89.443, 3., 73.51, 0.796}, {"TTO", "North America", 
  "Trinidad and Tobago", "2021-01-12", 7286., 13., 14.286, 128., 0., 0.143, 
  5206.179, 9.289, 10.208, 91.462, 0., 0.102, 1.12, "", "", "", "", "", "", 
  "", "", 101., 76763., 54.851, 0.072, 343., 0.245, 0.042, 24., 
  "people tested", "", "", "", "", "", "", "", "", "", 68.52, 1.399491*^6, 
  266.886, 36.2, 10.014, 5.819, 28763.071, "", 228.467, 10.97, "", "", 
  89.443, 3., 73.51, 0.796}, {"TTO", "North America", "Trinidad and Tobago", 
  "2021-01-13", 7305., 19., 15.571, 129., 1., 0.286, 5219.755, 13.576, 
  11.126, 92.176, 0.715, 0.204, 1.12, "", "", "", "", "", "", "", "", 71., 
  76834., 54.901, 0.051, 316., 0.226, 0.049, 20.3, "people tested", "", "", 
  "", "", "", "", "", "", "", 68.52, 1.399491*^6, 266.886, 36.2, 10.014, 
  5.819, 28763.071, "", 228.467, 10.97, "", "", 89.443, 3., 73.51, 0.796}, 
 {"TTO", "North America", "Trinidad and Tobago", "2021-01-14", 7320., 15., 
  15.714, 130., 1., 0.429, 5230.473, 10.718, 11.229, 92.891, 0.715, 0.306, 
  1.12, "", "", "", "", "", "", "", "", 129., 76963., 54.994, 0.092, 323., 
  0.231, 0.049, 20.6, "people tested", "", "", "", "", "", "", "", "", "", 
  68.52, 1.399491*^6, 266.886, 36.2, 10.014, 5.819, 28763.071, "", 228.467, 
  10.97, "", "", 89.443, 3., 73.51, 0.796}, {"TTO", "North America", 
  "Trinidad and Tobago", "2021-01-15", 7343., 23., 17.714, 130., 0., 0.429, 
  5246.908, 16.435, 12.658, 92.891, 0., 0.306, 1.12, "", "", "", "", "", "", 
  "", "", 256., 77219., 55.176, 0.183, 349., 0.249, 0.051, 19.7, 
  "people tested", "", "", "", "", "", "", "", "", "", 68.52, 1.399491*^6, 
  266.886, 36.2, 10.014, 5.819, 28763.071, "", 228.467, 10.97, "", "", 
  89.443, 3., 73.51, 0.796}, {"TTO", "North America", "Trinidad and Tobago", 
  "2021-01-16", 7370., 27., 18., 131., 1., 0.429, 5266.2, 19.293, 12.862, 
  93.605, 0.715, 0.306, 1.1, "", "", "", "", "", "", "", "", 80., 77299., 
  55.234, 0.057, 359., 0.257, 0.05, 19.9, "people tested", "", "", "", "", 
  "", "", "", "", "", 68.52, 1.399491*^6, 266.886, 36.2, 10.014, 5.819, 
  28763.071, "", 228.467, 10.97, "", "", 89.443, 3., 73.51, 0.796}, 
 {"TTO", "North America", "Trinidad and Tobago", "2021-01-17", 7393., 23., 
  18.286, 132., 1., 0.571, 5282.635, 16.435, 13.066, 94.32, 0.715, 0.408, 
  1.07, "", "", "", "", "", "", "", "", 216., 77515., 55.388, 0.154, 372., 
  0.266, 0.049, 20.3, "people tested", "", "", "", "", "", "", "", "", "", 
  68.52, 1.399491*^6, 266.886, 36.2, 10.014, 5.819, 28763.071, "", 228.467, 
  10.97, "", "", 89.443, 3., 73.51, 0.796}, {"TTO", "North America", 
  "Trinidad and Tobago", "2021-01-18", 7399., 6., 18., 132., 0., 0.571, 
  5286.922, 4.287, 12.862, 94.32, 0., 0.408, 1.03, "", "", "", "", "", "", 
  "", "", 40., 77555., 55.417, 0.029, 128., 0.091, 0.141, 7.1, 
  "people tested", "", "", "", "", "", "", "", "", "", 68.52, 1.399491*^6, 
  266.886, 36.2, 10.014, 5.819, 28763.071, "", 228.467, 10.97, "", "", 
  89.443, 3., 73.51, 0.796}, {"TTO", "North America", "Trinidad and Tobago", 
  "2021-01-19", 7415., 16., 18.429, 132., 0., 0.571, 5298.355, 11.433, 
  13.168, 94.32, 0., 0.408, 1., "", "", "", "", "", "", "", "", 1930., 
  79485., 56.796, 1.379, 389., 0.278, 0.047, 21.1, "people tested", "", "", 
  "", "", "", "", "", "", "", 68.52, 1.399491*^6, 266.886, 36.2, 10.014, 
  5.819, 28763.071, "", 228.467, 10.97, "", "", 89.443, 3., 73.51, 0.796}, 
 {"TTO", "North America", "Trinidad and Tobago", "2021-01-20", 7430., 15., 
  17.857, 133., 1., 0.571, 5309.073, 10.718, 12.76, 95.035, 0.715, 0.408, 
  0.96, "", "", "", "", "", "", "", "", 208., 79693., 56.944, 0.149, 408., 
  0.292, 0.044, 22.8, "people tested", "", "", "", "", "", "", "", "", "", 
  68.52, 1.399491*^6, 266.886, 36.2, 10.014, 5.819, 28763.071, "", 228.467, 
  10.97, "", "", 89.443, 3., 73.51, 0.796}, {"TTO", "North America", 
  "Trinidad and Tobago", "2021-01-21", 7450., 20., 18.571, 133., 0., 0.429, 
  5323.364, 14.291, 13.27, 95.035, 0., 0.306, 0.93, "", "", "", "", "", "", 
  "", "", 215., 79908., 57.098, 0.154, 421., 0.301, 0.044, 22.7, 
  "people tested", "", "", "", "", "", "", "", "", "", 68.52, 1.399491*^6, 
  266.886, 36.2, 10.014, 5.819, 28763.071, "", 228.467, 10.97, "", "", 
  89.443, 3., 73.51, 0.796}, {"TTO", "North America", "Trinidad and Tobago", 
  "2021-01-22", 7456., 6., 16.143, 133., 0., 0.429, 5327.651, 4.287, 11.535, 
  95.035, 0., 0.306, 0.91, "", "", "", "", "", "", "", "", 262., 80170., 
  57.285, 0.187, 422., 0.302, 0.038, 26.1, "people tested", "", "", "", "", 
  "", "", "", "", "", 68.52, 1.399491*^6, 266.886, 36.2, 10.014, 5.819, 
  28763.071, "", 228.467, 10.97, "", "", 89.443, 3., 73.51, 0.796}, 
 {"TTO", "North America", "Trinidad and Tobago", "2021-01-23", 7462., 6., 
  13.143, 134., 1., 0.429, 5331.939, 4.287, 9.391, 95.749, 0.715, 0.306, 
  0.89, "", "", "", "", "", "", "", "", 248., 80418., 57.462, 0.177, 446., 
  0.319, 0.029, 33.9, "people tested", "", "", "", "", "", "", "", "", "", 
  68.52, 1.399491*^6, 266.886, 36.2, 10.014, 5.819, 28763.071, "", 228.467, 
  10.97, "", "", 89.443, 3., 73.51, 0.796}, {"TTO", "North America", 
  "Trinidad and Tobago", "2021-01-24", 7473., 11., 11.429, 134., 0., 0.286, 
  5339.799, 7.86, 8.166, 95.749, 0., 0.204, 0.89, "", "", "", "", "", "", "", 
  "", "", "", "", "", 446., 0.319, 0.026, 39., "people tested", "", "", "", 
  "", "", "", "", "", "", 68.52, 1.399491*^6, 266.886, 36.2, 10.014, 5.819, 
  28763.071, "", 228.467, 10.97, "", "", 89.443, 3., 73.51, 0.796}, 
 {"TTO", "North America", "Trinidad and Tobago", "2021-01-25", 7490., 17., 
  13., 134., 0., 0.286, 5351.946, 12.147, 9.289, 95.749, 0., 0.204, 0.9, "", 
  "", "", "", "", "", "", "", "", 80860., 57.778, "", 472., 0.337, 0.028, 
  36.3, "people tested", "", "", "", "", "", "", "", "", "", 68.52, 
  1.399491*^6, 266.886, 36.2, 10.014, 5.819, 28763.071, "", 228.467, 10.97, 
  "", "", 89.443, 3., 73.51, 0.796}, {"TTO", "North America", 
  "Trinidad and Tobago", "2021-01-26", 7496., 6., 11.571, 134., 0., 0.286, 
  5356.233, 4.287, 8.268, 95.749, 0., 0.204, 0.88, "", "", "", "", "", "", 
  "", "", 1320., 82180., 58.721, 0.943, 385., 0.275, 0.03, 33.3, 
  "people tested", "", "", "", "", "", "", "", "", "", 68.52, 1.399491*^6, 
  266.886, 36.2, 10.014, 5.819, 28763.071, "", 228.467, 10.97, "", "", 
  89.443, 3., 73.51, 0.796}, {"TTO", "North America", "Trinidad and Tobago", 
  "2021-01-27", 7509., 13., 11.286, 134., 0., 0.143, 5365.522, 9.289, 8.064, 
  95.749, 0., 0.102, 0.87, "", "", "", "", "", "", "", "", 270., 82450., 
  58.914, 0.193, 394., 0.282, 0.029, 34.9, "people tested", "", "", "", "", 
  "", "", "", "", "", 68.52, 1.399491*^6, 266.886, 36.2, 10.014, 5.819, 
  28763.071, "", 228.467, 10.97, "", "", 89.443, 3., 73.51, 0.796}, 
 {"TTO", "North America", "Trinidad and Tobago", "2021-01-28", 7520., 11., 
  10., 134., 0., 0.143, 5373.382, 7.86, 7.145, 95.749, 0., 0.102, 0.87, "", 
  "", "", "", "", "", "", "", 416., 82866., 59.212, 0.297, 423., 0.302, 
  0.024, 42.3, "people tested", "", "", "", "", "", "", "", "", "", 68.52, 
  1.399491*^6, 266.886, 36.2, 10.014, 5.819, 28763.071, "", 228.467, 10.97, 
  "", "", 89.443, 3., 73.51, 0.796}, {"TTO", "North America", 
  "Trinidad and Tobago", "2021-01-29", 7533., 13., 11., 134., 0., 0.143, 
  5382.671, 9.289, 7.86, 95.749, 0., 0.102, 0.87, "", "", "", "", "", "", "", 
  "", 192., 83058., 59.349, 0.137, 413., 0.295, 0.027, 37.5, "people tested", 
  "", "", "", "", "", "", "", "", "", 68.52, 1.399491*^6, 266.886, 36.2, 
  10.014, 5.819, 28763.071, "", 228.467, 10.97, "", "", 89.443, 3., 73.51, 
  0.796}, {"TTO", "North America", "Trinidad and Tobago", "2021-01-30", 
  7542., 9., 11.429, 134., 0., 0., 5389.102, 6.431, 8.166, 95.749, 0., 0., 
  0.87, "", "", "", "", "", "", "", "", 338., 83396., 59.59, 0.242, 425., 
  0.304, 0.027, 37.2, "people tested", "", "", "", "", "", "", "", "", "", 
  68.52, 1.399491*^6, 266.886, 36.2, 10.014, 5.819, 28763.071, "", 228.467, 
  10.97, "", "", 89.443, 3., 73.51, 0.796}, {"TTO", "North America", 
  "Trinidad and Tobago", "2021-01-31", 7564., 22., 13., 134., 0., 0., 
  5404.822, 15.72, 9.289, 95.749, 0., 0., 0.87, "", "", "", "", "", "", "", 
  "", 265., 83661., 59.78, 0.189, 432., 0.309, 0.03, 33.2, "people tested", 
  "", "", "", "", "", "", "", "", "", 68.52, 1.399491*^6, 266.886, 36.2, 
  10.014, 5.819, 28763.071, "", 228.467, 10.97, "", "", 89.443, 3., 73.51, 
  0.796}, {"TTO", "North America", "Trinidad and Tobago", "2021-02-01", 
  7566., 2., 10.857, 134., 0., 0., 5406.251, 1.429, 7.758, 95.749, 0., 0., 
  0.84, "", "", "", "", "", "", "", "", 1801., 85462., 61.066, 1.287, 657., 
  0.469, 0.017, 60.5, "people tested", "", "", "", "", "", "", "", "", "", 
  68.52, 1.399491*^6, 266.886, 36.2, 10.014, 5.819, 28763.071, "", 228.467, 
  10.97, "", "", 89.443, 3., 73.51, 0.796}, {"TTO", "North America", 
  "Trinidad and Tobago", "2021-02-02", 7578., 12., 11.714, 134., 0., 0., 
  5414.826, 8.575, 8.37, 95.749, 0., 0., 0.82, "", "", "", "", "", "", "", 
  "", 218., 85680., 61.222, 0.156, 500., 0.357, 0.023, 42.7, "people tested", 
  "", "", "", "", "", "", "", "", "", 68.52, 1.399491*^6, 266.886, 36.2, 
  10.014, 5.819, 28763.071, "", 228.467, 10.97, "", "", 89.443, 3., 73.51, 
  0.796}, {"TTO", "North America", "Trinidad and Tobago", "2021-02-03", 
  7586., 8., 11., 135., 1., 0.143, 5420.542, 5.716, 7.86, 96.464, 0.715, 
  0.102, 0.8, "", "", "", "", "", "", "", "", 230., 85910., 61.387, 0.164, 
  494., 0.353, 0.022, 44.9, "people tested", "", "", "", "", "", "", "", "", 
  "", 68.52, 1.399491*^6, 266.886, 36.2, 10.014, 5.819, 28763.071, "", 
  228.467, 10.97, "", "", 89.443, 3., 73.51, 0.796}, 
 {"TTO", "North America", "Trinidad and Tobago", "2021-02-04", 7607., 21., 
  12.429, 135., 0., 0.143, 5435.548, 15.005, 8.881, 96.464, 0., 0.102, 0.78, 
  "", "", "", "", "", "", "", "", 209., 86119., 61.536, 0.149, 465., 0.332, 
  0.027, 37.4, "people tested", "", "", "", "", "", "", "", "", "", 68.52, 
  1.399491*^6, 266.886, 36.2, 10.014, 5.819, 28763.071, "", 228.467, 10.97, 
  "", "", 89.443, 3., 73.51, 0.796}, {"TTO", "North America", 
  "Trinidad and Tobago", "2021-02-05", 7607., 0., 10.571, 135., 0., 0.143, 
  5435.548, 0., 7.554, 96.464, 0., 0.102, 0.74, "", "", "", "", "", "", "", 
  "", 176., 86295., 61.662, 0.126, 462., 0.33, 0.023, 43.7, "people tested", 
  "", "", "", "", "", "", "", "", "", 68.52, 1.399491*^6, 266.886, 36.2, 
  10.014, 5.819, 28763.071, "", 228.467, 10.97, "", "", 89.443, 3., 73.51, 
  0.796}, {"TTO", "North America", "Trinidad and Tobago", "2021-02-06", 
  7612., 5., 10., 135., 0., 0.143, 5439.12, 3.573, 7.145, 96.464, 0., 0.102, 
  0.72, "", "", "", "", "", "", "", "", 241., 86536., 61.834, 0.172, 449., 
  0.321, 0.022, 44.9, "people tested", "", "", "", "", "", "", "", "", "", 
  68.52, 1.399491*^6, 266.886, 36.2, 10.014, 5.819, 28763.071, "", 228.467, 
  10.97, "", "", 89.443, 3., 73.51, 0.796}, {"TTO", "North America", 
  "Trinidad and Tobago", "2021-02-07", 7616., 4., 7.429, 135., 0., 0.143, 
  5441.979, 2.858, 5.308, 96.464, 0., 0.102, 0.71, "", "", "", "", "", "", 
  "", "", 190., 86726., 61.97, 0.136, 438., 0.313, 0.017, 59., 
  "people tested", "", "", "", "", "", "", "", "", "", 68.52, 1.399491*^6, 
  266.886, 36.2, 10.014, 5.819, 28763.071, "", 228.467, 10.97, "", "", 
  89.443, 3., 73.51, 0.796}, {"TTO", "North America", "Trinidad and Tobago", 
  "2021-02-08", 7616., 0., 7.143, 135., 0., 0.143, 5441.979, 0., 5.104, 
  96.464, 0., 0.102, 0.71, "", "", "", "", "", "", "", "", 1810., 88536., 
  63.263, 1.293, 439., 0.314, 0.016, 61.5, "people tested", "", "", "", "", 
  "", "", "", "", "", 64.81, 1.399491*^6, 266.886, 36.2, 10.014, 5.819, 
  28763.071, "", 228.467, 10.97, "", "", 89.443, 3., 73.51, 0.796}, 
 {"TTO", "North America", "Trinidad and Tobago", "2021-02-09", 7617., 1., 
  5.571, 136., 1., 0.286, 5442.693, 0.715, 3.981, 97.178, 0.715, 0.204, 0.72, 
  "", "", "", "", "", "", "", "", 200., 88736., 63.406, 0.143, 437., 0.312, 
  0.013, 78.4, "people tested", "", "", "", "", "", "", "", "", "", 64.81, 
  1.399491*^6, 266.886, 36.2, 10.014, 5.819, 28763.071, "", 228.467, 10.97, 
  "", "", 89.443, 3., 73.51, 0.796}, {"TTO", "North America", 
  "Trinidad and Tobago", "2021-02-10", 7631., 14., 6.429, 136., 0., 0.143, 
  5452.697, 10.004, 4.594, 97.178, 0., 0.102, 0.74, "", "", "", "", "", "", 
  "", "", 266., 89002., 63.596, 0.19, 442., 0.316, 0.015, 68.8, 
  "people tested", "", "", "", "", "", "", "", "", "", 64.81, 1.399491*^6, 
  266.886, 36.2, 10.014, 5.819, 28763.071, "", 228.467, 10.97, "", "", 
  89.443, 3., 73.51, 0.796}, {"TTO", "North America", "Trinidad and Tobago", 
  "2021-02-11", 7632., 1., 3.571, 136., 0., 0.143, 5453.411, 0.715, 2.552, 
  97.178, 0., 0.102, 0.73, "", "", "", "", "", "", "", "", 60., 89062., 
  63.639, 0.043, 420., 0.3, 0.009, 117.6, "people tested", "", "", "", "", 
  "", "", "", "", "", 64.81, 1.399491*^6, 266.886, 36.2, 10.014, 5.819, 
  28763.071, "", 228.467, 10.97, "", "", 89.443, 3., 73.51, 0.796}, 
 {"TTO", "North America", "Trinidad and Tobago", "2021-02-12", 7637., 5., 
  4.286, 137., 1., 0.286, 5456.984, 3.573, 3.062, 97.893, 0.715, 0.204, 0.75, 
  "", "", "", "", "", "", "", "", 179., 89241., 63.767, 0.128, 421., 0.301, 
  0.01, 98.2, "people tested", "", "", "", "", "", "", "", "", "", 64.81, 
  1.399491*^6, 266.886, 36.2, 10.014, 5.819, 28763.071, "", 228.467, 10.97, 
  "", "", 89.443, 3., 73.51, 0.796}, {"TTO", "North America", 
  "Trinidad and Tobago", "2021-02-13", 7642., 5., 4.286, 138., 1., 0.429, 
  5460.557, 3.573, 3.062, 98.607, 0.715, 0.306, 0.76, "", "", "", "", "", "", 
  "", "", 144., 89385., 63.87, 0.103, 407., 0.291, 0.011, 95., 
  "people tested", "", "", "", "", "", "", "", "", "", 64.81, 1.399491*^6, 
  266.886, 36.2, 10.014, 5.819, 28763.071, "", 228.467, 10.97, "", "", 
  89.443, 3., 73.51, 0.796}, {"TTO", "North America", "Trinidad and Tobago", 
  "2021-02-14", 7642., 0., 3.714, 138., 0., 0.429, 5460.557, 0., 2.654, 
  98.607, 0., 0.306, 0.78, "", "", "", "", "", "", "", "", 15., 89400., 
  63.88, 0.011, 382., 0.273, 0.01, 102.9, "people tested", "", "", "", "", 
  "", "", "", "", "", 64.81, 1.399491*^6, 266.886, 36.2, 10.014, 5.819, 
  28763.071, "", 228.467, 10.97, "", "", 89.443, 3., 73.51, 0.796}, 
 {"TTO", "North America", "Trinidad and Tobago", "2021-02-15", 7646., 4., 
  4.286, 138., 0., 0.429, 5463.415, 2.858, 3.062, 98.607, 0., 0.306, 0.82, 
  "", "", "", "", "", "", "", "", 2851., 92251., 65.918, 2.037, 531., 0.379, 
  0.008, 123.9, "people tested", 0., 0., "", "", "", 0., 0., "", "", 64.81, 
  1.399491*^6, 266.886, 36.2, 10.014, 5.819, 28763.071, "", 228.467, 10.97, 
  "", "", 89.443, 3., 73.51, 0.796}, {"TTO", "North America", 
  "Trinidad and Tobago", "2021-02-16", 7656., 10., 5.571, 138., 0., 0.286, 
  5470.56, 7.145, 3.981, 98.607, 0., 0.204, 0.85, "", "", "", "", "", "", "", 
  "", 257., 92508., 66.101, 0.184, 539., 0.385, 0.01, 96.8, "people tested", 
  "", "", "", "", 63., "", "", "", 45., 64.81, 1.399491*^6, 266.886, 36.2, 
  10.014, 5.819, 28763.071, "", 228.467, 10.97, "", "", 89.443, 3., 73.51, 
  0.796}, {"TTO", "North America", "Trinidad and Tobago", "2021-02-17", 
  7663., 7., 4.571, 138., 0., 0.286, 5475.562, 5.002, 3.266, 98.607, 0., 
  0.204, 0.85, "", "", "", "", "", "", "", "", 266., 92774., 66.291, 0.19, 
  539., 0.385, 0.008, 117.9, "people tested", "", "", "", "", 63., "", "", 
  "", 45., 64.81, 1.399491*^6, 266.886, 36.2, 10.014, 5.819, 28763.071, "", 
  228.467, 10.97, "", "", 89.443, 3., 73.51, 0.796}, 
 {"TTO", "North America", "Trinidad and Tobago", "2021-02-18", 7666., 3., 
  4.857, 138., 0., 0.286, 5477.706, 2.144, 3.471, 98.607, 0., 0.204, 0.84, 
  "", "", "", "", "", "", "", "", 379., 93153., 66.562, 0.271, 584., 0.417, 
  0.008, 120.2, "people tested", "", "", "", "", 63., "", "", "", 45., 64.81, 
  1.399491*^6, 266.886, 36.2, 10.014, 5.819, 28763.071, "", 228.467, 10.97, 
  "", "", 89.443, 3., 73.51, 0.796}, {"TTO", "North America", 
  "Trinidad and Tobago", "2021-02-19", 7666., 0., 4.143, 138., 0., 0.143, 
  5477.706, 0., 2.96, 98.607, 0., 0.102, 0.85, "", "", "", "", "", "", "", 
  "", 58., 93211., 66.604, 0.041, 567., 0.405, 0.007, 136.9, "people tested", 
  "", "", "", "", 63., "", "", "", 45., 64.81, 1.399491*^6, 266.886, 36.2, 
  10.014, 5.819, 28763.071, "", 228.467, 10.97, "", "", 89.443, 3., 73.51, 
  0.796}, {"TTO", "North America", "Trinidad and Tobago", "2021-02-20", 
  7676., 10., 4.857, 139., 1., 0.143, 5484.851, 7.145, 3.471, 99.322, 0.715, 
  0.102, 0.89, "", "", "", "", "", "", "", "", 180., 93391., 66.732, 0.129, 
  572., 0.409, 0.008, 117.8, "people tested", "", "", "", "", 63., "", "", 
  "", 45., 64.81, 1.399491*^6, 266.886, 36.2, 10.014, 5.819, 28763.071, "", 
  228.467, 10.97, "", "", 89.443, 3., 73.51, 0.796}, 
 {"TTO", "North America", "Trinidad and Tobago", "2021-02-21", 7680., 4., 
  5.429, 139., 0., 0.143, 5487.709, 2.858, 3.879, 99.322, 0., 0.102, 0.89, 
  "", "", "", "", "", "", "", "", 187., 93578., 66.866, 0.134, 597., 0.427, 
  0.009, 110., "people tested", "", "", "", "", 63., "", "", "", 45., 64.81, 
  1.399491*^6, 266.886, 36.2, 10.014, 5.819, 28763.071, "", 228.467, 10.97, 
  "", "", 89.443, 3., 73.51, 0.796}, {"TTO", "North America", 
  "Trinidad and Tobago", "2021-02-22", 7682., 2., 5.143, 139., 0., 0.143, 
  5489.139, 1.429, 3.675, 99.322, 0., 0.102, 0.9, "", "", "", "", "", "", "", 
  "", 232., 93810., 67.032, 0.166, 223., 0.159, 0.023, 43.4, "people tested", 
  440., 440., "", "", 63., 0.03, 0.03, "", 45., 64.81, 1.399491*^6, 266.886, 
  36.2, 10.014, 5.819, 28763.071, "", 228.467, 10.97, "", "", 89.443, 3., 
  73.51, 0.796}, {"TTO", "North America", "Trinidad and Tobago", 
  "2021-02-23", 7686., 4., 4.286, 139., 0., 0.143, 5491.997, 2.858, 3.062, 
  99.322, 0., 0.102, 0.91, "", "", "", "", "", "", "", "", 1532., 95342., 
  68.126, 1.095, 405., 0.289, 0.011, 94.5, "people tested", "", "", "", "", 
  70., "", "", "", 50., 64.81, 1.399491*^6, 266.886, 36.2, 10.014, 5.819, 
  28763.071, "", 228.467, 10.97, "", "", 89.443, 3., 73.51, 0.796}, 
 {"TTO", "North America", "Trinidad and Tobago", "2021-02-24", 7690., 4., 
  3.857, 139., 0., 0.143, 5494.855, 2.858, 2.756, 99.322, 0., 0.102, 0.91, 
  "", "", "", "", "", "", "", "", 215., 95557., 68.28, 0.154, 398., 0.284, 
  0.01, 103.2, "people tested", "", "", "", "", 76., "", "", "", 54., 64.81, 
  1.399491*^6, 266.886, 36.2, 10.014, 5.819, 28763.071, "", 228.467, 10.97, 
  "", "", 89.443, 3., 73.51, 0.796}, {"TTO", "North America", 
  "Trinidad and Tobago", "2021-02-25", 7697., 7., 4.429, 139., 0., 0.143, 
  5499.857, 5.002, 3.164, 99.322, 0., 0.102, 0.94, "", "", "", "", "", "", 
  "", "", "", "", "", "", 365., 0.261, 0.012, 82.4, "people tested", "", "", 
  "", "", 83., "", "", "", 59., 64.81, 1.399491*^6, 266.886, 36.2, 10.014, 
  5.819, 28763.071, "", 228.467, 10.97, "", "", 89.443, 3., 73.51, 0.796}, 
 {"TTO", "North America", "Trinidad and Tobago", "2021-02-26", 7704., 7., 
  5.429, 139., 0., 0.143, 5504.859, 5.002, 3.879, 99.322, 0., 0.102, 0.95, 
  "", "", "", "", "", "", "", "", "", 95859., 68.496, "", 378., 0.27, 0.014, 
  69.6, "people tested", "", "", "", "", 90., "", "", "", 64., 64.81, 
  1.399491*^6, 266.886, 36.2, 10.014, 5.819, 28763.071, "", 228.467, 10.97, 
  "", "", 89.443, 3., 73.51, 0.796}, {"TTO", "North America", 
  "Trinidad and Tobago", "2021-02-27", 7705., 1., 4.143, 139., 0., 0., 
  5505.573, 0.715, 2.96, 99.322, 0., 0., 0.94, "", "", "", "", "", "", "", 
  "", 80., 95939., 68.553, 0.057, 364., 0.26, 0.011, 87.9, "people tested", 
  991., 991., "", "", 97., 0.07, 0.07, "", 69., 64.81, 1.399491*^6, 266.886, 
  36.2, 10.014, 5.819, 28763.071, "", 228.467, 10.97, "", "", 89.443, 3., 
  73.51, 0.796}, {"TTO", "North America", "Trinidad and Tobago", 
  "2021-02-28", 7713., 8., 4.714, 139., 0., 0., 5511.289, 5.716, 3.369, 
  99.322, 0., 0., 0.96, "", "", "", "", "", "", "", "", 241., 96180., 68.725, 
  0.172, 372., 0.266, 0.013, 78.9, "people tested", "", "", "", "", 101., "", 
  "", "", 72., 64.81, 1.399491*^6, 266.886, 36.2, 10.014, 5.819, 28763.071, 
  "", 228.467, 10.97, "", "", 89.443, 3., 73.51, 0.796}, 
 {"TTO", "North America", "Trinidad and Tobago", "2021-03-01", 7716., 3., 
  4.857, 139., 0., 0., 5513.433, 2.144, 3.471, 99.322, 0., 0., 0.96, "", "", 
  "", "", "", "", "", "", 1570., 97750., 69.847, 1.122, 563., 0.402, 0.009, 
  115.9, "people tested", "", "", "", "", 106., "", "", "", 76., 64.81, 
  1.399491*^6, 266.886, 36.2, 10.014, 5.819, 28763.071, "", 228.467, 10.97, 
  "", "", 89.443, 3., 73.51, 0.796}, {"TTO", "North America", 
  "Trinidad and Tobago", "2021-03-02", 7717., 1., 4.429, 139., 0., 0., 
  5514.148, 0.715, 3.164, 99.322, 0., 0., 0.96, "", "", "", "", "", "", "", 
  "", 33., 97783., 69.87, 0.024, 349., 0.249, 0.013, 78.8, "people tested", 
  "", "", "", "", 104., "", "", "", 74., 64.81, 1.399491*^6, 266.886, 36.2, 
  10.014, 5.819, 28763.071, "", 228.467, 10.97, "", "", 89.443, 3., 73.51, 
  0.796}, {"TTO", "North America", "Trinidad and Tobago", "2021-03-03", 
  7723., 6., 4.714, 139., 0., 0., 5518.435, 4.287, 3.369, 99.322, 0., 0., 
  0.97, "", "", "", "", "", "", "", "", 313., 98096., 70.094, 0.224, 363., 
  0.259, 0.013, 77., "people tested", "", "", "", "", 101., "", "", "", 72., 
  64.81, 1.399491*^6, 266.886, 36.2, 10.014, 5.819, 28763.071, "", 228.467, 
  10.97, "", "", 89.443, 3., 73.51, 0.796}, {"TTO", "North America", 
  "Trinidad and Tobago", "2021-03-04", 7727., 4., 4.286, 139., 0., 0., 
  5521.293, 2.858, 3.062, 99.322, 0., 0., 0.98, "", "", "", "", "", "", "", 
  "", 274., 98370., 70.29, 0.196, 380., 0.272, 0.011, 88.7, "people tested", 
  "", "", "", "", 99., "", "", "", 71., 64.81, 1.399491*^6, 266.886, 36.2, 
  10.014, 5.819, 28763.071, "", 228.467, 10.97, "", "", 89.443, 3., 73.51, 
  0.796}, {"TTO", "North America", "Trinidad and Tobago", "2021-03-05", 
  7729., 2., 3.571, 139., 0., 0., 5522.722, 1.429, 2.552, 99.322, 0., 0., 1., 
  "", "", "", "", "", "", "", "", 153., 98523., 70.399, 0.109, 381., 0.272, 
  0.009, 106.7, "people tested", "", "", "", "", 97., "", "", "", 69., 64.81, 
  1.399491*^6, 266.886, 36.2, 10.014, 5.819, 28763.071, "", 228.467, 10.97, 
  "", "", 89.443, 3., 73.51, 0.796}, {"TTO", "North America", 
  "Trinidad and Tobago", "2021-03-06", 7732., 3., 3.857, 139., 0., 0., 
  5524.866, 2.144, 2.756, 99.322, 0., 0., 1.04, "", "", "", "", "", "", "", 
  "", 194., 98717., 70.538, 0.139, 397., 0.284, 0.01, 102.9, "people tested", 
  "", "", "", "", 95., "", "", "", 68., 64.81, 1.399491*^6, 266.886, 36.2, 
  10.014, 5.819, 28763.071, "", 228.467, 10.97, "", "", 89.443, 3., 73.51, 
  0.796}, {"TTO", "North America", "Trinidad and Tobago", "2021-03-07", 
  7736., 4., 3.286, 139., 0., 0., 5527.724, 2.858, 2.348, 99.322, 0., 0., 
  1.08, "", "", "", "", "", "", "", "", 248., 98965., 70.715, 0.177, 398., 
  0.284, 0.008, 121.1, "people tested", "", "", "", "", 95., "", "", "", 68., 
  64.81, 1.399491*^6, 266.886, 36.2, 10.014, 5.819, 28763.071, "", 228.467, 
  10.97, "", "", 89.443, 3., 73.51, 0.796}, {"TTO", "North America", 
  "Trinidad and Tobago", "2021-03-08", 7736., 0., 2.857, 140., 1., 0.143, 
  5527.724, 0., 2.042, 100.036, 0.715, 0.102, 1.14, "", "", "", "", "", "", 
  "", "", 150., 99115., 70.822, 0.107, 195., 0.139, 0.015, 68.3, 
  "people tested", "", "", "", "", 95., "", "", "", 68., 64.81, 1.399491*^6, 
  266.886, 36.2, 10.014, 5.819, 28763.071, "", 228.467, 10.97, "", "", 
  89.443, 3., 73.51, 0.796}, {"TTO", "North America", "Trinidad and Tobago", 
  "2021-03-09", 7736., 0., 2.714, 140., 0., 0.143, 5527.724, 0., 1.939, 
  100.036, 0., 0.102, 1.21, "", "", "", "", "", "", "", "", 1694., 100809., 
  72.033, 1.21, 432., 0.309, 0.006, 159.2, "people tested", "", "", "", "", 
  95., "", "", "", 68., 64.81, 1.399491*^6, 266.886, 36.2, 10.014, 5.819, 
  28763.071, "", 228.467, 10.97, "", "", 89.443, 3., 73.51, 0.796}, 
 {"TTO", "North America", "Trinidad and Tobago", "2021-03-10", 7743., 7., 
  2.857, 140., 0., 0.143, 5532.726, 5.002, 2.042, 100.036, 0., 0.102, 1.3, 
  "", "", "", "", "", "", "", "", 234., 101043., 72.2, 0.167, 421., 0.301, 
  0.007, 147.4, "people tested", "", "", "", "", 95., "", "", "", 68., 64.81, 
  1.399491*^6, 266.886, 36.2, 10.014, 5.819, 28763.071, "", 228.467, 10.97, 
  "", "", 89.443, 3., 73.51, 0.796}, {"TTO", "North America", 
  "Trinidad and Tobago", "2021-03-11", 7753., 10., 3.714, 140., 0., 0.143, 
  5539.871, 7.145, 2.654, 100.036, 0., 0.102, 1.38, "", "", "", "", "", "", 
  "", "", 274., 101317., 72.396, 0.196, 421., 0.301, 0.009, 113.4, 
  "people tested", "", "", "", "", 95., "", "", "", 68., 64.81, 1.399491*^6, 
  266.886, 36.2, 10.014, 5.819, 28763.071, "", 228.467, 10.97, "", "", 
  89.443, 3., 73.51, 0.796}, {"TTO", "North America", "Trinidad and Tobago", 
  "2021-03-12", 7759., 6., 4.286, 140., 0., 0.143, 5544.159, 4.287, 3.062, 
  100.036, 0., 0.102, 1.42, "", "", "", "", "", "", "", "", 202., 101519., 
  72.54, 0.144, 428., 0.306, 0.01, 99.9, "people tested", "", "", "", "", 
  95., "", "", "", 68., 64.81, 1.399491*^6, 266.886, 36.2, 10.014, 5.819, 
  28763.071, "", 228.467, 10.97, "", "", 89.443, 3., 73.51, 0.796}, 
 {"TTO", "North America", "Trinidad and Tobago", "2021-03-13", 7769., 10., 
  5.286, 140., 0., 0.143, 5551.304, 7.145, 3.777, 100.036, 0., 0.102, 1.45, 
  "", "", "", "", "", "", "", "", 247., 101766., 72.716, 0.176, 436., 0.312, 
  0.012, 82.5, "people tested", "", "", "", "", 95., "", "", "", 68., 64.81, 
  1.399491*^6, 266.886, 36.2, 10.014, 5.819, 28763.071, "", 228.467, 10.97, 
  "", "", 89.443, 3., 73.51, 0.796}, {"TTO", "North America", 
  "Trinidad and Tobago", "2021-03-14", 7783., 14., 6.714, 140., 0., 0.143, 
  5561.308, 10.004, 4.798, 100.036, 0., 0.102, 1.47, "", "", "", "", "", "", 
  "", "", 186., 101952., 72.849, 0.133, 427., 0.305, 0.016, 63.6, 
  "people tested", "", "", "", "", 95., "", "", "", 68., 64.81, 1.399491*^6, 
  266.886, 36.2, 10.014, 5.819, 28763.071, "", 228.467, 10.97, "", "", 
  89.443, 3., 73.51, 0.796}, {"TTO", "North America", "Trinidad and Tobago", 
  "2021-03-15", 7788., 5., 7.429, 140., 0., 0., 5564.88, 3.573, 5.308, 
  100.036, 0., 0., 1.47, "", "", "", "", "", "", "", "", 1390., 103342., 
  73.843, 0.993, 604., 0.432, 0.012, 81.3, "people tested", "", "", "", "", 
  95., "", "", "", 68., 64.81, 1.399491*^6, 266.886, 36.2, 10.014, 5.819, 
  28763.071, "", 228.467, 10.97, "", "", 89.443, 3., 73.51, 0.796}, 
 {"TTO", "North America", "Trinidad and Tobago", "2021-03-16", 7790., 2., 
  7.714, 140., 0., 0., 5566.309, 1.429, 5.512, 100.036, 0., 0., 1.47, "", "", 
  "", "", "", "", "", "", 80., 103422., 73.9, 0.057, 373., 0.267, 0.021, 
  48.4, "people tested", "", "", "", "", 95., "", "", "", 68., 64.81, 
  1.399491*^6, 266.886, 36.2, 10.014, 5.819, 28763.071, "", 228.467, 10.97, 
  "", "", 89.443, 3., 73.51, 0.796}, {"TTO", "North America", 
  "Trinidad and Tobago", "2021-03-17", 7807., 17., 9.143, 140., 0., 0., 
  5578.457, 12.147, 6.533, 100.036, 0., 0., 1.48, "", "", "", "", "", "", "", 
  "", 364., 103786., 74.16, 0.26, 392., 0.28, 0.023, 42.9, "people tested", 
  "", "", "", "", 95., "", "", "", 68., 64.81, 1.399491*^6, 266.886, 36.2, 
  10.014, 5.819, 28763.071, "", 228.467, 10.97, "", "", 89.443, 3., 73.51, 
  0.796}, {"TTO", "North America", "Trinidad and Tobago", "2021-03-18", 
  7812., 5., 8.429, 140., 0., 0., 5582.029, 3.573, 6.023, 100.036, 0., 0., 
  1.48, "", "", "", "", "", "", "", "", 213., 103999., 74.312, 0.152, 383., 
  0.274, 0.022, 45.4, "people tested", "", "", "", "", 95., "", "", "", 68., 
  64.81, 1.399491*^6, 266.886, 36.2, 10.014, 5.819, 28763.071, "", 228.467, 
  10.97, "", "", 89.443, 3., 73.51, 0.796}, {"TTO", "North America", 
  "Trinidad and Tobago", "2021-03-19", 7821., 9., 8.857, 140., 0., 0., 
  5588.46, 6.431, 6.329, 100.036, 0., 0., 1.5, "", "", "", "", "", "", "", 
  "", 279., 104278., 74.511, 0.199, 394., 0.282, 0.022, 44.5, 
  "people tested", "", "", "", "", 95., "", "", "", 68., 64.81, 1.399491*^6, 
  266.886, 36.2, 10.014, 5.819, 28763.071, "", 228.467, 10.97, "", "", 
  89.443, 3., 73.51, 0.796}, {"TTO", "North America", "Trinidad and Tobago", 
  "2021-03-20", 7839., 18., 10., 140., 0., 0., 5601.322, 12.862, 7.145, 
  100.036, 0., 0., 1.53, "", "", "", "", "", "", "", "", "", "", "", "", 
  395., 0.282, 0.025, 39.5, "people tested", "", "", "", "", 95., "", "", "", 
  68., 64.81, 1.399491*^6, 266.886, 36.2, 10.014, 5.819, 28763.071, "", 
  228.467, 10.97, "", "", 89.443, 3., 73.51, 0.796}, 
 {"TTO", "North America", "Trinidad and Tobago", "2021-03-21", 7855., 16., 
  10.286, 140., 0., 0., 5612.755, 11.433, 7.35, 100.036, 0., 0., 1.54, "", 
  "", "", "", "", "", "", "", "", 104790., 74.877, "", 405., 0.289, 0.025, 
  39.4, "people tested", "", "", "", "", 95., "", "", "", 68., 64.81, 
  1.399491*^6, 266.886, 36.2, 10.014, 5.819, 28763.071, "", 228.467, 10.97, 
  "", "", 89.443, 3., 73.51, 0.796}, {"TTO", "North America", 
  "Trinidad and Tobago", "2021-03-22", 7861., 6., 10.429, 140., 0., 0., 
  5617.042, 4.287, 7.452, 100.036, 0., 0., 1.54, "", "", "", "", "", "", "", 
  "", 1877., 106667., 76.218, 1.341, 475., 0.339, 0.022, 45.5, 
  "people tested", "", "", "", "", 95., "", "", "", 68., 64.81, 1.399491*^6, 
  266.886, 36.2, 10.014, 5.819, 28763.071, "", 228.467, 10.97, "", "", 
  89.443, 3., 73.51, 0.796}, {"TTO", "North America", "Trinidad and Tobago", 
  "2021-03-23", 7865., 4., 10.714, 141., 1., 0.143, 5619.9, 2.858, 7.656, 
  100.751, 0.715, 0.102, 1.55, "", "", "", "", "", "", "", "", 135., 106802., 
  76.315, 0.096, 483., 0.345, 0.022, 45.1, "people tested", "", "", "", "", 
  95., "", "", "", 68., 64.81, 1.399491*^6, 266.886, 36.2, 10.014, 5.819, 
  28763.071, "", 228.467, 10.97, "", "", 89.443, 3., 73.51, 0.796}, 
 {"TTO", "North America", "Trinidad and Tobago", "2021-03-24", 7903., 38., 
  13.714, 141., 0., 0.143, 5647.053, 27.153, 9.799, 100.751, 0., 0.102, 1.58, 
  "", "", "", "", "", "", "", "", 507., 107309., 76.677, 0.362, 503., 0.359, 
  0.027, 36.7, "people tested", "", "", "", "", 95., "", "", "", 68., 64.81, 
  1.399491*^6, 266.886, 36.2, 10.014, 5.819, 28763.071, "", 228.467, 10.97, 
  "", "", 89.443, 3., 73.51, 0.796}, {"TTO", "North America", 
  "Trinidad and Tobago", "2021-03-25", 7924., 21., 16., 141., 0., 0.143, 
  5662.059, 15.005, 11.433, 100.751, 0., 0.102, 1.55, "", "", "", "", "", "", 
  "", "", 267., 107576., 76.868, 0.191, 511., 0.365, 0.031, 31.9, 
  "people tested", "", "", "", "", 95., "", "", "", 68., 64.81, 1.399491*^6, 
  266.886, 36.2, 10.014, 5.819, 28763.071, "", 228.467, 10.97, "", "", 
  89.443, 3., 73.51, 0.796}, {"TTO", "North America", "Trinidad and Tobago", 
  "2021-03-26", 7939., 15., 16.857, 141., 0., 0.143, 5672.777, 10.718, 
  12.045, 100.751, 0., 0.102, 1.52, "", "", "", "", "", "", "", "", 273., 
  107849., 77.063, 0.195, 510., 0.364, 0.033, 30.3, "people tested", "", "", 
  "", "", 95., "", "", "", 68., 64.81, 1.399491*^6, 266.886, 36.2, 10.014, 
  5.819, 28763.071, "", 228.467, 10.97, "", "", 89.443, 3., 73.51, 0.796}, 
 {"TTO", "North America", "Trinidad and Tobago", "2021-03-27", 7954., 15., 
  16.429, 142., 1., 0.286, 5683.495, 10.718, 11.739, 101.465, 0.715, 0.204, 
  1.5, "", "", "", "", "", "", "", "", 320., 108169., 77.292, 0.229, 519., 
  0.371, 0.032, 31.6, "people tested", "", "", "", "", 95., "", "", "", 68., 
  64.81, 1.399491*^6, 266.886, 36.2, 10.014, 5.819, 28763.071, "", 228.467, 
  10.97, "", "", 89.443, 3., 73.51, 0.796}, {"TTO", "North America", 
  "Trinidad and Tobago", "2021-03-28", 7977., 23., 17.429, 142., 0., 0.286, 
  5699.929, 16.435, 12.454, 101.465, 0., 0.204, 1.49, "", "", "", "", "", "", 
  "", "", 189., 108358., 77.427, 0.135, 510., 0.364, 0.034, 29.3, 
  "people tested", "", "", "", "", 95., "", "", "", 68., 64.81, 1.399491*^6, 
  266.886, 36.2, 10.014, 5.819, 28763.071, "", 228.467, 10.97, "", "", 
  89.443, 3., 73.51, 0.796}, {"TTO", "North America", "Trinidad and Tobago", 
  "2021-03-29", 7986., 9., 17.857, 142., 0., 0.286, 5706.36, 6.431, 12.76, 
  101.465, 0., 0.204, 1.49, "", "", "", "", "", "", "", "", 177., 108535., 
  77.553, 0.126, 267., 0.191, 0.067, 15., "people tested", "", "", "", "", 
  95., "", "", "", 68., 64.81, 1.399491*^6, 266.886, 36.2, 10.014, 5.819, 
  28763.071, "", 228.467, 10.97, "", "", 89.443, 3., 73.51, 0.796}, 
 {"TTO", "North America", "Trinidad and Tobago", "2021-03-30", 8004., 18., 
  19.857, 142., 0., 0.143, 5719.222, 12.862, 14.189, 101.465, 0., 0.102, 1.5, 
  "", "", "", "", "", "", "", "", 158., 108693., 77.666, 0.113, 270., 0.193, 
  0.074, 13.6, "people tested", "", "", "", "", 95., "", "", "", 68., 64.81, 
  1.399491*^6, 266.886, 36.2, 10.014, 5.819, 28763.071, "", 228.467, 10.97, 
  "", "", 89.443, 3., 73.51, 0.796}, {"TTO", "North America", 
  "Trinidad and Tobago", "2021-03-31", 8026., 22., 17.571, 142., 0., 0.143, 
  5734.942, 15.72, 12.556, 101.465, 0., 0.102, 1.5, "", "", "", "", "", "", 
  "", "", 1632., 110325., 78.832, 1.166, 431., 0.308, 0.041, 24.5, 
  "people tested", "", "", "", "", 95., "", "", "", 68., 64.81, 1.399491*^6, 
  266.886, 36.2, 10.014, 5.819, 28763.071, "", 228.467, 10.97, "", "", 
  89.443, 3., 73.51, 0.796}, {"TTO", "North America", "Trinidad and Tobago", 
  "2021-04-01", 8072., 46., 21.143, 145., 3., 0.571, 5767.811, 32.869, 
  15.108, 103.609, 2.144, 0.408, 1.52, "", "", "", "", "", "", "", "", 205., 
  110530., 78.979, 0.146, 422., 0.302, 0.05, 20., "people tested", "", "", 
  "", "", 95., "", "", "", 68., 64.81, 1.399491*^6, 266.886, 36.2, 10.014, 
  5.819, 28763.071, "", 228.467, 10.97, "", "", 89.443, 3., 73.51, 0.796}, 
 {"TTO", "North America", "Trinidad and Tobago", "2021-04-02", 8116., 44., 
  25.286, 145., 0., 0.571, 5799.251, 31.44, 18.068, 103.609, 0., 0.408, 1.51, 
  "", "", "", "", "", "", "", "", 312., 110842., 79.202, 0.223, 428., 0.306, 
  0.059, 16.9, "people tested", "", "", "", "", 95., "", "", "", 68., 64.81, 
  1.399491*^6, 266.886, 36.2, 10.014, 5.819, 28763.071, "", 228.467, 10.97, 
  "", "", 89.443, 3., 73.51, 0.796}, {"TTO", "North America", 
  "Trinidad and Tobago", "2021-04-03", 8136., 20., 26., 145., 0., 0.429, 
  5813.542, 14.291, 18.578, 103.609, 0., 0.306, 1.48, "", "", "", "", "", "", 
  "", "", 199., 111041., 79.344, 0.142, 410., 0.293, 0.063, 15.8, 
  "people tested", "", "", "", "", 95., "", "", "", 68., 64.81, 1.399491*^6, 
  266.886, 36.2, 10.014, 5.819, 28763.071, "", 228.467, 10.97, "", "", 
  89.443, 3., 73.51, 0.796}, {"TTO", "North America", "Trinidad and Tobago", 
  "2021-04-04", 8178., 42., 28.714, 145., 0., 0.429, 5843.553, 30.011, 
  20.518, 103.609, 0., 0.306, 1.47, "", "", "", "", "", "", "", "", 395., 
  111436., 79.626, 0.282, 440., 0.314, 0.065, 15.3, "people tested", "", "", 
  "", "", 95., "", "", "", 68., 64.81, 1.399491*^6, 266.886, 36.2, 10.014, 
  5.819, 28763.071, "", 228.467, 10.97, "", "", 89.443, 3., 73.51, 0.796}, 
 {"TTO", "North America", "Trinidad and Tobago", "2021-04-05", 8192., 14., 
  29.429, 145., 0., 0.429, 5853.557, 10.004, 21.028, 103.609, 0., 0.306, 
  1.45, "", "", "", "", "", "", "", "", 182., 111618., 79.756, 0.13, 440., 
  0.314, 0.067, 15., "people tested", "", "", "", "", 95., "", "", "", 68., 
  64.81, 1.399491*^6, 266.886, 36.2, 10.014, 5.819, 28763.071, "", 228.467, 
  10.97, "", "", 89.443, 3., 73.51, 0.796}, {"TTO", "North America", 
  "Trinidad and Tobago", "2021-04-06", 8214., 22., 30., 145., 0., 0.429, 
  5869.277, 15.72, 21.436, 103.609, 0., 0.306, 1.44, "", "", "", "", "", "", 
  "", "", 2802., 114420., 81.758, 2.002, 818., 0.584, 0.037, 27.3, 
  "people tested", "", "", "", "", 95., "", "", "", 68., 64.81, 1.399491*^6, 
  266.886, 36.2, 10.014, 5.819, 28763.071, "", 228.467, 10.97, "", "", 
  89.443, 3., 73.51, 0.796}, {"TTO", "North America", "Trinidad and Tobago", 
  "2021-04-07", 8235., 21., 29.857, 145., 0., 0.429, 5884.282, 15.005, 
  21.334, 103.609, 0., 0.306, 1.44, "", "", "", "", "", "", "", "", 246., 
  114666., 81.934, 0.176, 620., 0.443, 0.048, 20.8, "people tested", "", "", 
  "", "", 95., "", "", "", 68., 64.81, 1.399491*^6, 266.886, 36.2, 10.014, 
  5.819, 28763.071, "", 228.467, 10.97, "", "", 89.443, 3., 73.51, 0.796}, 
 {"TTO", "North America", "Trinidad and Tobago", "2021-04-08", 8276., 41., 
  29.143, 145., 0., 0., 5913.579, 29.296, 20.824, 103.609, 0., 0., 1.47, "", 
  "", "", "", "", "", "", "", 284., 114950., 82.137, 0.203, 631., 0.451, 
  0.046, 21.7, "people tested", 4777., 4777., "", "", 95., 0.34, 0.34, "", 
  68., 64.81, 1.399491*^6, 266.886, 36.2, 10.014, 5.819, 28763.071, "", 
  228.467, 10.97, "", "", 89.443, 3., 73.51, 0.796}, 
 {"TTO", "North America", "Trinidad and Tobago", "2021-04-09", 8323., 47., 
  29.571, 145., 0., 0., 5947.162, 33.584, 21.13, 103.609, 0., 0., 1.5, "", 
  "", "", "", "", "", "", "", 278., 115228., 82.336, 0.199, 627., 0.448, 
  0.047, 21.2, "people tested", "", "", "", "", 251., "", "", "", 179., 
  64.81, 1.399491*^6, 266.886, 36.2, 10.014, 5.819, 28763.071, "", 228.467, 
  10.97, "", "", 89.443, 3., 73.51, 0.796}, {"TTO", "North America", 
  "Trinidad and Tobago", "2021-04-10", 8382., 59., 35.143, 145., 0., 0., 
  5989.32, 42.158, 25.111, 103.609, 0., 0., 1.52, "", "", "", "", "", "", "", 
  "", 363., 115591., 82.595, 0.259, 650., 0.464, 0.054, 18.5, 
  "people tested", "", "", "", "", 407., "", "", "", 291., 64.81, 
  1.399491*^6, 266.886, 36.2, 10.014, 5.819, 28763.071, "", 228.467, 10.97, 
  "", "", 89.443, 3., 73.51, 0.796}, {"TTO", "North America", 
  "Trinidad and Tobago", "2021-04-11", 8404., 22., 32.286, 146., 1., 0.143, 
  6005.04, 15.72, 23.07, 104.324, 0.715, 0.102, 1.52, "", "", "", "", "", "", 
  "", "", 188., 115779., 82.729, 0.134, 620., 0.443, 0.052, 19.2, 
  "people tested", "", "", "", "", 563., "", "", "", 402., 64.81, 
  1.399491*^6, 266.886, 36.2, 10.014, 5.819, 28763.071, "", 228.467, 10.97, 
  "", "", 89.443, 3., 73.51, 0.796}, {"TTO", "North America", 
  "Trinidad and Tobago", "2021-04-12", 8441., 37., 35.571, 146., 0., 0.143, 
  6031.479, 26.438, 25.417, 104.324, 0., 0.102, 1.56, "", "", "", "", "", "", 
  "", "", 2068., 117847., 84.207, 1.478, 890., 0.636, 0.04, 25., 
  "people tested", "", "", "", "", 719., "", "", "", 514., 64.81, 
  1.399491*^6, 266.886, 36.2, 10.014, 5.819, 28763.071, "", 228.467, 10.97, 
  "", "", 89.443, 3., 73.51, 0.796}, {"TTO", "North America", 
  "Trinidad and Tobago", "2021-04-13", 8511., 70., 42.429, 146., 0., 0.143, 
  6081.497, 50.018, 30.317, 104.324, 0., 0.102, 1.58, "", "", "", "", "", "", 
  "", "", 400., 118247., 84.493, 0.286, 547., 0.391, 0.078, 12.9, 
  "people tested", "", "", "", "", 875., "", "", "", 625., 64.81, 
  1.399491*^6, 266.886, 36.2, 10.014, 5.819, 28763.071, "", 228.467, 10.97, 
  "", "", 89.443, 3., 73.51, 0.796}, {"TTO", "North America", 
  "Trinidad and Tobago", "2021-04-14", 8596., 85., 51.571, 148., 2., 0.429, 
  6142.233, 60.736, 36.85, 105.753, 1.429, 0.306, 1.59, "", "", "", "", "", 
  "", "", "", 355., 118602., 84.747, 0.254, 562., 0.402, 0.092, 10.9, 
  "people tested", "", "", "", "", 1031., "", "", "", 737., 64.81, 
  1.399491*^6, 266.886, 36.2, 10.014, 5.819, 28763.071, "", 228.467, 10.97, 
  "", "", 89.443, 3., 73.51, 0.796}, {"TTO", "North America", 
  "Trinidad and Tobago", "2021-04-15", 8678., 82., 57.429, 150., 2., 0.714, 
  6200.826, 58.593, 41.035, 107.182, 1.429, 0.51, 1.58, "", "", "", "", "", 
  "", "", "", 432., 119034., 85.055, 0.309, 583., 0.417, 0.099, 10.2, 
  "people tested", 13087., 13087., "", "", 1187., 0.94, 0.94, "", 848., 
  64.81, 1.399491*^6, 266.886, 36.2, 10.014, 5.819, 28763.071, "", 228.467, 
  10.97, "", "", 89.443, 3., 73.51, 0.796}, {"TTO", "North America", 
  "Trinidad and Tobago", "2021-04-16", 8678., 0., 50.714, 150., 0., 0.714, 
  6200.826, 0., 36.238, 107.182, 0., 0.51, 1.59, "", "", "", "", "", "", "", 
  "", 409., 119443., 85.347, 0.292, 602., 0.43, 0.084, 11.9, "people tested", 
  15425., 15425., "", 2338., 1352., 1.1, 1.1, "", 966., 64.81, 1.399491*^6, 
  266.886, 36.2, 10.014, 5.819, 28763.071, "", 228.467, 10.97, "", "", 
  89.443, 3., 73.51, 0.796}, {"TTO", "North America", "Trinidad and Tobago", 
  "2021-04-17", 8806., 128., 60.571, 150., 0., 0.714, 6292.288, 91.462, 
  43.281, 107.182, 0., 0.51, 1.63, "", "", "", "", "", "", "", "", 510., 
  119953., 85.712, 0.364, 623., 0.445, 0.097, 10.3, "people tested", 16414., 
  16414., "", 989., 1323., 1.17, 1.17, "", 945., 64.81, 1.399491*^6, 266.886, 
  36.2, 10.014, 5.819, 28763.071, "", 228.467, 10.97, "", "", 89.443, 3., 
  73.51, 0.796}, {"TTO", "North America", "Trinidad and Tobago", 
  "2021-04-18", 8940., 134., 76.571, 153., 3., 1., 6388.037, 95.749, 54.714, 
  109.325, 2.144, 0.715, 1.63, "", "", "", "", "", "", "", "", 560., 120513., 
  86.112, 0.4, 676., 0.483, 0.113, 8.8, "people tested", 16462., 16462., "", 
  48., 1161., 1.18, 1.18, "", 830., 64.81, 1.399491*^6, 266.886, 36.2, 
  10.014, 5.819, 28763.071, "", 228.467, 10.97, "", "", 89.443, 3., 73.51, 
  0.796}, {"TTO", "North America", "Trinidad and Tobago", "2021-04-19", 
  8964., 24., 74.714, 154., 1., 1.143, 6405.186, 17.149, 53.387, 110.04, 
  0.715, 0.817, 1.62, "", "", "", "", "", "", "", "", 1787., 122300., 87.389, 
  1.277, 636., 0.454, 0.117, 8.5, "people tested", 17695., 17695., "", 1233., 
  1167., 1.26, 1.26, "", 834., 64.81, 1.399491*^6, 266.886, 36.2, 10.014, 
  5.819, 28763.071, "", 228.467, 10.97, "", "", 89.443, 3., 73.51, 0.796}, 
 {"TTO", "North America", "Trinidad and Tobago", "2021-04-20", 9135., 171., 
  89.143, 157., 3., 1.571, 6527.373, 122.187, 63.697, 112.184, 2.144, 1.123, 
  1.61, "", "", "", "", "", "", "", "", 601., 122901., 87.818, 0.429, 665., 
  0.475, 0.134, 7.5, "people tested", 19475., 19475., "", 1780., 1252., 1.39, 
  1.39, "", 895., 64.81, 1.399491*^6, 266.886, 36.2, 10.014, 5.819, 
  28763.071, "", 228.467, 10.97, "", "", 89.443, 3., 73.51, 0.796}, 
 {"TTO", "North America", "Trinidad and Tobago", "2021-04-21", 9216., 81., 
  88.571, 157., 0., 1.286, 6585.251, 57.878, 63.288, 112.184, 0., 0.919, 
  1.58, "", "", "", "", "", "", "", "", 408., 123309., 88.11, 0.292, 672., 
  0.48, 0.132, 7.6, "people tested", 21231., 21231., "", 1756., 1333., 1.52, 
  1.52, "", 952., 64.81, 1.399491*^6, 266.886, 36.2, 10.014, 5.819, 
  28763.071, "", 228.467, 10.97, "", "", 89.443, 3., 73.51, 0.796}, 
 {"TTO", "North America", "Trinidad and Tobago", "2021-04-22", 9383., 167., 
  100.714, 157., 0., 1., 6704.58, 119.329, 71.965, 112.184, 0., 0.715, 1.56, 
  "", "", "", "", "", "", "", "", 604., 123913., 88.541, 0.432, 697., 0.498, 
  0.144, 6.9, "people tested", 24086., 24086., "", 2855., 1571., 1.72, 1.72, 
  "", 1123., 64.81, 1.399491*^6, 266.886, 36.2, 10.014, 5.819, 28763.071, "", 
  228.467, 10.97, "", "", 89.443, 3., 73.51, 0.796}, 
 {"TTO", "North America", "Trinidad and Tobago", "2021-04-23", 9383., 0., 
  100.714, 157., 0., 1., 6704.58, 0., 71.965, 112.184, 0., 0.715, 1.55, "", 
  "", "", "", "", "", "", "", 388., 124301., 88.819, 0.277, 694., 0.496, 
  0.145, 6.9, "people tested", 27697., 27697., "", 3611., 1753., 1.98, 1.98, 
  "", 1253., 64.81, 1.399491*^6, 266.886, 36.2, 10.014, 5.819, 28763.071, "", 
  228.467, 10.97, "", "", 89.443, 3., 73.51, 0.796}, 
 {"TTO", "North America", "Trinidad and Tobago", "2021-04-24", 9487., 104., 
  97.286, 157., 0., 1., 6778.893, 74.313, 69.515, 112.184, 0., 0.715, 1.57, 
  "", "", "", "", "", "", "", "", 398., 124699., 89.103, 0.284, 678., 0.484, 
  0.143, 7., "people tested", 30808., 30808., "", 3111., 2056., 2.2, 2.2, "", 
  1469., 64.81, 1.399491*^6, 266.886, 36.2, 10.014, 5.819, 28763.071, "", 
  228.467, 10.97, "", "", 89.443, 3., 73.51, 0.796}, 
 {"TTO", "North America", "Trinidad and Tobago", "2021-04-25", 9676., 189., 
  105.143, 159., 2., 0.857, 6913.942, 135.049, 75.129, 113.613, 1.429, 0.612, 
  1.6, "", "", "", "", "", "", "", "", 469., 125168., 89.438, 0.335, 665., 
  0.475, 0.158, 6.3, "people tested", 34353., 34353., "", 3545., 2556., 2.45, 
  2.45, "", 1826., 64.81, 1.399491*^6, 266.886, 36.2, 10.014, 5.819, 
  28763.071, "", 228.467, 10.97, "", "", 89.443, 3., 73.51, 0.796}, 
 {"TTO", "North America", "Trinidad and Tobago", "2021-04-26", 9796., 120., 
  118.857, 159., 0., 0.714, 6999.688, 85.745, 84.929, 113.613, 0., 0.51, 
  1.61, "", "", "", "", "", "", "", "", 3295., 128463., 91.793, 2.354, 880., 
  0.629, 0.135, 7.4, "people tested", 41549., 41549., "", 7196., 3408., 2.97, 
  2.97, "", 2435., 64.81, 1.399491*^6, 266.886, 36.2, 10.014, 5.819, 
  28763.071, "", 228.467, 10.97, "", "", 89.443, 3., 73.51, 0.796}, 
 {"TTO", "North America", "Trinidad and Tobago", "2021-04-27", 9947., 151., 
  116., 161., 2., 0.571, 7107.584, 107.896, 82.887, 115.042, 1.429, 0.408, 
  1.61, "", "", "", "", "", "", "", "", "", "", "", "", 889., 0.635, 0.13, 
  7.7, "people tested", 41669., 41669., "", 120., 3171., 2.98, 2.98, "", 
  2266., 64.81, 1.399491*^6, 266.886, 36.2, 10.014, 5.819, 28763.071, "", 
  228.467, 10.97, "", "", 89.443, 3., 73.51, 0.796}, 
 {"TTO", "North America", "Trinidad and Tobago", "2021-04-28", 10170., 223., 
  136.286, 163., 2., 0.857, 7266.928, 159.344, 97.382, 116.471, 1.429, 0.612, 
  1.61, "", "", "", "", "", "", "", "", "", 129781., 92.734, "", 925., 0.661, 
  0.147, 6.8, "people tested", 42082., 42082., "", 413., 2979., 3.01, 3.01, 
  "", 2129., 64.81, 1.399491*^6, 266.886, 36.2, 10.014, 5.819, 28763.071, "", 
  228.467, 10.97, "", "", 89.443, 3., 73.51, 0.796}, 
 {"TTO", "North America", "Trinidad and Tobago", "2021-04-29", 10498., 328., 
  159.286, 165., 2., 1.143, 7501.299, 234.371, 113.817, 117.9, 1.429, 0.817, 
  1.61, "", "", "", "", "", "", "", "", 817., 130598., 93.318, 0.584, 955., 
  0.682, 0.167, 6., "people tested", 42154., 42154., "", 72., 2581., 3.01, 
  3.01, "", 1844., 64.81, 1.399491*^6, 266.886, 36.2, 10.014, 5.819, 
  28763.071, "", 228.467, 10.97, "", "", 89.443, 3., 73.51, 0.796}, 
 {"TTO", "North America", "Trinidad and Tobago", "2021-04-30", 10824., 326., 
  205.857, 169., 4., 1.714, 7734.241, 232.942, 147.094, 120.758, 2.858, 
  1.225, 1.59, "", "", "", "", "", "", "", "", 609., 131207., 93.753, 0.435, 
  987., 0.705, 0.209, 4.8, "people tested", 42455., 42455., "", 301., 2108., 
  3.03, 3.03, "", 1506., 64.81, 1.399491*^6, 266.886, 36.2, 10.014, 5.819, 
  28763.071, "", 228.467, 10.97, "", "", 89.443, 3., 73.51, 0.796}, 
 {"TTO", "North America", "Trinidad and Tobago", "2021-05-01", 11072., 248., 
  226.429, 171., 2., 2., 7911.448, 177.207, 161.794, 122.187, 1.429, 1.429, 
  1.55, "", "", "", "", "", "", "", "", 720., 131927., 94.268, 0.514, 1033., 
  0.738, 0.219, 4.6, "people tested", 42455., 42455., "", 0., 1664., 3.03, 
  3.03, "", 1189., 64.81, 1.399491*^6, 266.886, 36.2, 10.014, 5.819, 
  28763.071, "", 228.467, 10.97, "", "", 89.443, 3., 73.51, 0.796}, 
 {"TTO", "North America", "Trinidad and Tobago", "2021-05-02", 11313., 241., 
  233.857, 174., 3., 2.143, 8083.653, 172.205, 167.102, 124.331, 2.144, 
  1.531, 1.51, "", "", "", "", "", "", "", "", 849., 132776., 94.874, 0.607, 
  1087., 0.777, 0.215, 4.6, "people tested", 42455., 42455., "", 0., 1157., 
  3.03, 3.03, "", 827., 64.81, 1.399491*^6, 266.886, 36.2, 10.014, 5.819, 
  28763.071, "", 228.467, 10.97, "", "", 89.443, 3., 73.51, 0.796}, 
 {"TTO", "North America", "Trinidad and Tobago", "2021-05-03", 11471., 158., 
  239.286, 179., 5., 2.857, 8196.551, 112.898, 170.981, 127.904, 3.573, 
  2.042, 1.49, "", "", "", "", "", "", "", "", 3581., 136357., 97.433, 2.559, 
  1128., 0.806, 0.212, 4.7, "people tested", 44810., 44810., "", 2355., 466., 
  3.2, 3.2, "", 333., 64.81, 1.399491*^6, 266.886, 36.2, 10.014, 5.819, 
  28763.071, "", 228.467, 10.97, "", "", 89.443, 3., 73.51, 0.796}, 
 {"TTO", "North America", "Trinidad and Tobago", "2021-05-04", 11706., 235., 
  251.286, 185., 6., 3.429, 8364.47, 167.918, 179.555, 132.191, 4.287, 2.45, 
  1.46, "", "", "", "", "", "", "", "", 724., 137081., 97.951, 0.517, 1137., 
  0.812, 0.221, 4.5, "people tested", 51479., 51283., 196., 6669., 1401., 
  3.68, 3.66, 0.01, 1001., 64.81, 1.399491*^6, 266.886, 36.2, 10.014, 5.819, 
  28763.071, "", 228.467, 10.97, "", "", 89.443, 3., 73.51, 0.796}, 
 {"TTO", "North America", "Trinidad and Tobago", "2021-05-05", 12105., 399., 
  276.429, 189., 4., 3.714, 8649.573, 285.104, 197.521, 135.049, 2.858, 
  2.654, 1.44, "", "", "", "", "", "", "", "", 1009., 138090., 98.672, 0.721, 
  1187., 0.848, 0.233, 4.3, "people tested", 55547., 55259., 288., 4068., 
  1924., 3.97, 3.95, 0.02, 1375., 64.81, 1.399491*^6, 266.886, 36.2, 10.014, 
  5.819, 28763.071, "", 228.467, 10.97, "", "", 89.443, 3., 73.51, 0.796}, 
 {"TTO", "North America", "Trinidad and Tobago", "2021-05-06", 12396., 291., 
  271.143, 191., 2., 3.714, 8857.506, 207.933, 193.744, 136.478, 1.429, 
  2.654, 1.42, "", "", "", "", "", "", "", "", 614., 138704., 99.11, 0.439, 
  1158., 0.827, 0.234, 4.3, "people tested", 58224., 57744., 480., 2677., 
  2296., 4.16, 4.13, 0.03, 1641., 64.81, 1.399491*^6, 266.886, 36.2, 10.014, 
  5.819, 28763.071, "", 228.467, 10.97, "", "", 89.443, 3., 73.51, 0.796}, 
 {"TTO", "North America", "Trinidad and Tobago", "2021-05-07", 12720., 324., 
  270.857, 196., 5., 3.857, 9089.019, 231.513, 193.54, 140.051, 3.573, 2.756, 
  1.4, "", "", "", "", "", "", "", "", 936., 139640., 99.779, 0.669, 1205., 
  0.861, 0.225, 4.4, "people tested", 59586., 58981., 605., 1362., 2447., 
  4.26, 4.21, 0.04, 1748., 64.81, 1.399491*^6, 266.886, 36.2, 10.014, 5.819, 
  28763.071, "", 228.467, 10.97, "", "", 89.443, 3., 73.51, 0.796}, 
 {"TTO", "North America", "Trinidad and Tobago", "2021-05-08", 13122., 402., 
  292.857, 203., 7., 4.571, 9376.266, 287.247, 209.26, 145.053, 5.002, 3.266, 
  1.39, "", "", "", "", "", "", "", "", 1078., 140718., 100.549, 0.77, 1256., 
  0.897, 0.233, 4.3, "people tested", 60732., 59786., 946., 1146., 2611., 
  4.34, 4.27, 0.07, 1866., 64.81, 1.399491*^6, 266.886, 36.2, 10.014, 5.819, 
  28763.071, "", 228.467, 10.97, "", "", 89.443, 3., 73.51, 0.796}, 
 {"TTO", "North America", "Trinidad and Tobago", "2021-05-09", 13355., 233., 
  291.714, 211., 8., 5.286, 9542.755, 166.489, 208.443, 150.769, 5.716, 
  3.777, 1.37, "", "", "", "", "", "", "", "", "", "", "", "", 1194., 0.853, 
  0.244, 4.1, "people tested", 61120., 60174., 946., 388., 2666., 4.37, 4.3, 
  0.07, 1905., 64.81, 1.399491*^6, 266.886, 36.2, 10.014, 5.819, 28763.071, 
  "", 228.467, 10.97, "", "", 89.443, 3., 73.51, 0.796}, 
 {"TTO", "North America", "Trinidad and Tobago", "2021-05-10", 13454., 99., 
  283.286, 215., 4., 5.143, 9613.495, 70.74, 202.421, 153.627, 2.858, 3.675, 
  1.36, "", "", "", "", "", "", "", "", "", 141550., 101.144, "", 742., 0.53, 
  0.382, 2.6, "people tested", 61345., 60245., 1100., 225., 2362., 4.38, 4.3, 
  0.08, 1688., 64.81, 1.399491*^6, 266.886, 36.2, 10.014, 5.819, 28763.071, 
  "", 228.467, 10.97, "", "", 89.443, 3., 73.51, 0.796}, 
 {"TTO", "North America", "Trinidad and Tobago", "2021-05-11", 13802., 348., 
  299.429, 224., 9., 5.571, 9862.157, 248.662, 213.955, 160.058, 6.431, 
  3.981, 1.37, "", "", "", "", "", "", "", "", 5920., 147470., 105.374, 4.23, 
  1484., 1.06, 0.202, 5., "people tested", 61666., 60487., 1179., 321., 
  1455., 4.41, 4.32, 0.08, 1040., 64.81, 1.399491*^6, 266.886, 36.2, 10.014, 
  5.819, 28763.071, "", 228.467, 10.97, "", "", 89.443, 3., 73.51, 0.796}, 
 {"TTO", "North America", "Trinidad and Tobago", "2021-05-12", 14417., 615., 
  330.286, 235., 11., 6.571, 10301.603, 439.445, 236.004, 167.918, 7.86, 
  4.696, 1.37, "", "", "", "", "", "", "", "", 1300., 148770., 106.303, 
  0.929, 1526., 1.09, 0.216, 4.6, "people tested", 61764., 60585., 1179., 
  98., 888., 4.41, 4.33, 0.08, 635., 64.81, 1.399491*^6, 266.886, 36.2, 
  10.014, 5.819, 28763.071, "", 228.467, 10.97, "", "", 89.443, 3., 73.51, 
  0.796}, {"TTO", "North America", "Trinidad and Tobago", "2021-05-13", 
  14814., 397., 345.429, 256., 21., 9.286, 10585.277, 283.675, 246.824, 
  182.924, 15.005, 6.635, 1.35, "", "", "", "", "", "", "", "", 1110., 
  149880., 107.096, 0.793, 1597., 1.141, 0.216, 4.6, "people tested", 61824., 
  60645., 1179., 60., 514., 4.42, 4.33, 0.08, 367., 64.81, 1.399491*^6, 
  266.886, 36.2, 10.014, 5.819, 28763.071, "", 228.467, 10.97, "", "", 
  89.443, 3., 73.51, 0.796}, {"TTO", "North America", "Trinidad and Tobago", 
  "2021-05-14", 15379., 565., 379.857, 265., 9., 9.857, 10988.995, 403.718, 
  271.425, 189.355, 6.431, 7.043, 1.35, "", "", "", "", "", "", "", "", 
  1223., 151103., 107.97, 0.874, 1638., 1.17, 0.232, 4.3, "people tested", 
  61848., 60669., 1179., 24., 323., 4.42, 4.34, 0.08, 231., 64.81, 
  1.399491*^6, 266.886, 36.2, 10.014, 5.819, 28763.071, "", 228.467, 10.97, 
  "", "", 89.443, 3., 73.51, 0.796}, {"TTO", "North America", 
  "Trinidad and Tobago", "2021-05-15", 15899., 520., 396.714, 276., 11., 
  10.429, 11360.559, 371.564, 283.47, 197.215, 7.86, 7.452, 1.33, "", "", "", 
  "", "", "", "", "", 1162., 152265., 108.8, 0.83, 1650., 1.179, 0.24, 4.2, 
  "people tested", 61850., 60671., 1179., 2., 160., 4.42, 4.34, 0.08, 114., 
  64.81, 1.399491*^6, 266.886, 36.2, 10.014, 5.819, 28763.071, "", 228.467, 
  10.97, "", "", 89.443, 3., 73.51, 0.796}, {"TTO", "North America", 
  "Trinidad and Tobago", "2021-05-16", 16255., 356., 414.286, 285., 9., 
  10.571, 11614.937, 254.378, 296.026, 203.645, 6.431, 7.554, 1.31, "", "", 
  "", "", "", "", "", "", 788., 153053., 109.363, 0.563, 1703., 1.217, 0.243, 
  4.1, "people tested", 61850., 60671., 1179., 0., 104., 4.42, 4.34, 0.08, 
  74., 64.81, 1.399491*^6, 266.886, 36.2, 10.014, 5.819, 28763.071, "", 
  228.467, 10.97, "", "", 89.443, 3., 73.51, 0.796}, 
 {"TTO", "North America", "Trinidad and Tobago", "2021-05-17", 16549., 294., 
  442.143, 294., 9., 11.286, 11825.014, 210.076, 315.931, 210.076, 6.431, 
  8.064, 1.29, "", "", "", "", "", "", "", "", 944., 153997., 110.038, 0.675, 
  1778., 1.27, 0.249, 4., "people tested", 61850., 60671., 1179., 0., 72., 
  4.42, 4.34, 0.08, 51., 64.81, 1.399491*^6, 266.886, 36.2, 10.014, 5.819, 
  28763.071, "", 228.467, 10.97, "", "", 89.443, 3., 73.51, 0.796}, 
 {"TTO", "North America", "Trinidad and Tobago", "2021-05-18", 17150., 601., 
  478.286, 317., 23., 13.286, 12254.455, 429.442, 341.757, 226.511, 16.435, 
  9.493, 1.27, "", "", "", "", "", "", "", "", 5985., 159982., 114.314, 
  4.277, 1787., 1.277, 0.268, 3.7, "people tested", 62985., 61806., 1179., 
  1135., 188., 4.5, 4.42, 0.08, 134., 64.81, 1.399491*^6, 266.886, 36.2, 
  10.014, 5.819, 28763.071, "", 228.467, 10.97, "", "", 89.443, 3., 73.51, 
  0.796}, {"TTO", "North America", "Trinidad and Tobago", "2021-05-19", 
  17669., 519., 464.571, 331., 14., 13.714, 12625.304, 370.849, 331.957, 
  236.515, 10.004, 9.799, 1.25, "", "", "", "", "", "", "", "", 945., 
  160927., 114.99, 0.675, 1737., 1.241, 0.267, 3.7, "people tested", 62985., 
  61806., 1179., 0., 174., 4.5, 4.42, 0.08, 124., 64.81, 1.399491*^6, 
  266.886, 36.2, 10.014, 5.819, 28763.071, "", 228.467, 10.97, "", "", 
  89.443, 3., 73.51, 0.796}, {"TTO", "North America", "Trinidad and Tobago", 
  "2021-05-20", 18227., 558., 487.571, 341., 10., 12.143, 13024.021, 398.716, 
  348.392, 243.66, 7.145, 8.677, 1.23, "", "", "", "", "", "", "", "", 1335., 
  162262., 115.944, 0.954, 1769., 1.264, 0.276, 3.6, "people tested", 62985., 
  61806., 1179., 0., 166., 4.5, 4.42, 0.08, 119., 64.81, 1.399491*^6, 
  266.886, 36.2, 10.014, 5.819, 28763.071, "", 228.467, 10.97, "", "", 
  89.443, 3., 73.51, 0.796}, {"TTO", "North America", "Trinidad and Tobago", 
  "2021-05-21", 18935., 708., 508., 348., 7., 11.857, 13529.919, 505.898, 
  362.989, 248.662, 5.002, 8.472, 1.21, "", "", "", "", "", "", "", "", 
  1354., 163616., 116.911, 0.967, 1788., 1.278, 0.284, 3.5, "people tested", 
  63539., 62360., 1179., 554., 242., 4.54, 4.46, 0.08, 173., 64.81, 
  1.399491*^6, 266.886, 36.2, 10.014, 5.819, 28763.071, "", 228.467, 10.97, 
  "", "", 89.443, 3., 73.51, 0.796}, {"TTO", "North America", 
  "Trinidad and Tobago", "2021-05-22", 19444., 509., 506.429, 365., 17., 
  12.714, 13893.623, 363.704, 361.866, 260.809, 12.147, 9.085, 1.19, "", "", 
  "", "", "", "", "", "", 1032., 164648., 117.648, 0.737, 1769., 1.264, 
  0.286, 3.5, "people tested", 65818., 64639., 1179., 2279., 567., 4.7, 4.62, 
  0.08, 405., 64.81, 1.399491*^6, 266.886, 36.2, 10.014, 5.819, 28763.071, 
  "", 228.467, 10.97, "", "", 89.443, 3., 73.51, 0.796}, 
 {"TTO", "North America", "Trinidad and Tobago", "2021-05-23", 20017., 573., 
  537.429, 375., 10., 12.857, 14303.057, 409.435, 384.017, 267.955, 7.145, 
  9.187, 1.17, "", "", "", "", "", "", "", "", 1128., 165776., 118.454, 
  0.806, 1818., 1.299, 0.296, 3.4, "people tested", 67478., 66299., 1179., 
  1660., 804., 4.82, 4.74, 0.08, 574., 64.81, 1.399491*^6, 266.886, 36.2, 
  10.014, 5.819, 28763.071, "", 228.467, 10.97, "", "", 89.443, 3., 73.51, 
  0.796}, {"TTO", "North America", "Trinidad and Tobago", "2021-05-24", 
  20267., 250., 531.143, 390., 15., 13.714, 14481.694, 178.636, 379.526, 
  278.673, 10.718, 9.799, 1.14, "", "", "", "", "", "", "", "", 506., 
  166282., 118.816, 0.362, 1755., 1.254, 0.303, 3.3, "people tested", 68503., 
  67324., 1179., 1025., 950., 4.89, 4.81, 0.08, 679., 64.81, 1.399491*^6, 
  266.886, 36.2, 10.014, 5.819, 28763.071, "", 228.467, 10.97, "", "", 
  89.443, 3., 73.51, 0.796}, {"TTO", "North America", "Trinidad and Tobago", 
  "2021-05-25", 20879., 612., 532.714, 408., 18., 13., 14918.996, 437.302, 
  380.649, 291.535, 12.862, 9.289, 1.12, "", "", "", "", "", "", "", "", 
  7630., 173912., 124.268, 5.452, 1990., 1.422, 0.268, 3.7, "people tested", 
  73299., 72120., 1179., 4796., 1473., 5.24, 5.15, 0.08, 1053., 64.81, 
  1.399491*^6, 266.886, 36.2, 10.014, 5.819, 28763.071, "", 228.467, 10.97, 
  "", "", 89.443, 3., 73.51, 0.796}, {"TTO", "North America", 
  "Trinidad and Tobago", "2021-05-26", 21461., 582., 541.714, 425., 17., 
  13.429, 15334.861, 415.865, 387.08, 303.682, 12.147, 9.595, 1.09, "", "", 
  "", "", "", "", "", "", 1440., 175352., 125.297, 1.029, 2061., 1.473, 
  0.263, 3.8, "people tested", 76765., 75586., 1179., 3466., 1969., 5.49, 
  5.4, 0.08, 1407., 64.81, 1.399491*^6, 266.886, 36.2, 10.014, 5.819, 
  28763.071, "", 228.467, 10.97, "", "", 89.443, 3., 73.51, 0.796}, 
 {"TTO", "North America", "Trinidad and Tobago", "2021-05-27", 21987., 526., 
  537.143, 440., 15., 14.143, 15710.712, 375.851, 383.813, 314.4, 10.718, 
  10.106, 1.07, "", "", "", "", "", "", "", "", 1324., 176676., 126.243, 
  0.946, 2059., 1.471, 0.261, 3.8, "people tested", 79461., 78282., 1179., 
  2696., 2354., 5.68, 5.59, 0.08, 1682., 64.81, 1.399491*^6, 266.886, 36.2, 
  10.014, 5.819, 28763.071, "", 228.467, 10.97, "", "", 89.443, 3., 73.51, 
  0.796}, {"TTO", "North America", "Trinidad and Tobago", "2021-05-28", 
  22620., 633., 526.429, 458., 18., 15.714, 16163.019, 452.307, 376.157, 
  327.262, 12.862, 11.229, 1.05, "", "", "", "", "", "", "", "", 1618., 
  178294., 127.399, 1.156, 2097., 1.498, 0.251, 4., "people tested", 86079., 
  84900., 1179., 6618., 3220., 6.15, 6.07, 0.08, 2301., 64.81, 1.399491*^6, 
  266.886, 36.2, 10.014, 5.819, 28763.071, "", 228.467, 10.97, "", "", 
  89.443, 3., 73.51, 0.796}, {"TTO", "North America", "Trinidad and Tobago", 
  "2021-05-29", 23001., 381., 508.143, 470., 12., 15., 16435.261, 272.242, 
  363.091, 335.836, 8.575, 10.718, 1.03, "", "", "", "", "", "", "", "", 
  1049., 179343., 128.149, 0.75, 2099., 1.5, 0.242, 4.1, "people tested", 
  92044., 90865., 1179., 5965., 3747., 6.58, 6.49, 0.08, 2677., 64.81, 
  1.399491*^6, 266.886, 36.2, 10.014, 5.819, 28763.071, "", 228.467, 10.97, 
  "", "", 89.443, 3., 73.51, 0.796}, {"TTO", "North America", 
  "Trinidad and Tobago", "2021-05-30", 23638., 637., 517.286, 479., 9., 
  14.857, 16890.427, 455.165, 369.624, 342.267, 6.431, 10.616, 1.02, "", "", 
  "", "", "", "", "", "", 1755., 181098., 129.403, 1.254, 2189., 1.564, 
  0.236, 4.2, "people tested", 94472., 93293., 1179., 2428., 3856., 6.75, 
  6.67, 0.08, 2755., 64.81, 1.399491*^6, 266.886, 36.2, 10.014, 5.819, 
  28763.071, "", 228.467, 10.97, "", "", 89.443, 3., 73.51, 0.796}, 
 {"TTO", "North America", "Trinidad and Tobago", "2021-05-31", 23909., 271., 
  520.286, 495., 16., 15., 17084.068, 193.642, 371.768, 353.7, 11.433, 
  10.718, 0.99, "", "", "", "", "", "", "", "", 600., 181698., 129.831, 
  0.429, 2202., 1.573, 0.236, 4.2, "people tested", 95850., 94671., 1179., 
  1378., 3907., 6.85, 6.76, 0.08, 2792., "", 1.399491*^6, 266.886, 36.2, 
  10.014, 5.819, 28763.071, "", 228.467, 10.97, "", "", 89.443, 3., 73.51, 
  0.796}, {"TTO", "North America", "Trinidad and Tobago", "2021-06-01", 
  24314., 405., 490.714, 507., 12., 14.143, 17373.459, 289.391, 350.638, 
  362.275, 8.575, 10.106, 0.97, "", "", "", "", "", "", "", "", 920., 
  182618., 130.489, 0.657, 1244., 0.889, 0.394, 2.5, "people tested", 99738., 
  98559., 1179., 3888., 3777., 7.13, 7.04, 0.08, 2699., "", 1.399491*^6, 
  266.886, 36.2, 10.014, 5.819, 28763.071, "", 228.467, 10.97, "", "", 
  89.443, 3., 73.51, 0.796}, {"TTO", "North America", "Trinidad and Tobago", 
  "2021-06-02", 24726., 412., 466.429, 523., 16., 14., 17667.852, 294.393, 
  333.284, 373.707, 11.433, 10.004, 0.95, "", "", "", "", "", "", "", "", 
  11180., 193798., 138.477, 7.989, 2635., 1.883, 0.177, 5.6, "people tested", 
  105065., 103886., 1179., 5327., 4043., 7.51, 7.42, 0.08, 2889., "", 
  1.399491*^6, 266.886, 36.2, 10.014, 5.819, 28763.071, "", 228.467, 10.97, 
  "", "", 89.443, 3., 73.51, 0.796}, {"TTO", "North America", 
  "Trinidad and Tobago", "2021-06-03", 25272., 546., 469.286, 537., 14., 
  13.857, 18057.994, 390.142, 335.326, 383.711, 10.004, 9.902, 0.94, "", "", 
  "", "", "", "", "", "", 1655., 195453., 139.66, 1.183, 2682., 1.916, 0.175, 
  5.7, "people tested", 107766., 106587., 1179., 2701., 4044., 7.7, 7.62, 
  0.08, 2890., "", 1.399491*^6, 266.886, 36.2, 10.014, 5.819, 28763.071, "", 
  228.467, 10.97, "", "", 89.443, 3., 73.51, 0.796}, 
 {"TTO", "North America", "Trinidad and Tobago", "2021-06-04", 25801., 529., 
  454.429, 556., 19., 14., 18435.989, 377.995, 324.71, 397.287, 13.576, 
  10.004, 0.92, "", "", "", "", "", "", "", "", 1401., 196854., 140.661, 
  1.001, 2651., 1.894, 0.171, 5.8, "people tested", 111289., 110110., 1179., 
  3523., 3601., 7.95, 7.87, 0.08, 2573., "", 1.399491*^6, 266.886, 36.2, 
  10.014, 5.819, 28763.071, "", 228.467, 10.97, "", "", 89.443, 3., 73.51, 
  0.796}, {"TTO", "North America", "Trinidad and Tobago", "2021-06-05", 
  26192., 391., 455.857, 564., 8., 13.429, 18715.376, 279.387, 325.731, 
  403.004, 5.716, 9.595, 0.91, "", "", "", "", "", "", "", "", 796., 197650., 
  141.23, 0.569, 2615., 1.869, 0.174, 5.7, "people tested", 115340., 114161., 
  1179., 4051., 3328., 8.24, 8.16, 0.08, 2378., "", 1.399491*^6, 266.886, 
  36.2, 10.014, 5.819, 28763.071, "", 228.467, 10.97, "", "", 89.443, 3., 
  73.51, 0.796}, {"TTO", "North America", "Trinidad and Tobago", 
  "2021-06-06", 26410., 218., 396., 577., 13., 14., 18871.147, 155.771, 
  282.96, 412.293, 9.289, 10.004, 0.9, "", "", "", "", "", "", "", "", 550., 
  198200., 141.623, 0.393, 2443., 1.746, 0.162, 6.2, "people tested", 
  119756., 118577., 1179., 4416., 3612., 8.56, 8.47, 0.08, 2581., "", 
  1.399491*^6, 266.886, 36.2, 10.014, 5.819, 28763.071, "", 228.467, 10.97, 
  "", "", 89.443, 3., 73.51, 0.796}, {"TTO", "North America", 
  "Trinidad and Tobago", "2021-06-07", 26799., 389., 412.857, 589., 12., 
  13.429, 19149.105, 277.958, 295.005, 420.867, 8.575, 9.595, "", "", "", "", 
  "", "", "", "", "", "", "", "", "", "", "", "", "", "", 125344., 123016., 
  2328., 5588., 4213., 8.96, 8.79, 0.17, 3010., "", 1.399491*^6, 266.886, 
  36.2, 10.014, 5.819, 28763.071, "", 228.467, 10.97, "", "", 89.443, 3., 
  73.51, 0.796}, {"TUN", "Africa", "Tunisia", "2020-03-04", 1., 1., "", "", 
  "", "", 0.085, 0.085, "", "", "", "", "", "", "", "", "", "", "", "", "", 
  "", "", "", "", "", "", "", "", "", "", "", "", "", "", "", "", "", "", 
  13.89, 1.1818618*^7, 74.228, 32.7, 8.001, 5.075, 10849.297, 2., 318.991, 
  8.52, 1.1, 65.8, 78.687, 2.3, 76.7, 0.74}, {"TUN", "Africa", "Tunisia", 
  "2020-03-05", 1., 0., "", "", "", "", 0.085, 0., "", "", "", "", "", "", 
  "", "", "", "", "", "", "", "", "", "", "", "", "", "", "", "", "", "", "", 
  "", "", "", "", "", "", 13.89, 1.1818618*^7, 74.228, 32.7, 8.001, 5.075, 
  10849.297, 2., 318.991, 8.52, 1.1, 65.8, 78.687, 2.3, 76.7, 0.74}, 
 {"TUN", "Africa", "Tunisia", "2020-03-06", 1., 0., "", "", "", "", 0.085, 
  0., "", "", "", "", "", "", "", "", "", "", "", "", "", "", "", "", "", "", 
  "", "", "", "", "", "", "", "", "", "", "", "", "", 13.89, 1.1818618*^7, 
  74.228, 32.7, 8.001, 5.075, 10849.297, 2., 318.991, 8.52, 1.1, 65.8, 
  78.687, 2.3, 76.7, 0.74}, {"TUN", "Africa", "Tunisia", "2020-03-07", 1., 
  0., "", "", "", "", 0.085, 0., "", "", "", "", "", "", "", "", "", "", "", 
  "", "", "", "", "", "", "", "", "", "", "", "", "", "", "", "", "", "", "", 
  "", 13.89, 1.1818618*^7, 74.228, 32.7, 8.001, 5.075, 10849.297, 2., 
  318.991, 8.52, 1.1, 65.8, 78.687, 2.3, 76.7, 0.74}, 
 {"TUN", "Africa", "Tunisia", "2020-03-08", 2., 1., "", "", "", "", 0.169, 
  0.085, "", "", "", "", "", "", "", "", "", "", "", "", "", "", "", "", "", 
  "", "", "", "", "", "", "", "", "", "", "", "", "", "", 13.89, 
  1.1818618*^7, 74.228, 32.7, 8.001, 5.075, 10849.297, 2., 318.991, 8.52, 
  1.1, 65.8, 78.687, 2.3, 76.7, 0.74}, {"TUN", "Africa", "Tunisia", 
  "2020-03-09", 2., 0., 0.286, "", "", 0., 0.169, 0., 0.024, "", "", 0., "", 
  "", "", "", "", "", "", "", "", "", "", "", "", "", "", "", "", "", "", "", 
  "", "", "", "", "", "", "", 16.67, 1.1818618*^7, 74.228, 32.7, 8.001, 
  5.075, 10849.297, 2., 318.991, 8.52, 1.1, 65.8, 78.687, 2.3, 76.7, 0.74}, 
 {"TUN", "Africa", "Tunisia", "2020-03-10", 5., 3., 0.714, "", "", 0., 0.423, 
  0.254, 0.06, "", "", 0., "", "", "", "", "", "", "", "", "", "", "", "", 
  "", "", "", "", "", "", "", "", "", "", "", "", "", "", "", 16.67, 
  1.1818618*^7, 74.228, 32.7, 8.001, 5.075, 10849.297, 2., 318.991, 8.52, 
  1.1, 65.8, 78.687, 2.3, 76.7, 0.74}, {"TUN", "Africa", "Tunisia", 
  "2020-03-11", 7., 2., 0.857, "", "", 0., 0.592, 0.169, 0.073, "", "", 0., 
  "", "", "", "", "", "", "", "", "", "", "", "", "", "", "", "", "", "", "", 
  "", "", "", "", "", "", "", "", 16.67, 1.1818618*^7, 74.228, 32.7, 8.001, 
  5.075, 10849.297, 2., 318.991, 8.52, 1.1, 65.8, 78.687, 2.3, 76.7, 0.74}, 
 {"TUN", "Africa", "Tunisia", "2020-03-12", 7., 0., 0.857, "", "", 0., 0.592, 
  0., 0.073, "", "", 0., "", "", "", "", "", "", "", "", "", "", "", "", "", 
  "", "", "", "", "", "", "", "", "", "", "", "", "", "", 27.78, 
  1.1818618*^7, 74.228, 32.7, 8.001, 5.075, 10849.297, 2., 318.991, 8.52, 
  1.1, 65.8, 78.687, 2.3, 76.7, 0.74}, {"TUN", "Africa", "Tunisia", 
  "2020-03-13", 16., 9., 2.143, "", "", 0., 1.354, 0.762, 0.181, "", "", 0., 
  "", "", "", "", "", "", "", "", "", "", "", "", "", "", "", "", "", "", "", 
  "", "", "", "", "", "", "", "", 33.33, 1.1818618*^7, 74.228, 32.7, 8.001, 
  5.075, 10849.297, 2., 318.991, 8.52, 1.1, 65.8, 78.687, 2.3, 76.7, 0.74}, 
 {"TUN", "Africa", "Tunisia", "2020-03-14", 18., 2., 2.429, "", "", 0., 
  1.523, 0.169, 0.205, "", "", 0., "", "", "", "", "", "", "", "", "", "", 
  "", "", "", "", "", "", "", "", "", "", "", "", "", "", "", "", "", 33.33, 
  1.1818618*^7, 74.228, 32.7, 8.001, 5.075, 10849.297, 2., 318.991, 8.52, 
  1.1, 65.8, 78.687, 2.3, 76.7, 0.74}, {"TUN", "Africa", "Tunisia", 
  "2020-03-15", 18., 0., 2.286, "", "", 0., 1.523, 0., 0.193, "", "", 0., "", 
  "", "", "", "", "", "", "", "", "", "", "", "", "", "", "", "", "", "", "", 
  "", "", "", "", "", "", "", 33.33, 1.1818618*^7, 74.228, 32.7, 8.001, 
  5.075, 10849.297, 2., 318.991, 8.52, 1.1, 65.8, 78.687, 2.3, 76.7, 0.74}, 
 {"TUN", "Africa", "Tunisia", "2020-03-16", 20., 2., 2.571, "", "", 0., 
  1.692, 0.169, 0.218, "", "", 0., "", "", "", "", "", "", "", "", "", "", 
  "", "", "", "", "", "", "", "", "", "", "", "", "", "", "", "", "", 38.89, 
  1.1818618*^7, 74.228, 32.7, 8.001, 5.075, 10849.297, 2., 318.991, 8.52, 
  1.1, 65.8, 78.687, 2.3, 76.7, 0.74}, {"TUN", "Africa", "Tunisia", 
  "2020-03-17", 24., 4., 2.714, "", "", 0., 2.031, 0.338, 0.23, "", "", 0., 
  "", "", "", "", "", "", "", "", "", "", "", "", "", "", "", "", "", "", "", 
  "", "", "", "", "", "", "", "", 38.89, 1.1818618*^7, 74.228, 32.7, 8.001, 
  5.075, 10849.297, 2., 318.991, 8.52, 1.1, 65.8, 78.687, 2.3, 76.7, 0.74}, 
 {"TUN", "Africa", "Tunisia", "2020-03-18", 29., 5., 3.143, "", "", 0., 
  2.454, 0.423, 0.266, "", "", 0., "", "", "", "", "", "", "", "", "", "", 
  "", "", "", "", "", "", "", "", "", "", "", "", "", "", "", "", "", 48.15, 
  1.1818618*^7, 74.228, 32.7, 8.001, 5.075, 10849.297, 2., 318.991, 8.52, 
  1.1, 65.8, 78.687, 2.3, 76.7, 0.74}, {"TUN", "Africa", "Tunisia", 
  "2020-03-19", 39., 10., 4.571, 1., 1., 0.143, 3.3, 0.846, 0.387, 0.085, 
  0.085, 0.012, "", "", "", "", "", "", "", "", "", "", "", "", "", "", "", 
  "", "", "", "", "", "", "", "", "", "", "", "", 48.15, 1.1818618*^7, 
  74.228, 32.7, 8.001, 5.075, 10849.297, 2., 318.991, 8.52, 1.1, 65.8, 
  78.687, 2.3, 76.7, 0.74}, {"TUN", "Africa", "Tunisia", "2020-03-20", 54., 
  15., 5.429, 1., 0., 0.143, 4.569, 1.269, 0.459, 0.085, 0., 0.012, "", "", 
  "", "", "", "", "", "", "", "", "", "", "", "", "", "", "", "", "", "", "", 
  "", "", "", "", "", "", 77.78, 1.1818618*^7, 74.228, 32.7, 8.001, 5.075, 
  10849.297, 2., 318.991, 8.52, 1.1, 65.8, 78.687, 2.3, 76.7, 0.74}, 
 {"TUN", "Africa", "Tunisia", "2020-03-21", 60., 6., 6., 1., 0., 0.143, 
  5.077, 0.508, 0.508, 0.085, 0., 0.012, "", "", "", "", "", "", "", "", "", 
  "", "", "", "", "", "", "", "", "", "", "", "", "", "", "", "", "", "", 
  77.78, 1.1818618*^7, 74.228, 32.7, 8.001, 5.075, 10849.297, 2., 318.991, 
  8.52, 1.1, 65.8, 78.687, 2.3, 76.7, 0.74}, {"TUN", "Africa", "Tunisia", 
  "2020-03-22", 75., 15., 8.143, 3., 2., 0.429, 6.346, 1.269, 0.689, 0.254, 
  0.169, 0.036, "", "", "", "", "", "", "", "", "", "", "", "", "", "", "", 
  "", "", "", "", "", "", "", "", "", "", "", "", 90.74, 1.1818618*^7, 
  74.228, 32.7, 8.001, 5.075, 10849.297, 2., 318.991, 8.52, 1.1, 65.8, 
  78.687, 2.3, 76.7, 0.74}, {"TUN", "Africa", "Tunisia", "2020-03-23", 89., 
  14., 9.857, 3., 0., 0.429, 7.53, 1.185, 0.834, 0.254, 0., 0.036, "", "", 
  "", "", "", "", "", "", "", "", "", "", "", "", "", "", "", "", "", "", "", 
  "", "", "", "", "", "", 90.74, 1.1818618*^7, 74.228, 32.7, 8.001, 5.075, 
  10849.297, 2., 318.991, 8.52, 1.1, 65.8, 78.687, 2.3, 76.7, 0.74}, 
 {"TUN", "Africa", "Tunisia", "2020-03-24", 114., 25., 12.857, 4., 1., 0.571, 
  9.646, 2.115, 1.088, 0.338, 0.085, 0.048, "", "", "", "", "", "", "", "", 
  "", "", "", "", "", "", "", "", "", "", "", "", "", "", "", "", "", "", "", 
  90.74, 1.1818618*^7, 74.228, 32.7, 8.001, 5.075, 10849.297, 2., 318.991, 
  8.52, 1.1, 65.8, 78.687, 2.3, 76.7, 0.74}, {"TUN", "Africa", "Tunisia", 
  "2020-03-25", 173., 59., 20.571, 5., 1., 0.714, 14.638, 4.992, 1.741, 
  0.423, 0.085, 0.06, 1.41, "", "", "", "", "", "", "", "", "", "", "", "", 
  "", "", "", "", "", "", "", "", "", "", "", "", "", "", 90.74, 
  1.1818618*^7, 74.228, 32.7, 8.001, 5.075, 10849.297, 2., 318.991, 8.52, 
  1.1, 65.8, 78.687, 2.3, 76.7, 0.74}, {"TUN", "Africa", "Tunisia", 
  "2020-03-26", 197., 24., 22.571, 6., 1., 0.714, 16.669, 2.031, 1.91, 0.508, 
  0.085, 0.06, 1.38, "", "", "", "", "", "", "", "", "", "", "", "", "", "", 
  "", "", "", "", "", "", "", "", "", "", "", "", 90.74, 1.1818618*^7, 
  74.228, 32.7, 8.001, 5.075, 10849.297, 2., 318.991, 8.52, 1.1, 65.8, 
  78.687, 2.3, 76.7, 0.74}, {"TUN", "Africa", "Tunisia", "2020-03-27", 227., 
  30., 24.714, 6., 0., 0.714, 19.207, 2.538, 2.091, 0.508, 0., 0.06, 1.36, 
  "", "", "", "", "", "", "", "", "", "", "", "", "", "", "", "", "", "", "", 
  "", "", "", "", "", "", "", 90.74, 1.1818618*^7, 74.228, 32.7, 8.001, 
  5.075, 10849.297, 2., 318.991, 8.52, 1.1, 65.8, 78.687, 2.3, 76.7, 0.74}, 
 {"TUN", "Africa", "Tunisia", "2020-03-28", 278., 51., 31.143, 8., 2., 1., 
  23.522, 4.315, 2.635, 0.677, 0.169, 0.085, 1.33, "", "", "", "", "", "", 
  "", "", "", "", "", "", "", "", "", "", "", "", "", "", "", "", "", "", "", 
  "", 90.74, 1.1818618*^7, 74.228, 32.7, 8.001, 5.075, 10849.297, 2., 
  318.991, 8.52, 1.1, 65.8, 78.687, 2.3, 76.7, 0.74}, 
 {"TUN", "Africa", "Tunisia", "2020-03-29", 312., 34., 33.857, 8., 0., 0.714, 
  26.399, 2.877, 2.865, 0.677, 0., 0.06, 1.31, "", "", "", "", "", "", "", 
  "", "", "", "", "", "", "", "", "", "", "", "", "", "", "", "", "", "", "", 
  90.74, 1.1818618*^7, 74.228, 32.7, 8.001, 5.075, 10849.297, 2., 318.991, 
  8.52, 1.1, 65.8, 78.687, 2.3, 76.7, 0.74}, {"TUN", "Africa", "Tunisia", 
  "2020-03-30", 312., 0., 31.857, 8., 0., 0.714, 26.399, 0., 2.696, 0.677, 
  0., 0.06, 1.28, "", "", "", "", "", "", "", "", "", "", "", "", "", "", "", 
  "", "", "", "", "", "", "", "", "", "", "", 90.74, 1.1818618*^7, 74.228, 
  32.7, 8.001, 5.075, 10849.297, 2., 318.991, 8.52, 1.1, 65.8, 78.687, 2.3, 
  76.7, 0.74}, {"TUN", "Africa", "Tunisia", "2020-03-31", 394., 82., 40., 
  10., 2., 0.857, 33.337, 6.938, 3.384, 0.846, 0.169, 0.073, 1.26, "", "", 
  "", "", "", "", "", "", "", "", "", "", "", "", "", "", "", "", "", "", "", 
  "", "", "", "", "", 90.74, 1.1818618*^7, 74.228, 32.7, 8.001, 5.075, 
  10849.297, 2., 318.991, 8.52, 1.1, 65.8, 78.687, 2.3, 76.7, 0.74}, 
 {"TUN", "Africa", "Tunisia", "2020-04-01", 423., 29., 35.714, 12., 2., 1., 
  35.791, 2.454, 3.022, 1.015, 0.169, 0.085, 1.22, "", "", "", "", "", "", 
  "", "", "", "", "", "", "", "", "", "", "", "", "", "", "", "", "", "", "", 
  "", 90.74, 1.1818618*^7, 74.228, 32.7, 8.001, 5.075, 10849.297, 2., 
  318.991, 8.52, 1.1, 65.8, 78.687, 2.3, 76.7, 0.74}, 
 {"TUN", "Africa", "Tunisia", "2020-04-02", 455., 32., 36.857, 14., 2., 
  1.143, 38.499, 2.708, 3.119, 1.185, 0.169, 0.097, 1.18, "", "", "", "", "", 
  "", "", "", "", "", "", "", "", "", "", "", "", "", "", "", "", "", "", "", 
  "", "", 90.74, 1.1818618*^7, 74.228, 32.7, 8.001, 5.075, 10849.297, 2., 
  318.991, 8.52, 1.1, 65.8, 78.687, 2.3, 76.7, 0.74}, 
 {"TUN", "Africa", "Tunisia", "2020-04-03", 495., 40., 38.286, 18., 4., 
  1.714, 41.883, 3.384, 3.239, 1.523, 0.338, 0.145, 1.15, "", "", "", "", "", 
  "", "", "", "", "", "", "", "", "", "", "", "", "", "", "", "", "", "", "", 
  "", "", 90.74, 1.1818618*^7, 74.228, 32.7, 8.001, 5.075, 10849.297, 2., 
  318.991, 8.52, 1.1, 65.8, 78.687, 2.3, 76.7, 0.74}, 
 {"TUN", "Africa", "Tunisia", "2020-04-04", 553., 58., 39.286, 18., 0., 
  1.429, 46.791, 4.908, 3.324, 1.523, 0., 0.121, 1.11, "", "", "", "", "", 
  "", "", "", "", "", "", "", "", "", "", "", "", "", "", "", "", "", "", "", 
  "", "", 90.74, 1.1818618*^7, 74.228, 32.7, 8.001, 5.075, 10849.297, 2., 
  318.991, 8.52, 1.1, 65.8, 78.687, 2.3, 76.7, 0.74}, 
 {"TUN", "Africa", "Tunisia", "2020-04-05", 574., 21., 37.429, 22., 4., 2., 
  48.567, 1.777, 3.167, 1.861, 0.338, 0.169, 1.08, "", "", "", "", "", "", 
  "", "", "", "", "", "", "", "", "", "", "", "", "", "", "", "", "", "", "", 
  "", 90.74, 1.1818618*^7, 74.228, 32.7, 8.001, 5.075, 10849.297, 2., 
  318.991, 8.52, 1.1, 65.8, 78.687, 2.3, 76.7, 0.74}, 
 {"TUN", "Africa", "Tunisia", "2020-04-06", 596., 22., 40.571, 22., 0., 2., 
  50.429, 1.861, 3.433, 1.861, 0., 0.169, 1.04, "", "", "", "", "", "", "", 
  "", "", "", "", "", "", "", "", "", "", "", "", "", "", "", "", "", "", "", 
  90.74, 1.1818618*^7, 74.228, 32.7, 8.001, 5.075, 10849.297, 2., 318.991, 
  8.52, 1.1, 65.8, 78.687, 2.3, 76.7, 0.74}, {"TUN", "Africa", "Tunisia", 
  "2020-04-07", 623., 27., 32.714, 23., 1., 1.857, 52.713, 2.285, 2.768, 
  1.946, 0.085, 0.157, 1.01, "", "", "", "", "", "", "", "", "", "", "", "", 
  "", "", "", "", "", "", "", "", "", "", "", "", "", "", 90.74, 
  1.1818618*^7, 74.228, 32.7, 8.001, 5.075, 10849.297, 2., 318.991, 8.52, 
  1.1, 65.8, 78.687, 2.3, 76.7, 0.74}, {"TUN", "Africa", "Tunisia", 
  "2020-04-08", 628., 5., 29.286, 24., 1., 1.714, 53.137, 0.423, 2.478, 
  2.031, 0.085, 0.145, 0.98, "", "", "", "", "", "", "", "", "", "", "", "", 
  "", "", "", "", "", "", "", "", "", "", "", "", "", "", 90.74, 
  1.1818618*^7, 74.228, 32.7, 8.001, 5.075, 10849.297, 2., 318.991, 8.52, 
  1.1, 65.8, 78.687, 2.3, 76.7, 0.74}, {"TUN", "Africa", "Tunisia", 
  "2020-04-09", 643., 15., 26.857, 25., 1., 1.571, 54.406, 1.269, 2.272, 
  2.115, 0.085, 0.133, 0.96, "", "", "", "", "", "", "", "", "", "", "", "", 
  "", "", "", "", "", "", "", "", "", "", "", "", "", "", 90.74, 
  1.1818618*^7, 74.228, 32.7, 8.001, 5.075, 10849.297, 2., 318.991, 8.52, 
  1.1, 65.8, 78.687, 2.3, 76.7, 0.74}, {"TUN", "Africa", "Tunisia", 
  "2020-04-10", 671., 28., 25.143, 25., 0., 1., 56.775, 2.369, 2.127, 2.115, 
  0., 0.085, 0.95, "", "", "", "", "", "", "", "", "", "", "", "", "", "", 
  "", "", "", "", "", "", "", "", "", "", "", "", 90.74, 1.1818618*^7, 
  74.228, 32.7, 8.001, 5.075, 10849.297, 2., 318.991, 8.52, 1.1, 65.8, 
  78.687, 2.3, 76.7, 0.74}, {"TUN", "Africa", "Tunisia", "2020-04-11", 685., 
  14., 18.857, 28., 3., 1.429, 57.959, 1.185, 1.596, 2.369, 0.254, 0.121, 
  0.93, "", "", "", "", "", "", "", "", "", "", "", "", "", "", "", "", "", 
  "", "", "", "", "", "", "", "", "", 90.74, 1.1818618*^7, 74.228, 32.7, 
  8.001, 5.075, 10849.297, 2., 318.991, 8.52, 1.1, 65.8, 78.687, 2.3, 76.7, 
  0.74}, {"TUN", "Africa", "Tunisia", "2020-04-12", 707., 22., 19., 31., 3., 
  1.286, 59.821, 1.861, 1.608, 2.623, 0.254, 0.109, 0.92, "", "", "", "", "", 
  "", "", "", "", "", "", "", "", "", "", "", "", "", "", "", "", "", "", "", 
  "", "", 90.74, 1.1818618*^7, 74.228, 32.7, 8.001, 5.075, 10849.297, 2., 
  318.991, 8.52, 1.1, 65.8, 78.687, 2.3, 76.7, 0.74}, 
 {"TUN", "Africa", "Tunisia", "2020-04-13", 726., 19., 18.571, 34., 3., 
  1.714, 61.429, 1.608, 1.571, 2.877, 0.254, 0.145, 0.91, "", "", "", "", "", 
  "", "", "", "", "", "", "", "", "", "", "", "", "", "", "", "", "", "", "", 
  "", "", 90.74, 1.1818618*^7, 74.228, 32.7, 8.001, 5.075, 10849.297, 2., 
  318.991, 8.52, 1.1, 65.8, 78.687, 2.3, 76.7, 0.74}, 
 {"TUN", "Africa", "Tunisia", "2020-04-14", 747., 21., 17.714, 34., 0., 
  1.571, 63.205, 1.777, 1.499, 2.877, 0., 0.133, 0.89, "", "", "", "", "", 
  "", "", "", "", "", "", "", "", "", "", "", "", "", "", "", "", "", "", "", 
  "", "", 90.74, 1.1818618*^7, 74.228, 32.7, 8.001, 5.075, 10849.297, 2., 
  318.991, 8.52, 1.1, 65.8, 78.687, 2.3, 76.7, 0.74}, 
 {"TUN", "Africa", "Tunisia", "2020-04-15", 780., 33., 21.714, 35., 1., 
  1.571, 65.998, 2.792, 1.837, 2.961, 0.085, 0.133, 0.88, "", "", "", "", "", 
  "", "", "", "", "", "", "", "", "", "", "", "", "", "", "", "", "", "", "", 
  "", "", 90.74, 1.1818618*^7, 74.228, 32.7, 8.001, 5.075, 10849.297, 2., 
  318.991, 8.52, 1.1, 65.8, 78.687, 2.3, 76.7, 0.74}, 
 {"TUN", "Africa", "Tunisia", "2020-04-16", 822., 42., 25.571, 37., 2., 
  1.714, 69.551, 3.554, 2.164, 3.131, 0.169, 0.145, 0.87, "", "", "", "", "", 
  "", "", "", "", "", "", "", "", "", "", "", "", "", "", "", "", "", "", "", 
  "", "", 90.74, 1.1818618*^7, 74.228, 32.7, 8.001, 5.075, 10849.297, 2., 
  318.991, 8.52, 1.1, 65.8, 78.687, 2.3, 76.7, 0.74}, 
 {"TUN", "Africa", "Tunisia", "2020-04-17", 864., 42., 27.571, 37., 0., 
  1.714, 73.105, 3.554, 2.333, 3.131, 0., 0.145, 0.84, "", "", "", "", "", 
  "", "", "", "", "", "", "", "", "", "", "", "", "", "", "", "", "", "", "", 
  "", "", 90.74, 1.1818618*^7, 74.228, 32.7, 8.001, 5.075, 10849.297, 2., 
  318.991, 8.52, 1.1, 65.8, 78.687, 2.3, 76.7, 0.74}, 
 {"TUN", "Africa", "Tunisia", "2020-04-18", 864., 0., 25.571, 37., 0., 1.286, 
  73.105, 0., 2.164, 3.131, 0., 0.109, 0.81, "", "", "", "", "", "", "", "", 
  "", "", "", "", "", "", "", "", "", "", "", "", "", "", "", "", "", "", 
  90.74, 1.1818618*^7, 74.228, 32.7, 8.001, 5.075, 10849.297, 2., 318.991, 
  8.52, 1.1, 65.8, 78.687, 2.3, 76.7, 0.74}, {"TUN", "Africa", "Tunisia", 
  "2020-04-19", 879., 15., 24.571, 38., 1., 1., 74.374, 1.269, 2.079, 3.215, 
  0.085, 0.085, 0.79, "", "", "", "", "", "", "", "", "", "", "", "", "", "", 
  "", "", "", "", "", "", "", "", "", "", "", "", 90.74, 1.1818618*^7, 
  74.228, 32.7, 8.001, 5.075, 10849.297, 2., 318.991, 8.52, 1.1, 65.8, 
  78.687, 2.3, 76.7, 0.74}, {"TUN", "Africa", "Tunisia", "2020-04-20", 884., 
  5., 22.571, 38., 0., 0.571, 74.797, 0.423, 1.91, 3.215, 0., 0.048, 0.77, 
  "", "", "", "", "", "", "", "", "", "", "", "", "", "", "", "", "", "", "", 
  "", "", "", "", "", "", "", 90.74, 1.1818618*^7, 74.228, 32.7, 8.001, 
  5.075, 10849.297, 2., 318.991, 8.52, 1.1, 65.8, 78.687, 2.3, 76.7, 0.74}, 
 {"TUN", "Africa", "Tunisia", "2020-04-21", 884., 0., 19.571, 38., 0., 0.571, 
  74.797, 0., 1.656, 3.215, 0., 0.048, 0.75, "", "", "", "", "", "", "", "", 
  "", "", "", "", "", "", "", "", "", "", "", "", "", "", "", "", "", "", 
  90.74, 1.1818618*^7, 74.228, 32.7, 8.001, 5.075, 10849.297, 2., 318.991, 
  8.52, 1.1, 65.8, 78.687, 2.3, 76.7, 0.74}, {"TUN", "Africa", "Tunisia", 
  "2020-04-22", 909., 25., 18.429, 38., 0., 0.429, 76.913, 2.115, 1.559, 
  3.215, 0., 0.036, 0.74, "", "", "", "", "", "", "", "", "", "", "", "", "", 
  "", "", "", "", "", "", "", "", "", "", "", "", "", 90.74, 1.1818618*^7, 
  74.228, 32.7, 8.001, 5.075, 10849.297, 2., 318.991, 8.52, 1.1, 65.8, 
  78.687, 2.3, 76.7, 0.74}, {"TUN", "Africa", "Tunisia", "2020-04-23", 918., 
  9., 13.714, 38., 0., 0.143, 77.674, 0.762, 1.16, 3.215, 0., 0.012, 0.72, 
  "", "", "", "", "", "", "", "", "", "", "", "", "", "", "", "", "", "", "", 
  "", "", "", "", "", "", "", 90.74, 1.1818618*^7, 74.228, 32.7, 8.001, 
  5.075, 10849.297, 2., 318.991, 8.52, 1.1, 65.8, 78.687, 2.3, 76.7, 0.74}, 
 {"TUN", "Africa", "Tunisia", "2020-04-24", 922., 4., 8.286, 38., 0., 0.143, 
  78.013, 0.338, 0.701, 3.215, 0., 0.012, 0.71, "", "", "", "", "", "", "", 
  "", "", "", "", "", "", "", "", "", "", "", "", "", "", "", "", "", "", "", 
  90.74, 1.1818618*^7, 74.228, 32.7, 8.001, 5.075, 10849.297, 2., 318.991, 
  8.52, 1.1, 65.8, 78.687, 2.3, 76.7, 0.74}, {"TUN", "Africa", "Tunisia", 
  "2020-04-25", 939., 17., 10.714, 38., 0., 0.143, 79.451, 1.438, 0.907, 
  3.215, 0., 0.012, 0.7, "", "", "", "", "", "", "", "", "", "", "", "", "", 
  "", "", "", "", "", "", "", "", "", "", "", "", "", 90.74, 1.1818618*^7, 
  74.228, 32.7, 8.001, 5.075, 10849.297, 2., 318.991, 8.52, 1.1, 65.8, 
  78.687, 2.3, 76.7, 0.74}, {"TUN", "Africa", "Tunisia", "2020-04-26", 949., 
  10., 10., 38., 0., 0., 80.297, 0.846, 0.846, 3.215, 0., 0., 0.69, "", "", 
  "", "", "", "", "", "", "", "", "", "", "", "", "", "", "", "", "", "", "", 
  "", "", "", "", "", 90.74, 1.1818618*^7, 74.228, 32.7, 8.001, 5.075, 
  10849.297, 2., 318.991, 8.52, 1.1, 65.8, 78.687, 2.3, 76.7, 0.74}, 
 {"TUN", "Africa", "Tunisia", "2020-04-27", 967., 18., 11.857, 39., 1., 
  0.143, 81.82, 1.523, 1.003, 3.3, 0.085, 0.012, 0.68, "", "", "", "", "", 
  "", "", "", "", "", "", "", "", "", "", "", "", "", "", "", "", "", "", "", 
  "", "", 90.74, 1.1818618*^7, 74.228, 32.7, 8.001, 5.075, 10849.297, 2., 
  318.991, 8.52, 1.1, 65.8, 78.687, 2.3, 76.7, 0.74}, 
 {"TUN", "Africa", "Tunisia", "2020-04-28", 975., 8., 13., 40., 1., 0.286, 
  82.497, 0.677, 1.1, 3.384, 0.085, 0.024, 0.66, "", "", "", "", "", "", "", 
  "", "", "", "", "", "", "", "", "", "", "", "", "", "", "", "", "", "", "", 
  90.74, 1.1818618*^7, 74.228, 32.7, 8.001, 5.075, 10849.297, 2., 318.991, 
  8.52, 1.1, 65.8, 78.687, 2.3, 76.7, 0.74}, {"TUN", "Africa", "Tunisia", 
  "2020-04-29", 980., 5., 10.143, 40., 0., 0.286, 82.92, 0.423, 0.858, 3.384, 
  0., 0.024, 0.65, "", "", "", "", "", "", "", "", "", "", "", "", "", "", 
  "", "", "", "", "", "", "", "", "", "", "", "", 90.74, 1.1818618*^7, 
  74.228, 32.7, 8.001, 5.075, 10849.297, 2., 318.991, 8.52, 1.1, 65.8, 
  78.687, 2.3, 76.7, 0.74}, {"TUN", "Africa", "Tunisia", "2020-04-30", 994., 
  14., 10.857, 41., 1., 0.429, 84.105, 1.185, 0.919, 3.469, 0.085, 0.036, 
  0.63, "", "", "", "", "", "", "", "", "", "", "", "", "", "", "", "", "", 
  "", "", "", "", "", "", "", "", "", 90.74, 1.1818618*^7, 74.228, 32.7, 
  8.001, 5.075, 10849.297, 2., 318.991, 8.52, 1.1, 65.8, 78.687, 2.3, 76.7, 
  0.74}, {"TUN", "Africa", "Tunisia", "2020-05-01", 998., 4., 10.857, 41., 
  0., 0.429, 84.443, 0.338, 0.919, 3.469, 0., 0.036, 0.61, "", "", "", "", 
  "", "", "", "", "", "", "", "", "", "", "", "", "", "", "", "", "", "", "", 
  "", "", "", 90.74, 1.1818618*^7, 74.228, 32.7, 8.001, 5.075, 10849.297, 2., 
  318.991, 8.52, 1.1, 65.8, 78.687, 2.3, 76.7, 0.74}, 
 {"TUN", "Africa", "Tunisia", "2020-05-02", 1009., 11., 10., 42., 1., 0.571, 
  85.374, 0.931, 0.846, 3.554, 0.085, 0.048, 0.6, "", "", "", "", "", "", "", 
  "", "", "", "", "", "", "", "", "", "", "", "", "", "", "", "", "", "", "", 
  90.74, 1.1818618*^7, 74.228, 32.7, 8.001, 5.075, 10849.297, 2., 318.991, 
  8.52, 1.1, 65.8, 78.687, 2.3, 76.7, 0.74}, {"TUN", "Africa", "Tunisia", 
  "2020-05-03", 1013., 4., 9.143, 42., 0., 0.571, 85.712, 0.338, 0.774, 
  3.554, 0., 0.048, 0.58, "", "", "", "", "", "", "", "", "", "", "", "", "", 
  "", "", "", "", "", "", "", "", "", "", "", "", "", 90.74, 1.1818618*^7, 
  74.228, 32.7, 8.001, 5.075, 10849.297, 2., 318.991, 8.52, 1.1, 65.8, 
  78.687, 2.3, 76.7, 0.74}, {"TUN", "Africa", "Tunisia", "2020-05-04", 1018., 
  5., 7.286, 43., 1., 0.571, 86.135, 0.423, 0.616, 3.638, 0.085, 0.048, 0.57, 
  "", "", "", "", "", "", "", "", "", "", "", "", "", "", "", "", "", "", "", 
  "", "", "", "", "", "", "", 87.04, 1.1818618*^7, 74.228, 32.7, 8.001, 
  5.075, 10849.297, 2., 318.991, 8.52, 1.1, 65.8, 78.687, 2.3, 76.7, 0.74}, 
 {"TUN", "Africa", "Tunisia", "2020-05-05", 1022., 4., 6.714, 43., 0., 0.429, 
  86.474, 0.338, 0.568, 3.638, 0., 0.036, 0.55, "", "", "", "", "", "", "", 
  "", "", "", "", "", "", "", "", "", "", "", "", "", "", "", "", "", "", "", 
  87.04, 1.1818618*^7, 74.228, 32.7, 8.001, 5.075, 10849.297, 2., 318.991, 
  8.52, 1.1, 65.8, 78.687, 2.3, 76.7, 0.74}, {"TUN", "Africa", "Tunisia", 
  "2020-05-06", 1025., 3., 6.429, 43., 0., 0.429, 86.728, 0.254, 0.544, 
  3.638, 0., 0.036, 0.54, "", "", "", "", "", "", "", "", "", "", "", "", "", 
  "", "", "", "", "", "", "", "", "", "", "", "", "", 87.04, 1.1818618*^7, 
  74.228, 32.7, 8.001, 5.075, 10849.297, 2., 318.991, 8.52, 1.1, 65.8, 
  78.687, 2.3, 76.7, 0.74}, {"TUN", "Africa", "Tunisia", "2020-05-07", 1026., 
  1., 4.571, 44., 1., 0.429, 86.812, 0.085, 0.387, 3.723, 0.085, 0.036, 0.53, 
  "", "", "", "", "", "", "", "", "", "", "", "", "", "", "", "", "", "", "", 
  "", "", "", "", "", "", "", 87.04, 1.1818618*^7, 74.228, 32.7, 8.001, 
  5.075, 10849.297, 2., 318.991, 8.52, 1.1, 65.8, 78.687, 2.3, 76.7, 0.74}, 
 {"TUN", "Africa", "Tunisia", "2020-05-08", 1030., 4., 4.571, 45., 1., 0.571, 
  87.151, 0.338, 0.387, 3.808, 0.085, 0.048, 0.52, "", "", "", "", "", "", 
  "", "", "", "", "", "", "", "", "", "", "", "", "", "", "", "", "", "", "", 
  "", 87.04, 1.1818618*^7, 74.228, 32.7, 8.001, 5.075, 10849.297, 2., 
  318.991, 8.52, 1.1, 65.8, 78.687, 2.3, 76.7, 0.74}, 
 {"TUN", "Africa", "Tunisia", "2020-05-09", 1032., 2., 3.286, 45., 0., 0.429, 
  87.32, 0.169, 0.278, 3.808, 0., 0.036, 0.51, "", "", "", "", "", "", "", 
  "", "", "", "", "", "", "", "", "", "", "", "", "", "", "", "", "", "", "", 
  87.04, 1.1818618*^7, 74.228, 32.7, 8.001, 5.075, 10849.297, 2., 318.991, 
  8.52, 1.1, 65.8, 78.687, 2.3, 76.7, 0.74}, {"TUN", "Africa", "Tunisia", 
  "2020-05-10", 1032., 0., 2.714, 45., 0., 0.429, 87.32, 0., 0.23, 3.808, 0., 
  0.036, 0.5, "", "", "", "", "", "", "", "", "", "", "", "", "", "", "", "", 
  "", "", "", "", "", "", "", "", "", "", 87.04, 1.1818618*^7, 74.228, 32.7, 
  8.001, 5.075, 10849.297, 2., 318.991, 8.52, 1.1, 65.8, 78.687, 2.3, 76.7, 
  0.74}, {"TUN", "Africa", "Tunisia", "2020-05-11", 1032., 0., 2., 45., 0., 
  0.286, 87.32, 0., 0.169, 3.808, 0., 0.024, 0.5, "", "", "", "", "", "", "", 
  "", "", "", "", "", "", "", "", "", "", "", "", "", "", "", "", "", "", "", 
  87.04, 1.1818618*^7, 74.228, 32.7, 8.001, 5.075, 10849.297, 2., 318.991, 
  8.52, 1.1, 65.8, 78.687, 2.3, 76.7, 0.74}, {"TUN", "Africa", "Tunisia", 
  "2020-05-12", 1032., 0., 1.429, 45., 0., 0.286, 87.32, 0., 0.121, 3.808, 
  0., 0.024, 0.51, "", "", "", "", "", "", "", "", "", "", "", "", "", "", 
  "", "", "", "", "", "", "", "", "", "", "", "", 87.04, 1.1818618*^7, 
  74.228, 32.7, 8.001, 5.075, 10849.297, 2., 318.991, 8.52, 1.1, 65.8, 
  78.687, 2.3, 76.7, 0.74}, {"TUN", "Africa", "Tunisia", "2020-05-13", 1032., 
  0., 1., 45., 0., 0.286, 87.32, 0., 0.085, 3.808, 0., 0.024, 0.51, "", "", 
  "", "", "", "", "", "", "", "", "", "", "", "", "", "", "", "", "", "", "", 
  "", "", "", "", "", 87.04, 1.1818618*^7, 74.228, 32.7, 8.001, 5.075, 
  10849.297, 2., 318.991, 8.52, 1.1, 65.8, 78.687, 2.3, 76.7, 0.74}, 
 {"TUN", "Africa", "Tunisia", "2020-05-14", 1032., 0., 0.857, 45., 0., 0.143, 
  87.32, 0., 0.073, 3.808, 0., 0.012, 0.53, "", "", "", "", "", "", "", "", 
  "", "", "", "", "", "", "", "", "", "", "", "", "", "", "", "", "", "", 
  87.04, 1.1818618*^7, 74.228, 32.7, 8.001, 5.075, 10849.297, 2., 318.991, 
  8.52, 1.1, 65.8, 78.687, 2.3, 76.7, 0.74}, {"TUN", "Africa", "Tunisia", 
  "2020-05-15", 1035., 3., 0.714, 45., 0., 0., 87.574, 0.254, 0.06, 3.808, 
  0., 0., 0.55, "", "", "", "", "", "", "", "", "", "", "", "", "", "", "", 
  "", "", "", "", "", "", "", "", "", "", "", 83.33, 1.1818618*^7, 74.228, 
  32.7, 8.001, 5.075, 10849.297, 2., 318.991, 8.52, 1.1, 65.8, 78.687, 2.3, 
  76.7, 0.74}, {"TUN", "Africa", "Tunisia", "2020-05-16", 1037., 2., 0.714, 
  45., 0., 0., 87.743, 0.169, 0.06, 3.808, 0., 0., 0.56, "", "", "", "", "", 
  "", "", "", "", "", "", "", "", "", "", "", "", "", "", "", "", "", "", "", 
  "", "", 83.33, 1.1818618*^7, 74.228, 32.7, 8.001, 5.075, 10849.297, 2., 
  318.991, 8.52, 1.1, 65.8, 78.687, 2.3, 76.7, 0.74}, 
 {"TUN", "Africa", "Tunisia", "2020-05-17", 1037., 0., 0.714, 45., 0., 0., 
  87.743, 0., 0.06, 3.808, 0., 0., 0.57, "", "", "", "", "", "", "", "", "", 
  "", "", "", "", "", "", "", "", "", "", "", "", "", "", "", "", "", 83.33, 
  1.1818618*^7, 74.228, 32.7, 8.001, 5.075, 10849.297, 2., 318.991, 8.52, 
  1.1, 65.8, 78.687, 2.3, 76.7, 0.74}, {"TUN", "Africa", "Tunisia", 
  "2020-05-18", 1043., 6., 1.571, 46., 1., 0.143, 88.251, 0.508, 0.133, 
  3.892, 0.085, 0.012, 0.59, "", "", "", "", "", "", "", "", "", "", "", "", 
  "", "", "", "", "", "", "", "", "", "", "", "", "", "", 83.33, 
  1.1818618*^7, 74.228, 32.7, 8.001, 5.075, 10849.297, 2., 318.991, 8.52, 
  1.1, 65.8, 78.687, 2.3, 76.7, 0.74}, {"TUN", "Africa", "Tunisia", 
  "2020-05-19", 1044., 1., 1.714, 47., 1., 0.286, 88.335, 0.085, 0.145, 
  3.977, 0.085, 0.024, 0.59, "", "", "", "", "", "", "", "", "", "", "", "", 
  "", "", "", "", "", "", "", "", "", "", "", "", "", "", 83.33, 
  1.1818618*^7, 74.228, 32.7, 8.001, 5.075, 10849.297, 2., 318.991, 8.52, 
  1.1, 65.8, 78.687, 2.3, 76.7, 0.74}, {"TUN", "Africa", "Tunisia", 
  "2020-05-20", 1045., 1., 1.857, 47., 0., 0.286, 88.42, 0.085, 0.157, 3.977, 
  0., 0.024, 0.59, "", "", "", "", "", "", "", "", "", "", "", "", "", "", 
  "", "", "", "", "", "", "", "", "", "", "", "", 83.33, 1.1818618*^7, 
  74.228, 32.7, 8.001, 5.075, 10849.297, 2., 318.991, 8.52, 1.1, 65.8, 
  78.687, 2.3, 76.7, 0.74}, {"TUN", "Africa", "Tunisia", "2020-05-21", 1046., 
  1., 2., 47., 0., 0.286, 88.504, 0.085, 0.169, 3.977, 0., 0.024, 0.59, "", 
  "", "", "", "", "", "", "", "", "", "", "", "", "", "", "", "", "", "", "", 
  "", "", "", "", "", "", 83.33, 1.1818618*^7, 74.228, 32.7, 8.001, 5.075, 
  10849.297, 2., 318.991, 8.52, 1.1, 65.8, 78.687, 2.3, 76.7, 0.74}, 
 {"TUN", "Africa", "Tunisia", "2020-05-22", 1048., 2., 1.857, 47., 0., 0.286, 
  88.674, 0.169, 0.157, 3.977, 0., 0.024, 0.59, "", "", "", "", "", "", "", 
  "", "", "", "", "", "", "", "", "", "", "", "", "", "", "", "", "", "", "", 
  83.33, 1.1818618*^7, 74.228, 32.7, 8.001, 5.075, 10849.297, 2., 318.991, 
  8.52, 1.1, 65.8, 78.687, 2.3, 76.7, 0.74}, {"TUN", "Africa", "Tunisia", 
  "2020-05-23", 1048., 0., 1.571, 48., 1., 0.429, 88.674, 0., 0.133, 4.061, 
  0.085, 0.036, 0.59, "", "", "", "", "", "", "", "", "", "", "", "", "", "", 
  "", "", "", "", "", "", "", "", "", "", "", "", 83.33, 1.1818618*^7, 
  74.228, 32.7, 8.001, 5.075, 10849.297, 2., 318.991, 8.52, 1.1, 65.8, 
  78.687, 2.3, 76.7, 0.74}, {"TUN", "Africa", "Tunisia", "2020-05-24", 1051., 
  3., 2., 48., 0., 0.429, 88.927, 0.254, 0.169, 4.061, 0., 0.036, 0.59, "", 
  "", "", "", "", "", "", "", "", "", "", "", "", "", "", "", "", "", "", "", 
  "", "", "", "", "", "", 83.33, 1.1818618*^7, 74.228, 32.7, 8.001, 5.075, 
  10849.297, 2., 318.991, 8.52, 1.1, 65.8, 78.687, 2.3, 76.7, 0.74}, 
 {"TUN", "Africa", "Tunisia", "2020-05-25", 1051., 0., 1.143, 48., 0., 0.286, 
  88.927, 0., 0.097, 4.061, 0., 0.024, 0.59, "", "", "", "", "", "", "", "", 
  "", "", "", "", "", "", "", "", "", "", "", "", "", "", "", "", "", "", 
  83.33, 1.1818618*^7, 74.228, 32.7, 8.001, 5.075, 10849.297, 2., 318.991, 
  8.52, 1.1, 65.8, 78.687, 2.3, 76.7, 0.74}, {"TUN", "Africa", "Tunisia", 
  "2020-05-26", 1051., 0., 1., 48., 0., 0.143, 88.927, 0., 0.085, 4.061, 0., 
  0.012, 0.59, "", "", "", "", "", "", "", "", "", "", "", "", "", "", "", 
  "", "", "", "", "", "", "", "", "", "", "", 83.33, 1.1818618*^7, 74.228, 
  32.7, 8.001, 5.075, 10849.297, 2., 318.991, 8.52, 1.1, 65.8, 78.687, 2.3, 
  76.7, 0.74}, {"TUN", "Africa", "Tunisia", "2020-05-27", 1051., 0., 0.857, 
  48., 0., 0.143, 88.927, 0., 0.073, 4.061, 0., 0.012, 0.59, "", "", "", "", 
  "", "", "", "", "", "", "", "", "", "", "", "", "", "", "", "", "", "", "", 
  "", "", "", 83.33, 1.1818618*^7, 74.228, 32.7, 8.001, 5.075, 10849.297, 2., 
  318.991, 8.52, 1.1, 65.8, 78.687, 2.3, 76.7, 0.74}, 
 {"TUN", "Africa", "Tunisia", "2020-05-28", 1068., 17., 3.143, 48., 0., 
  0.143, 90.366, 1.438, 0.266, 4.061, 0., 0.012, 0.6, "", "", "", "", "", "", 
  "", "", "", "", "", "", "", "", "", "", "", "", "", "", "", "", "", "", "", 
  "", 79.63, 1.1818618*^7, 74.228, 32.7, 8.001, 5.075, 10849.297, 2., 
  318.991, 8.52, 1.1, 65.8, 78.687, 2.3, 76.7, 0.74}, 
 {"TUN", "Africa", "Tunisia", "2020-05-29", 1071., 3., 3.286, 48., 0., 0.143, 
  90.62, 0.254, 0.278, 4.061, 0., 0.012, 0.62, "", "", "", "", "", "", "", 
  "", "", "", "", "", "", "", "", "", "", "", "", "", "", "", "", "", "", "", 
  79.63, 1.1818618*^7, 74.228, 32.7, 8.001, 5.075, 10849.297, 2., 318.991, 
  8.52, 1.1, 65.8, 78.687, 2.3, 76.7, 0.74}, {"TUN", "Africa", "Tunisia", 
  "2020-05-30", 1076., 5., 4., 48., 0., 0., 91.043, 0.423, 0.338, 4.061, 0., 
  0., 0.63, "", "", "", "", "", "", "", "", "", "", "", "", "", "", "", "", 
  "", "", "", "", "", "", "", "", "", "", 79.63, 1.1818618*^7, 74.228, 32.7, 
  8.001, 5.075, 10849.297, 2., 318.991, 8.52, 1.1, 65.8, 78.687, 2.3, 76.7, 
  0.74}, {"TUN", "Africa", "Tunisia", "2020-05-31", 1077., 1., 3.714, 48., 
  0., 0., 91.127, 0.085, 0.314, 4.061, 0., 0., 0.63, "", "", "", "", "", "", 
  "", "", "", "", "", "", "", "", "", "", "", "", "", "", "", "", "", "", "", 
  "", 79.63, 1.1818618*^7, 74.228, 32.7, 8.001, 5.075, 10849.297, 2., 
  318.991, 8.52, 1.1, 65.8, 78.687, 2.3, 76.7, 0.74}, 
 {"TUN", "Africa", "Tunisia", "2020-06-01", 1084., 7., 4.714, 48., 0., 0., 
  91.72, 0.592, 0.399, 4.061, 0., 0., 0.63, "", "", "", "", "", "", "", "", 
  "", "", "", "", "", "", "", "", "", "", "", "", "", "", "", "", "", "", 
  79.63, 1.1818618*^7, 74.228, 32.7, 8.001, 5.075, 10849.297, 2., 318.991, 
  8.52, 1.1, 65.8, 78.687, 2.3, 76.7, 0.74}, {"TUN", "Africa", "Tunisia", 
  "2020-06-02", 1086., 2., 5., 48., 0., 0., 91.889, 0.169, 0.423, 4.061, 0., 
  0., 0.63, "", "", "", "", "", "", "", "", "", "", "", "", "", "", "", "", 
  "", "", "", "", "", "", "", "", "", "", 79.63, 1.1818618*^7, 74.228, 32.7, 
  8.001, 5.075, 10849.297, 2., 318.991, 8.52, 1.1, 65.8, 78.687, 2.3, 76.7, 
  0.74}, {"TUN", "Africa", "Tunisia", "2020-06-03", 1087., 1., 5.143, 49., 
  1., 0.143, 91.974, 0.085, 0.435, 4.146, 0.085, 0.012, 0.62, "", "", "", "", 
  "", "", "", "", "", "", "", "", "", "", "", "", "", "", "", "", "", "", "", 
  "", "", "", 79.63, 1.1818618*^7, 74.228, 32.7, 8.001, 5.075, 10849.297, 2., 
  318.991, 8.52, 1.1, 65.8, 78.687, 2.3, 76.7, 0.74}, 
 {"TUN", "Africa", "Tunisia", "2020-06-04", 1087., 0., 2.714, 49., 0., 0.143, 
  91.974, 0., 0.23, 4.146, 0., 0.012, 0.61, "", "", "", "", "", "", "", "", 
  "", "", "", "", "", "", "", "", "", "", "", "", "", "", "", "", "", "", 
  68.52, 1.1818618*^7, 74.228, 32.7, 8.001, 5.075, 10849.297, 2., 318.991, 
  8.52, 1.1, 65.8, 78.687, 2.3, 76.7, 0.74}, {"TUN", "Africa", "Tunisia", 
  "2020-06-05", 1087., 0., 2.286, 49., 0., 0.143, 91.974, 0., 0.193, 4.146, 
  0., 0.012, 0.61, "", "", "", "", "", "", "", "", "", "", "", "", "", "", 
  "", "", "", "", "", "", "", "", "", "", "", "", 68.52, 1.1818618*^7, 
  74.228, 32.7, 8.001, 5.075, 10849.297, 2., 318.991, 8.52, 1.1, 65.8, 
  78.687, 2.3, 76.7, 0.74}, {"TUN", "Africa", "Tunisia", "2020-06-06", 1087., 
  0., 1.571, 49., 0., 0.143, 91.974, 0., 0.133, 4.146, 0., 0.012, 0.62, "", 
  "", "", "", "", "", "", "", "", "", "", "", "", "", "", "", "", "", "", "", 
  "", "", "", "", "", "", 68.52, 1.1818618*^7, 74.228, 32.7, 8.001, 5.075, 
  10849.297, 2., 318.991, 8.52, 1.1, 65.8, 78.687, 2.3, 76.7, 0.74}, 
 {"TUN", "Africa", "Tunisia", "2020-06-07", 1087., 0., 1.429, 49., 0., 0.143, 
  91.974, 0., 0.121, 4.146, 0., 0.012, 0.63, "", "", "", "", "", "", "", "", 
  "", "", "", "", "", "", "", "", "", "", "", "", "", "", "", "", "", "", 
  68.52, 1.1818618*^7, 74.228, 32.7, 8.001, 5.075, 10849.297, 2., 318.991, 
  8.52, 1.1, 65.8, 78.687, 2.3, 76.7, 0.74}, {"TUN", "Africa", "Tunisia", 
  "2020-06-08", 1087., 0., 0.429, 49., 0., 0.143, 91.974, 0., 0.036, 4.146, 
  0., 0.012, 0.65, "", "", "", "", "", "", "", "", "", "", "", "", "", "", 
  "", "", "", "", "", "", "", "", "", "", "", "", 29.63, 1.1818618*^7, 
  74.228, 32.7, 8.001, 5.075, 10849.297, 2., 318.991, 8.52, 1.1, 65.8, 
  78.687, 2.3, 76.7, 0.74}, {"TUN", "Africa", "Tunisia", "2020-06-09", 1087., 
  0., 0.143, 49., 0., 0.143, 91.974, 0., 0.012, 4.146, 0., 0.012, 0.67, "", 
  "", "", "", "", "", "", "", "", "", "", "", "", "", "", "", "", "", "", "", 
  "", "", "", "", "", "", 29.63, 1.1818618*^7, 74.228, 32.7, 8.001, 5.075, 
  10849.297, 2., 318.991, 8.52, 1.1, 65.8, 78.687, 2.3, 76.7, 0.74}, 
 {"TUN", "Africa", "Tunisia", "2020-06-10", 1087., 0., 0., 49., 0., 0., 
  91.974, 0., 0., 4.146, 0., 0., 0.71, "", "", "", "", "", "", "", "", "", 
  "", "", "", "", "", "", "", "", "", "", "", "", "", "", "", "", "", 29.63, 
  1.1818618*^7, 74.228, 32.7, 8.001, 5.075, 10849.297, 2., 318.991, 8.52, 
  1.1, 65.8, 78.687, 2.3, 76.7, 0.74}, {"TUN", "Africa", "Tunisia", 
  "2020-06-11", 1087., 0., 0., 49., 0., 0., 91.974, 0., 0., 4.146, 0., 0., 
  0.75, "", "", "", "", "", "", "", "", "", "", "", "", "", "", "", "", "", 
  "", "", "", "", "", "", "", "", "", 29.63, 1.1818618*^7, 74.228, 32.7, 
  8.001, 5.075, 10849.297, 2., 318.991, 8.52, 1.1, 65.8, 78.687, 2.3, 76.7, 
  0.74}, {"TUN", "Africa", "Tunisia", "2020-06-12", 1093., 6., 0.857, 49., 
  0., 0., 92.481, 0.508, 0.073, 4.146, 0., 0., 0.79, "", "", "", "", "", "", 
  "", "", "", "", "", "", "", "", "", "", "", "", "", "", "", "", "", "", "", 
  "", 29.63, 1.1818618*^7, 74.228, 32.7, 8.001, 5.075, 10849.297, 2., 
  318.991, 8.52, 1.1, 65.8, 78.687, 2.3, 76.7, 0.74}, 
 {"TUN", "Africa", "Tunisia", "2020-06-13", 1094., 1., 1., 49., 0., 0., 
  92.566, 0.085, 0.085, 4.146, 0., 0., 0.84, "", "", "", "", "", "", "", "", 
  "", "", "", "", "", "", "", "", "", "", "", "", "", "", "", "", "", "", 
  29.63, 1.1818618*^7, 74.228, 32.7, 8.001, 5.075, 10849.297, 2., 318.991, 
  8.52, 1.1, 65.8, 78.687, 2.3, 76.7, 0.74}, {"TUN", "Africa", "Tunisia", 
  "2020-06-14", 1096., 2., 1.286, 49., 0., 0., 92.735, 0.169, 0.109, 4.146, 
  0., 0., 0.89, "", "", "", "", "", "", "", "", "", "", "", "", "", "", "", 
  "", "", "", "", "", "", "", "", "", "", "", 29.63, 1.1818618*^7, 74.228, 
  32.7, 8.001, 5.075, 10849.297, 2., 318.991, 8.52, 1.1, 65.8, 78.687, 2.3, 
  76.7, 0.74}, {"TUN", "Africa", "Tunisia", "2020-06-15", 1110., 14., 3.286, 
  49., 0., 0., 93.92, 1.185, 0.278, 4.146, 0., 0., 0.93, "", "", "", "", "", 
  "", "", "", "", "", "", "", "", "", "", "", "", "", "", "", "", "", "", "", 
  "", "", 29.63, 1.1818618*^7, 74.228, 32.7, 8.001, 5.075, 10849.297, 2., 
  318.991, 8.52, 1.1, 65.8, 78.687, 2.3, 76.7, 0.74}, 
 {"TUN", "Africa", "Tunisia", "2020-06-16", 1125., 15., 5.429, 49., 0., 0., 
  95.189, 1.269, 0.459, 4.146, 0., 0., 0.97, "", "", "", "", "", "", "", "", 
  "", "", "", "", "", "", "", "", "", "", "", "", "", "", "", "", "", "", 
  29.63, 1.1818618*^7, 74.228, 32.7, 8.001, 5.075, 10849.297, 2., 318.991, 
  8.52, 1.1, 65.8, 78.687, 2.3, 76.7, 0.74}, {"TUN", "Africa", "Tunisia", 
  "2020-06-17", 1128., 3., 5.857, 50., 1., 0.143, 95.443, 0.254, 0.496, 
  4.231, 0.085, 0.012, 0.98, "", "", "", "", "", "", "", "", "", "", "", "", 
  "", "", "", "", "", "", "", "", "", "", "", "", "", "", 29.63, 
  1.1818618*^7, 74.228, 32.7, 8.001, 5.075, 10849.297, 2., 318.991, 8.52, 
  1.1, 65.8, 78.687, 2.3, 76.7, 0.74}, {"TUN", "Africa", "Tunisia", 
  "2020-06-18", 1132., 4., 6.429, 50., 0., 0.143, 95.781, 0.338, 0.544, 
  4.231, 0., 0.012, 0.98, "", "", "", "", "", "", "", "", "", "", "", "", "", 
  "", "", "", "", "", "", "", "", "", "", "", "", "", 29.63, 1.1818618*^7, 
  74.228, 32.7, 8.001, 5.075, 10849.297, 2., 318.991, 8.52, 1.1, 65.8, 
  78.687, 2.3, 76.7, 0.74}, {"TUN", "Africa", "Tunisia", "2020-06-19", 1146., 
  14., 7.571, 50., 0., 0.143, 96.966, 1.185, 0.641, 4.231, 0., 0.012, 0.99, 
  "", "", "", "", "", "", "", "", "", "", "", "", "", "", "", "", "", "", "", 
  "", "", "", "", "", "", "", 29.63, 1.1818618*^7, 74.228, 32.7, 8.001, 
  5.075, 10849.297, 2., 318.991, 8.52, 1.1, 65.8, 78.687, 2.3, 76.7, 0.74}, 
 {"TUN", "Africa", "Tunisia", "2020-06-20", 1156., 10., 8.857, 50., 0., 
  0.143, 97.812, 0.846, 0.749, 4.231, 0., 0.012, 0.98, "", "", "", "", "", 
  "", "", "", "", "", "", "", "", "", "", "", "", "", "", "", "", "", "", "", 
  "", "", 29.63, 1.1818618*^7, 74.228, 32.7, 8.001, 5.075, 10849.297, 2., 
  318.991, 8.52, 1.1, 65.8, 78.687, 2.3, 76.7, 0.74}, 
 {"TUN", "Africa", "Tunisia", "2020-06-21", 1157., 1., 8.714, 50., 0., 0.143, 
  97.896, 0.085, 0.737, 4.231, 0., 0.012, 0.97, "", "", "", "", "", "", "", 
  "", "", "", "", "", "", "", "", "", "", "", "", "", "", "", "", "", "", "", 
  29.63, 1.1818618*^7, 74.228, 32.7, 8.001, 5.075, 10849.297, 2., 318.991, 
  8.52, 1.1, 65.8, 78.687, 2.3, 76.7, 0.74}, {"TUN", "Africa", "Tunisia", 
  "2020-06-22", 1159., 2., 7., 50., 0., 0.143, 98.066, 0.169, 0.592, 4.231, 
  0., 0.012, 0.96, "", "", "", "", "", "", "", "", "", "", "", "", "", "", 
  "", "", "", "", "", "", "", "", "", "", "", "", 29.63, 1.1818618*^7, 
  74.228, 32.7, 8.001, 5.075, 10849.297, 2., 318.991, 8.52, 1.1, 65.8, 
  78.687, 2.3, 76.7, 0.74}, {"TUN", "Africa", "Tunisia", "2020-06-23", 1159., 
  0., 4.857, 50., 0., 0.143, 98.066, 0., 0.411, 4.231, 0., 0.012, 0.95, "", 
  "", "", "", "", "", "", "", "", "", "", "", "", "", "", "", "", "", "", "", 
  "", "", "", "", "", "", 29.63, 1.1818618*^7, 74.228, 32.7, 8.001, 5.075, 
  10849.297, 2., 318.991, 8.52, 1.1, 65.8, 78.687, 2.3, 76.7, 0.74}, 
 {"TUN", "Africa", "Tunisia", "2020-06-24", 1160., 1., 4.571, 50., 0., 0., 
  98.15, 0.085, 0.387, 4.231, 0., 0., 0.96, "", "", "", "", "", "", "", "", 
  "", "", "", "", "", "", "", "", "", "", "", "", "", "", "", "", "", "", 
  29.63, 1.1818618*^7, 74.228, 32.7, 8.001, 5.075, 10849.297, 2., 318.991, 
  8.52, 1.1, 65.8, 78.687, 2.3, 76.7, 0.74}, {"TUN", "Africa", "Tunisia", 
  "2020-06-25", 1162., 2., 4.286, 50., 0., 0., 98.319, 0.169, 0.363, 4.231, 
  0., 0., 0.98, "", "", "", "", "", "", "", "", "", "", "", "", "", "", "", 
  "", "", "", "", "", "", "", "", "", "", "", 29.63, 1.1818618*^7, 74.228, 
  32.7, 8.001, 5.075, 10849.297, 2., 318.991, 8.52, 1.1, 65.8, 78.687, 2.3, 
  76.7, 0.74}, {"TUN", "Africa", "Tunisia", "2020-06-26", 1164., 2., 2.571, 
  50., 0., 0., 98.489, 0.169, 0.218, 4.231, 0., 0., 0.99, "", "", "", "", "", 
  "", "", "", "", "", "", "", "", "", "", "", "", "", "", "", "", "", "", "", 
  "", "", 29.63, 1.1818618*^7, 74.228, 32.7, 8.001, 5.075, 10849.297, 2., 
  318.991, 8.52, 1.1, 65.8, 78.687, 2.3, 76.7, 0.74}, 
 {"TUN", "Africa", "Tunisia", "2020-06-27", 1168., 4., 1.714, 50., 0., 0., 
  98.827, 0.338, 0.145, 4.231, 0., 0., 1.02, "", "", "", "", "", "", "", "", 
  "", "", "", "", "", "", "", "", "", "", "", "", "", "", "", "", "", "", 
  26.85, 1.1818618*^7, 74.228, 32.7, 8.001, 5.075, 10849.297, 2., 318.991, 
  8.52, 1.1, 65.8, 78.687, 2.3, 76.7, 0.74}, {"TUN", "Africa", "Tunisia", 
  "2020-06-28", 1169., 1., 1.714, 50., 0., 0., 98.912, 0.085, 0.145, 4.231, 
  0., 0., 1.04, "", "", "", "", "", "", "", "", "", "", "", "", "", "", "", 
  "", "", "", "", "", "", "", "", "", "", "", 26.85, 1.1818618*^7, 74.228, 
  32.7, 8.001, 5.075, 10849.297, 2., 318.991, 8.52, 1.1, 65.8, 78.687, 2.3, 
  76.7, 0.74}, {"TUN", "Africa", "Tunisia", "2020-06-29", 1172., 3., 1.857, 
  50., 0., 0., 99.166, 0.254, 0.157, 4.231, 0., 0., 1.07, "", "", "", "", "", 
  "", "", "", "", "", "", "", "", "", "", "", "", "", "", "", "", "", "", "", 
  "", "", 26.85, 1.1818618*^7, 74.228, 32.7, 8.001, 5.075, 10849.297, 2., 
  318.991, 8.52, 1.1, 65.8, 78.687, 2.3, 76.7, 0.74}, 
 {"TUN", "Africa", "Tunisia", "2020-06-30", 1174., 2., 2.143, 50., 0., 0., 
  99.335, 0.169, 0.181, 4.231, 0., 0., 1.11, "", "", "", "", "", "", "", "", 
  "", "", "", "", "", "", "", "", "", "", "", "", "", "", "", "", "", "", 
  26.85, 1.1818618*^7, 74.228, 32.7, 8.001, 5.075, 10849.297, 2., 318.991, 
  8.52, 1.1, 65.8, 78.687, 2.3, 76.7, 0.74}, {"TUN", "Africa", "Tunisia", 
  "2020-07-01", 1175., 1., 2.143, 50., 0., 0., 99.419, 0.085, 0.181, 4.231, 
  0., 0., 1.14, "", "", "", "", "", "", "", "", "", "", "", "", "", "", "", 
  "", "", "", "", "", "", "", "", "", "", "", 26.85, 1.1818618*^7, 74.228, 
  32.7, 8.001, 5.075, 10849.297, 2., 318.991, 8.52, 1.1, 65.8, 78.687, 2.3, 
  76.7, 0.74}, {"TUN", "Africa", "Tunisia", "2020-07-02", 1178., 3., 2.286, 
  50., 0., 0., 99.673, 0.254, 0.193, 4.231, 0., 0., 1.19, "", "", "", "", "", 
  "", "", "", "", "", "", "", "", "", "", "", "", "", "", "", "", "", "", "", 
  "", "", 26.85, 1.1818618*^7, 74.228, 32.7, 8.001, 5.075, 10849.297, 2., 
  318.991, 8.52, 1.1, 65.8, 78.687, 2.3, 76.7, 0.74}, 
 {"TUN", "Africa", "Tunisia", "2020-07-03", 1181., 3., 2.429, 50., 0., 0., 
  99.927, 0.254, 0.205, 4.231, 0., 0., 1.24, "", "", "", "", "", "", "", "", 
  "", "", "", "", "", "", "", "", "", "", "", "", "", "", "", "", "", "", 
  26.85, 1.1818618*^7, 74.228, 32.7, 8.001, 5.075, 10849.297, 2., 318.991, 
  8.52, 1.1, 65.8, 78.687, 2.3, 76.7, 0.74}, {"TUN", "Africa", "Tunisia", 
  "2020-07-04", 1186., 5., 2.571, 50., 0., 0., 100.35, 0.423, 0.218, 4.231, 
  0., 0., 1.28, "", "", "", "", "", "", "", "", "", "", "", "", "", "", "", 
  "", "", "", "", "", "", "", "", "", "", "", 26.85, 1.1818618*^7, 74.228, 
  32.7, 8.001, 5.075, 10849.297, 2., 318.991, 8.52, 1.1, 65.8, 78.687, 2.3, 
  76.7, 0.74}, {"TUN", "Africa", "Tunisia", "2020-07-05", 1188., 2., 2.714, 
  50., 0., 0., 100.519, 0.169, 0.23, 4.231, 0., 0., 1.33, "", "", "", "", "", 
  "", "", "", "", "", "", "", "", "", "", "", "", "", "", "", "", "", "", "", 
  "", "", 26.85, 1.1818618*^7, 74.228, 32.7, 8.001, 5.075, 10849.297, 2., 
  318.991, 8.52, 1.1, 65.8, 78.687, 2.3, 76.7, 0.74}, 
 {"TUN", "Africa", "Tunisia", "2020-07-06", 1199., 11., 3.857, 50., 0., 0., 
  101.45, 0.931, 0.326, 4.231, 0., 0., 1.38, "", "", "", "", "", "", "", "", 
  "", "", "", "", "", "", "", "", "", "", "", "", "", "", "", "", "", "", 
  26.85, 1.1818618*^7, 74.228, 32.7, 8.001, 5.075, 10849.297, 2., 318.991, 
  8.52, 1.1, 65.8, 78.687, 2.3, 76.7, 0.74}, {"TUN", "Africa", "Tunisia", 
  "2020-07-07", 1205., 6., 4.429, 50., 0., 0., 101.958, 0.508, 0.375, 4.231, 
  0., 0., 1.41, "", "", "", "", "", "", "", "", "", "", "", "", "", "", "", 
  "", "", "", "", "", "", "", "", "", "", "", 26.85, 1.1818618*^7, 74.228, 
  32.7, 8.001, 5.075, 10849.297, 2., 318.991, 8.52, 1.1, 65.8, 78.687, 2.3, 
  76.7, 0.74}, {"TUN", "Africa", "Tunisia", "2020-07-08", 1221., 16., 6.571, 
  50., 0., 0., 103.312, 1.354, 0.556, 4.231, 0., 0., 1.43, "", "", "", "", 
  "", "", "", "", "", "", "", "", "", "", "", "", "", "", "", "", "", "", "", 
  "", "", "", 26.85, 1.1818618*^7, 74.228, 32.7, 8.001, 5.075, 10849.297, 2., 
  318.991, 8.52, 1.1, 65.8, 78.687, 2.3, 76.7, 0.74}, 
 {"TUN", "Africa", "Tunisia", "2020-07-09", 1231., 10., 7.571, 50., 0., 0., 
  104.158, 0.846, 0.641, 4.231, 0., 0., 1.43, "", "", "", "", "", "", "", "", 
  "", "", "", "", "", "", "", "", "", "", "", "", "", "", "", "", "", "", 
  26.85, 1.1818618*^7, 74.228, 32.7, 8.001, 5.075, 10849.297, 2., 318.991, 
  8.52, 1.1, 65.8, 78.687, 2.3, 76.7, 0.74}, {"TUN", "Africa", "Tunisia", 
  "2020-07-10", 1240., 9., 8.429, 50., 0., 0., 104.919, 0.762, 0.713, 4.231, 
  0., 0., 1.43, "", "", "", "", "", "", "", "", "", "", "", "", "", "", "", 
  "", "", "", "", "", "", "", "", "", "", "", 26.85, 1.1818618*^7, 74.228, 
  32.7, 8.001, 5.075, 10849.297, 2., 318.991, 8.52, 1.1, 65.8, 78.687, 2.3, 
  76.7, 0.74}, {"TUN", "Africa", "Tunisia", "2020-07-11", 1245., 5., 8.429, 
  50., 0., 0., 105.342, 0.423, 0.713, 4.231, 0., 0., 1.43, "", "", "", "", 
  "", "", "", "", "", "", "", "", "", "", "", "", "", "", "", "", "", "", "", 
  "", "", "", 26.85, 1.1818618*^7, 74.228, 32.7, 8.001, 5.075, 10849.297, 2., 
  318.991, 8.52, 1.1, 65.8, 78.687, 2.3, 76.7, 0.74}, 
 {"TUN", "Africa", "Tunisia", "2020-07-12", 1263., 18., 10.714, 50., 0., 0., 
  106.865, 1.523, 0.907, 4.231, 0., 0., 1.44, "", "", "", "", "", "", "", "", 
  "", "", "", "", "", "", "", "", "", "", "", "", "", "", "", "", "", "", 
  26.85, 1.1818618*^7, 74.228, 32.7, 8.001, 5.075, 10849.297, 2., 318.991, 
  8.52, 1.1, 65.8, 78.687, 2.3, 76.7, 0.74}, {"TUN", "Africa", "Tunisia", 
  "2020-07-13", 1302., 39., 14.714, 50., 0., 0., 110.165, 3.3, 1.245, 4.231, 
  0., 0., 1.44, "", "", "", "", "", "", "", "", "", "", "", "", "", "", "", 
  "", "", "", "", "", "", "", "", "", "", "", 26.85, 1.1818618*^7, 74.228, 
  32.7, 8.001, 5.075, 10849.297, 2., 318.991, 8.52, 1.1, 65.8, 78.687, 2.3, 
  76.7, 0.74}, {"TUN", "Africa", "Tunisia", "2020-07-14", 1306., 4., 14.429, 
  50., 0., 0., 110.504, 0.338, 1.221, 4.231, 0., 0., 1.4, "", "", "", "", "", 
  "", "", "", "", "", "", "", "", "", "", "", "", "", "", "", "", "", "", "", 
  "", "", 26.85, 1.1818618*^7, 74.228, 32.7, 8.001, 5.075, 10849.297, 2., 
  318.991, 8.52, 1.1, 65.8, 78.687, 2.3, 76.7, 0.74}, 
 {"TUN", "Africa", "Tunisia", "2020-07-15", 1319., 13., 14., 50., 0., 0., 
  111.604, 1.1, 1.185, 4.231, 0., 0., 1.38, "", "", "", "", "", "", "", "", 
  "", "", "", "", "", "", "", "", "", "", "", "", "", "", "", "", "", "", 
  26.85, 1.1818618*^7, 74.228, 32.7, 8.001, 5.075, 10849.297, 2., 318.991, 
  8.52, 1.1, 65.8, 78.687, 2.3, 76.7, 0.74}, {"TUN", "Africa", "Tunisia", 
  "2020-07-16", 1327., 8., 13.714, 50., 0., 0., 112.28, 0.677, 1.16, 4.231, 
  0., 0., 1.35, "", "", "", "", "", "", "", "", "", "", "", "", "", "", "", 
  "", "", "", "", "", "", "", "", "", "", "", 26.85, 1.1818618*^7, 74.228, 
  32.7, 8.001, 5.075, 10849.297, 2., 318.991, 8.52, 1.1, 65.8, 78.687, 2.3, 
  76.7, 0.74}, {"TUN", "Africa", "Tunisia", "2020-07-17", 1336., 9., 13.714, 
  50., 0., 0., 113.042, 0.762, 1.16, 4.231, 0., 0., 1.34, "", "", "", "", "", 
  "", "", "", "", "", "", "", "", "", "", "", "", "", "", "", "", "", "", "", 
  "", "", 26.85, 1.1818618*^7, 74.228, 32.7, 8.001, 5.075, 10849.297, 2., 
  318.991, 8.52, 1.1, 65.8, 78.687, 2.3, 76.7, 0.74}, 
 {"TUN", "Africa", "Tunisia", "2020-07-18", 1348., 12., 14.714, 50., 0., 0., 
  114.057, 1.015, 1.245, 4.231, 0., 0., 1.33, "", "", "", "", "", "", "", "", 
  "", "", "", "", "", "", "", "", "", "", "", "", "", "", "", "", "", "", 
  26.85, 1.1818618*^7, 74.228, 32.7, 8.001, 5.075, 10849.297, 2., 318.991, 
  8.52, 1.1, 65.8, 78.687, 2.3, 76.7, 0.74}, {"TUN", "Africa", "Tunisia", 
  "2020-07-19", 1374., 26., 15.857, 50., 0., 0., 116.257, 2.2, 1.342, 4.231, 
  0., 0., 1.32, "", "", "", "", "", "", "", "", "", "", "", "", "", "", "", 
  "", "", "", "", "", "", "", "", "", "", "", 26.85, 1.1818618*^7, 74.228, 
  32.7, 8.001, 5.075, 10849.297, 2., 318.991, 8.52, 1.1, 65.8, 78.687, 2.3, 
  76.7, 0.74}, {"TUN", "Africa", "Tunisia", "2020-07-20", 1381., 7., 11.286, 
  50., 0., 0., 116.85, 0.592, 0.955, 4.231, 0., 0., 1.3, "", "", "", "", "", 
  "", "", "", "", "", "", "", "", "", "", "", "", "", "", "", "", "", "", "", 
  "", "", 26.85, 1.1818618*^7, 74.228, 32.7, 8.001, 5.075, 10849.297, 2., 
  318.991, 8.52, 1.1, 65.8, 78.687, 2.3, 76.7, 0.74}, 
 {"TUN", "Africa", "Tunisia", "2020-07-21", 1389., 8., 11.857, 50., 0., 0., 
  117.526, 0.677, 1.003, 4.231, 0., 0., 1.29, "", "", "", "", "", "", "", "", 
  "", "", "", "", "", "", "", "", "", "", "", "", "", "", "", "", "", "", 
  26.85, 1.1818618*^7, 74.228, 32.7, 8.001, 5.075, 10849.297, 2., 318.991, 
  8.52, 1.1, 65.8, 78.687, 2.3, 76.7, 0.74}, {"TUN", "Africa", "Tunisia", 
  "2020-07-22", 1394., 5., 10.714, 50., 0., 0., 117.949, 0.423, 0.907, 4.231, 
  0., 0., 1.28, "", "", "", "", "", "", "", "", "", "", "", "", "", "", "", 
  "", "", "", "", "", "", "", "", "", "", "", 26.85, 1.1818618*^7, 74.228, 
  32.7, 8.001, 5.075, 10849.297, 2., 318.991, 8.52, 1.1, 65.8, 78.687, 2.3, 
  76.7, 0.74}, {"TUN", "Africa", "Tunisia", "2020-07-23", 1406., 12., 11.286, 
  50., 0., 0., 118.965, 1.015, 0.955, 4.231, 0., 0., 1.28, "", "", "", "", 
  "", "", "", "", "", "", "", "", "", "", "", "", "", "", "", "", "", "", "", 
  "", "", "", 26.85, 1.1818618*^7, 74.228, 32.7, 8.001, 5.075, 10849.297, 2., 
  318.991, 8.52, 1.1, 65.8, 78.687, 2.3, 76.7, 0.74}, 
 {"TUN", "Africa", "Tunisia", "2020-07-24", 1425., 19., 12.714, 50., 0., 0., 
  120.572, 1.608, 1.076, 4.231, 0., 0., 1.29, "", "", "", "", "", "", "", "", 
  "", "", "", "", "", "", "", "", "", "", "", "", "", "", "", "", "", "", 
  26.85, 1.1818618*^7, 74.228, 32.7, 8.001, 5.075, 10849.297, 2., 318.991, 
  8.52, 1.1, 65.8, 78.687, 2.3, 76.7, 0.74}, {"TUN", "Africa", "Tunisia", 
  "2020-07-25", 1443., 18., 13.571, 50., 0., 0., 122.095, 1.523, 1.148, 
  4.231, 0., 0., 1.29, "", "", "", "", "", "", "", "", "", "", "", "", "", 
  "", "", "", "", "", "", "", "", "", "", "", "", "", 26.85, 1.1818618*^7, 
  74.228, 32.7, 8.001, 5.075, 10849.297, 2., 318.991, 8.52, 1.1, 65.8, 
  78.687, 2.3, 76.7, 0.74}, {"TUN", "Africa", "Tunisia", "2020-07-26", 1452., 
  9., 11.143, 50., 0., 0., 122.857, 0.762, 0.943, 4.231, 0., 0., 1.29, "", 
  "", "", "", "", "", "", "", "", "", "", "", "", "", "", "", "", "", "", "", 
  "", "", "", "", "", "", 26.85, 1.1818618*^7, 74.228, 32.7, 8.001, 5.075, 
  10849.297, 2., 318.991, 8.52, 1.1, 65.8, 78.687, 2.3, 76.7, 0.74}, 
 {"TUN", "Africa", "Tunisia", "2020-07-27", 1455., 3., 10.571, 50., 0., 0., 
  123.111, 0.254, 0.894, 4.231, 0., 0., 1.29, "", "", "", "", "", "", "", "", 
  "", "", "", "", "", "", "", "", "", "", "", "", "", "", "", "", "", "", 
  26.85, 1.1818618*^7, 74.228, 32.7, 8.001, 5.075, 10849.297, 2., 318.991, 
  8.52, 1.1, 65.8, 78.687, 2.3, 76.7, 0.74}, {"TUN", "Africa", "Tunisia", 
  "2020-07-28", 1468., 13., 11.286, 50., 0., 0., 124.211, 1.1, 0.955, 4.231, 
  0., 0., 1.31, "", "", "", "", "", "", "", "", "", "", "", "", "", "", "", 
  "", "", "", "", "", "", "", "", "", "", "", 26.85, 1.1818618*^7, 74.228, 
  32.7, 8.001, 5.075, 10849.297, 2., 318.991, 8.52, 1.1, 65.8, 78.687, 2.3, 
  76.7, 0.74}, {"TUN", "Africa", "Tunisia", "2020-07-29", 1488., 20., 13.429, 
  50., 0., 0., 125.903, 1.692, 1.136, 4.231, 0., 0., 1.32, "", "", "", "", 
  "", "", "", "", "", "", "", "", "", "", "", "", "", "", "", "", "", "", "", 
  "", "", "", 26.85, 1.1818618*^7, 74.228, 32.7, 8.001, 5.075, 10849.297, 2., 
  318.991, 8.52, 1.1, 65.8, 78.687, 2.3, 76.7, 0.74}, 
 {"TUN", "Africa", "Tunisia", "2020-07-30", 1514., 26., 15.429, 50., 0., 0., 
  128.103, 2.2, 1.305, 4.231, 0., 0., 1.34, "", "", "", "", "", "", "", "", 
  "", "", "", "", "", "", "", "", "", "", "", "", "", "", "", "", "", "", 
  26.85, 1.1818618*^7, 74.228, 32.7, 8.001, 5.075, 10849.297, 2., 318.991, 
  8.52, 1.1, 65.8, 78.687, 2.3, 76.7, 0.74}, {"TUN", "Africa", "Tunisia", 
  "2020-07-31", 1535., 21., 15.714, 50., 0., 0., 129.88, 1.777, 1.33, 4.231, 
  0., 0., 1.34, "", "", "", "", "", "", "", "", "", "", "", "", "", "", "", 
  "", "", "", "", "", "", "", "", "", "", "", 26.85, 1.1818618*^7, 74.228, 
  32.7, 8.001, 5.075, 10849.297, 2., 318.991, 8.52, 1.1, 65.8, 78.687, 2.3, 
  76.7, 0.74}, {"TUN", "Africa", "Tunisia", "2020-08-01", 1552., 17., 15.571, 
  51., 1., 0.143, 131.318, 1.438, 1.318, 4.315, 0.085, 0.012, 1.34, "", "", 
  "", "", "", "", "", "", "", "", "", "", "", "", "", "", "", "", "", "", "", 
  "", "", "", "", "", 26.85, 1.1818618*^7, 74.228, 32.7, 8.001, 5.075, 
  10849.297, 2., 318.991, 8.52, 1.1, 65.8, 78.687, 2.3, 76.7, 0.74}, 
 {"TUN", "Africa", "Tunisia", "2020-08-02", 1561., 9., 15.571, 51., 0., 
  0.143, 132.08, 0.762, 1.318, 4.315, 0., 0.012, 1.35, "", "", "", "", "", 
  "", "", "", "", "", "", "", "", "", "", "", "", "", "", "", "", "", "", "", 
  "", "", 26.85, 1.1818618*^7, 74.228, 32.7, 8.001, 5.075, 10849.297, 2., 
  318.991, 8.52, 1.1, 65.8, 78.687, 2.3, 76.7, 0.74}, 
 {"TUN", "Africa", "Tunisia", "2020-08-03", 1565., 4., 15.714, 51., 0., 
  0.143, 132.418, 0.338, 1.33, 4.315, 0., 0.012, 1.36, "", "", "", "", "", 
  "", "", "", "", "", "", "", "", "", "", "", "", "", "", "", "", "", "", "", 
  "", "", 26.85, 1.1818618*^7, 74.228, 32.7, 8.001, 5.075, 10849.297, 2., 
  318.991, 8.52, 1.1, 65.8, 78.687, 2.3, 76.7, 0.74}, 
 {"TUN", "Africa", "Tunisia", "2020-08-04", 1584., 19., 16.571, 51., 0., 
  0.143, 134.026, 1.608, 1.402, 4.315, 0., 0.012, 1.39, "", "", "", "", "", 
  "", "", "", "", "", "", "", "", "", "", "", "", "", "", "", "", "", "", "", 
  "", "", 26.85, 1.1818618*^7, 74.228, 32.7, 8.001, 5.075, 10849.297, 2., 
  318.991, 8.52, 1.1, 65.8, 78.687, 2.3, 76.7, 0.74}, 
 {"TUN", "Africa", "Tunisia", "2020-08-05", 1601., 17., 16.143, 51., 0., 
  0.143, 135.464, 1.438, 1.366, 4.315, 0., 0.012, 1.41, "", "", "", "", "", 
  "", "", "", "", "", "", "", "", "", "", "", "", "", "", "", "", "", "", "", 
  "", "", 26.85, 1.1818618*^7, 74.228, 32.7, 8.001, 5.075, 10849.297, 2., 
  318.991, 8.52, 1.1, 65.8, 78.687, 2.3, 76.7, 0.74}, 
 {"TUN", "Africa", "Tunisia", "2020-08-06", 1642., 41., 18.286, 51., 0., 
  0.143, 138.933, 3.469, 1.547, 4.315, 0., 0.012, 1.43, "", "", "", "", "", 
  "", "", "", "", "", "", "", "", "", "", "", "", "", "", "", "", "", "", "", 
  "", "", 26.85, 1.1818618*^7, 74.228, 32.7, 8.001, 5.075, 10849.297, 2., 
  318.991, 8.52, 1.1, 65.8, 78.687, 2.3, 76.7, 0.74}, 
 {"TUN", "Africa", "Tunisia", "2020-08-07", 1656., 14., 17.286, 51., 0., 
  0.143, 140.118, 1.185, 1.463, 4.315, 0., 0.012, 1.45, "", "", "", "", "", 
  "", "", "", "", "", "", "", "", "", "", "", "", "", "", "", "", "", "", "", 
  "", "", 24.07, 1.1818618*^7, 74.228, 32.7, 8.001, 5.075, 10849.297, 2., 
  318.991, 8.52, 1.1, 65.8, 78.687, 2.3, 76.7, 0.74}, 
 {"TUN", "Africa", "Tunisia", "2020-08-08", 1678., 22., 18., 51., 0., 0., 
  141.979, 1.861, 1.523, 4.315, 0., 0., 1.47, "", "", "", "", "", "", "", "", 
  "", "", "", "", "", "", "", "", "", "", "", "", "", "", "", "", "", "", 
  24.07, 1.1818618*^7, 74.228, 32.7, 8.001, 5.075, 10849.297, 2., 318.991, 
  8.52, 1.1, 65.8, 78.687, 2.3, 76.7, 0.74}, {"TUN", "Africa", "Tunisia", 
  "2020-08-09", 1697., 19., 19.429, 51., 0., 0., 143.587, 1.608, 1.644, 
  4.315, 0., 0., 1.49, "", "", "", "", "", "", "", "", "", "", "", "", "", 
  "", "", "", "", "", "", "", "", "", "", "", "", "", 24.07, 1.1818618*^7, 
  74.228, 32.7, 8.001, 5.075, 10849.297, 2., 318.991, 8.52, 1.1, 65.8, 
  78.687, 2.3, 76.7, 0.74}, {"TUN", "Africa", "Tunisia", "2020-08-10", 1717., 
  20., 21.714, 51., 0., 0., 145.279, 1.692, 1.837, 4.315, 0., 0., 1.52, "", 
  "", "", "", "", "", "", "", "", "", "", "", "", "", "", "", "", "", "", "", 
  "", "", "", "", "", "", 24.07, 1.1818618*^7, 74.228, 32.7, 8.001, 5.075, 
  10849.297, 2., 318.991, 8.52, 1.1, 65.8, 78.687, 2.3, 76.7, 0.74}, 
 {"TUN", "Africa", "Tunisia", "2020-08-11", 1738., 21., 22., 52., 1., 0.143, 
  147.056, 1.777, 1.861, 4.4, 0.085, 0.012, 1.55, "", "", "", "", "", "", "", 
  "", "", "", "", "", "", "", "", "", "", "", "", "", "", "", "", "", "", "", 
  24.07, 1.1818618*^7, 74.228, 32.7, 8.001, 5.075, 10849.297, 2., 318.991, 
  8.52, 1.1, 65.8, 78.687, 2.3, 76.7, 0.74}, {"TUN", "Africa", "Tunisia", 
  "2020-08-12", 1780., 42., 25.571, 52., 0., 0.143, 150.61, 3.554, 2.164, 
  4.4, 0., 0.012, 1.58, "", "", "", "", "", "", "", "", "", "", "", "", "", 
  "", "", "", "", "", "", "", "", "", "", "", "", "", 24.07, 1.1818618*^7, 
  74.228, 32.7, 8.001, 5.075, 10849.297, 2., 318.991, 8.52, 1.1, 65.8, 
  78.687, 2.3, 76.7, 0.74}, {"TUN", "Africa", "Tunisia", "2020-08-13", 1847., 
  67., 29.286, 53., 1., 0.286, 156.279, 5.669, 2.478, 4.484, 0.085, 0.024, 
  1.61, "", "", "", "", "", "", "", "", "", "", "", "", "", "", "", "", "", 
  "", "", "", "", "", "", "", "", "", 24.07, 1.1818618*^7, 74.228, 32.7, 
  8.001, 5.075, 10849.297, 2., 318.991, 8.52, 1.1, 65.8, 78.687, 2.3, 76.7, 
  0.74}, {"TUN", "Africa", "Tunisia", "2020-08-14", 1903., 56., 35.286, 53., 
  0., 0.286, 161.017, 4.738, 2.986, 4.484, 0., 0.024, 1.62, "", "", "", "", 
  "", "", "", "", "", "", "", "", "", "", "", "", "", "", "", "", "", "", "", 
  "", "", "", 24.07, 1.1818618*^7, 74.228, 32.7, 8.001, 5.075, 10849.297, 2., 
  318.991, 8.52, 1.1, 65.8, 78.687, 2.3, 76.7, 0.74}, 
 {"TUN", "Africa", "Tunisia", "2020-08-15", 2023., 120., 49.286, 54., 1., 
  0.429, 171.171, 10.153, 4.17, 4.569, 0.085, 0.036, 1.63, "", "", "", "", 
  "", "", "", "", "", "", "", "", "", "", "", "", "", "", "", "", "", "", "", 
  "", "", "", 24.07, 1.1818618*^7, 74.228, 32.7, 8.001, 5.075, 10849.297, 2., 
  318.991, 8.52, 1.1, 65.8, 78.687, 2.3, 76.7, 0.74}, 
 {"TUN", "Africa", "Tunisia", "2020-08-16", 2107., 84., 58.571, 54., 0., 
  0.429, 178.278, 7.107, 4.956, 4.569, 0., 0.036, 1.62, "", "", "", "", "", 
  "", "", "", "", "", "", "", "", "", "", "", "", "", "", "", "", "", "", "", 
  "", "", 24.07, 1.1818618*^7, 74.228, 32.7, 8.001, 5.075, 10849.297, 2., 
  318.991, 8.52, 1.1, 65.8, 78.687, 2.3, 76.7, 0.74}, 
 {"TUN", "Africa", "Tunisia", "2020-08-17", 2185., 78., 66.857, 56., 2., 
  0.714, 184.878, 6.6, 5.657, 4.738, 0.169, 0.06, 1.61, "", "", "", "", "", 
  "", "", "", "", "", "", "", "", "", "", "", "", "", "", "", "", "", "", "", 
  "", "", 24.07, 1.1818618*^7, 74.228, 32.7, 8.001, 5.075, 10849.297, 2., 
  318.991, 8.52, 1.1, 65.8, 78.687, 2.3, 76.7, 0.74}, 
 {"TUN", "Africa", "Tunisia", "2020-08-18", 2314., 129., 82.286, 57., 1., 
  0.714, 195.793, 10.915, 6.962, 4.823, 0.085, 0.06, 1.6, "", "", "", "", "", 
  "", "", "", "", "", "", "", "", "", "", "", "", "", "", "", "", "", "", "", 
  "", "", 24.07, 1.1818618*^7, 74.228, 32.7, 8.001, 5.075, 10849.297, 2., 
  318.991, 8.52, 1.1, 65.8, 78.687, 2.3, 76.7, 0.74}, 
 {"TUN", "Africa", "Tunisia", "2020-08-19", 2427., 113., 92.429, 60., 3., 
  1.143, 205.354, 9.561, 7.821, 5.077, 0.254, 0.097, 1.57, "", "", "", "", 
  "", "", "", "", "", "", "", "", "", "", "", "", "", "", "", "", "", "", "", 
  "", "", "", 24.07, 1.1818618*^7, 74.228, 32.7, 8.001, 5.075, 10849.297, 2., 
  318.991, 8.52, 1.1, 65.8, 78.687, 2.3, 76.7, 0.74}, 
 {"TUN", "Africa", "Tunisia", "2020-08-20", 2543., 116., 99.429, 63., 3., 
  1.429, 215.169, 9.815, 8.413, 5.331, 0.254, 0.121, 1.55, "", "", "", "", 
  "", "", "", "", "", "", "", "", "", "", "", "", "", "", "", "", "", "", "", 
  "", "", "", 24.07, 1.1818618*^7, 74.228, 32.7, 8.001, 5.075, 10849.297, 2., 
  318.991, 8.52, 1.1, 65.8, 78.687, 2.3, 76.7, 0.74}, 
 {"TUN", "Africa", "Tunisia", "2020-08-21", 2607., 64., 100.571, 64., 1., 
  1.571, 220.584, 5.415, 8.51, 5.415, 0.085, 0.133, 1.53, "", "", "", "", "", 
  "", "", "", "", "", "", "", "", "", "", "", "", "", "", "", "", "", "", "", 
  "", "", 24.07, 1.1818618*^7, 74.228, 32.7, 8.001, 5.075, 10849.297, 2., 
  318.991, 8.52, 1.1, 65.8, 78.687, 2.3, 76.7, 0.74}, 
 {"TUN", "Africa", "Tunisia", "2020-08-22", 2738., 131., 102.143, 68., 4., 
  2., 231.668, 11.084, 8.643, 5.754, 0.338, 0.169, 1.51, "", "", "", "", "", 
  "", "", "", "", "", "", "", "", "", "", "", "", "", "", "", "", "", "", "", 
  "", "", 24.07, 1.1818618*^7, 74.228, 32.7, 8.001, 5.075, 10849.297, 2., 
  318.991, 8.52, 1.1, 65.8, 78.687, 2.3, 76.7, 0.74}, 
 {"TUN", "Africa", "Tunisia", "2020-08-23", 2818., 80., 101.571, 71., 3., 
  2.429, 238.437, 6.769, 8.594, 6.007, 0.254, 0.205, 1.5, "", "", "", "", "", 
  "", "", "", "", "", "", "", "", "", "", "", "", "", "", "", "", "", "", "", 
  "", "", 24.07, 1.1818618*^7, 74.228, 32.7, 8.001, 5.075, 10849.297, 2., 
  318.991, 8.52, 1.1, 65.8, 78.687, 2.3, 76.7, 0.74}, 
 {"TUN", "Africa", "Tunisia", "2020-08-24", 2893., 75., 101.143, 71., 0., 
  2.143, 244.783, 6.346, 8.558, 6.007, 0., 0.181, 1.49, "", "", "", "", "", 
  "", "", "", "", "", "", "", "", "", "", "", "", "", "", "", "", "", "", "", 
  "", "", 24.07, 1.1818618*^7, 74.228, 32.7, 8.001, 5.075, 10849.297, 2., 
  318.991, 8.52, 1.1, 65.8, 78.687, 2.3, 76.7, 0.74}, 
 {"TUN", "Africa", "Tunisia", "2020-08-25", 3069., 176., 107.857, 71., 0., 
  2., 259.675, 14.892, 9.126, 6.007, 0., 0.169, 1.49, "", "", "", "", "", "", 
  "", "", "", "", "", "", "", "", "", "", "", "", "", "", "", "", "", "", "", 
  "", 24.07, 1.1818618*^7, 74.228, 32.7, 8.001, 5.075, 10849.297, 2., 
  318.991, 8.52, 1.1, 65.8, 78.687, 2.3, 76.7, 0.74}, 
 {"TUN", "Africa", "Tunisia", "2020-08-26", 3206., 137., 111.286, 71., 0., 
  1.571, 271.267, 11.592, 9.416, 6.007, 0., 0.133, 1.47, "", "", "", "", "", 
  "", "", "", "", "", "", "", "", "", "", "", "", "", "", "", "", "", "", "", 
  "", "", 24.07, 1.1818618*^7, 74.228, 32.7, 8.001, 5.075, 10849.297, 2., 
  318.991, 8.52, 1.1, 65.8, 78.687, 2.3, 76.7, 0.74}, 
 {"TUN", "Africa", "Tunisia", "2020-08-27", 3323., 117., 111.429, 73., 2., 
  1.429, 281.167, 9.9, 9.428, 6.177, 0.169, 0.121, 1.46, "", "", "", "", "", 
  "", "", "", "", "", "", "", "", "", "", "", "", "", "", "", "", "", "", "", 
  "", "", 24.07, 1.1818618*^7, 74.228, 32.7, 8.001, 5.075, 10849.297, 2., 
  318.991, 8.52, 1.1, 65.8, 78.687, 2.3, 76.7, 0.74}, 
 {"TUN", "Africa", "Tunisia", "2020-08-28", 3461., 138., 122., 74., 1., 
  1.429, 292.843, 11.676, 10.323, 6.261, 0.085, 0.121, 1.45, "", "", "", "", 
  "", "", "", "", "", "", "", "", "", "", "", "", "", "", "", "", "", "", "", 
  "", "", "", 24.07, 1.1818618*^7, 74.228, 32.7, 8.001, 5.075, 10849.297, 2., 
  318.991, 8.52, 1.1, 65.8, 78.687, 2.3, 76.7, 0.74}, 
 {"TUN", "Africa", "Tunisia", "2020-08-29", 3572., 111., 119.143, 76., 2., 
  1.143, 302.235, 9.392, 10.081, 6.431, 0.169, 0.097, 1.44, "", "", "", "", 
  "", "", "", "", "", "", "", "", "", "", "", "", "", "", "", "", "", "", "", 
  "", "", "", 26.85, 1.1818618*^7, 74.228, 32.7, 8.001, 5.075, 10849.297, 2., 
  318.991, 8.52, 1.1, 65.8, 78.687, 2.3, 76.7, 0.74}, 
 {"TUN", "Africa", "Tunisia", "2020-08-30", 3685., 113., 123.857, 76., 0., 
  0.714, 311.796, 9.561, 10.48, 6.431, 0., 0.06, 1.44, "", "", "", "", "", 
  "", "", "", "", "", "", "", "", "", "", "", "", "", "", "", "", "", "", "", 
  "", "", 26.85, 1.1818618*^7, 74.228, 32.7, 8.001, 5.075, 10849.297, 2., 
  318.991, 8.52, 1.1, 65.8, 78.687, 2.3, 76.7, 0.74}, 
 {"TUN", "Africa", "Tunisia", "2020-08-31", 3803., 118., 130., 77., 1., 
  0.857, 321.78, 9.984, 11., 6.515, 0.085, 0.073, 1.45, "", "", "", "", "", 
  "", "", "", "", "", "", "", "", "", "", "", "", "", "", "", "", "", "", "", 
  "", "", 26.85, 1.1818618*^7, 74.228, 32.7, 8.001, 5.075, 10849.297, 2., 
  318.991, 8.52, 1.1, 65.8, 78.687, 2.3, 76.7, 0.74}, 
 {"TUN", "Africa", "Tunisia", "2020-09-01", 3963., 160., 127.714, 80., 3., 
  1.286, 335.318, 13.538, 10.806, 6.769, 0.254, 0.109, 1.45, "", "", "", "", 
  "", "", "", "", "", "", "", "", "", "", "", "", "", "", "", "", "", "", "", 
  "", "", "", 26.85, 1.1818618*^7, 74.228, 32.7, 8.001, 5.075, 10849.297, 2., 
  318.991, 8.52, 1.1, 65.8, 78.687, 2.3, 76.7, 0.74}, 
 {"TUN", "Africa", "Tunisia", "2020-09-02", 4196., 233., 141.429, 81., 1., 
  1.429, 355.033, 19.715, 11.967, 6.854, 0.085, 0.121, 1.46, "", "", "", "", 
  "", "", "", "", "", "", "", "", "", "", "", "", "", "", "", "", "", "", "", 
  "", "", "", 26.85, 1.1818618*^7, 74.228, 32.7, 8.001, 5.075, 10849.297, 2., 
  318.991, 8.52, 1.1, 65.8, 78.687, 2.3, 76.7, 0.74}, 
 {"TUN", "Africa", "Tunisia", "2020-09-03", 4394., 198., 153., 84., 3., 
  1.571, 371.786, 16.753, 12.946, 7.107, 0.254, 0.133, 1.45, "", "", "", "", 
  "", "", "", "", "", "", "", "", "", "", "", "", "", "", "", "", "", "", "", 
  "", "", "", 26.85, 1.1818618*^7, 74.228, 32.7, 8.001, 5.075, 10849.297, 2., 
  318.991, 8.52, 1.1, 65.8, 78.687, 2.3, 76.7, 0.74}, 
 {"TUN", "Africa", "Tunisia", "2020-09-04", 4542., 148., 154.429, 87., 3., 
  1.857, 384.309, 12.523, 13.067, 7.361, 0.254, 0.157, 1.46, "", "", "", "", 
  "", "", "", "", "", "", "", "", "", "", "", "", "", "", "", "", "", "", "", 
  "", "", "", 26.85, 1.1818618*^7, 74.228, 32.7, 8.001, 5.075, 10849.297, 2., 
  318.991, 8.52, 1.1, 65.8, 78.687, 2.3, 76.7, 0.74}, 
 {"TUN", "Africa", "Tunisia", "2020-09-05", 4776., 234., 172., 93., 6., 
  2.429, 404.108, 19.799, 14.553, 7.869, 0.508, 0.205, 1.46, "", "", "", "", 
  "", "", "", "", "", "", "", "", "", "", "", "", "", "", "", "", "", "", "", 
  "", "", "", 26.85, 1.1818618*^7, 74.228, 32.7, 8.001, 5.075, 10849.297, 2., 
  318.991, 8.52, 1.1, 65.8, 78.687, 2.3, 76.7, 0.74}, 
 {"TUN", "Africa", "Tunisia", "2020-09-06", 5041., 265., 193.714, 93., 0., 
  2.429, 426.53, 22.422, 16.391, 7.869, 0., 0.205, 1.46, "", "", "", "", "", 
  "", "", "", "", "", "", "", "", "", "", "", "", "", "", "", "", "", "", "", 
  "", "", 26.85, 1.1818618*^7, 74.228, 32.7, 8.001, 5.075, 10849.297, 2., 
  318.991, 8.52, 1.1, 65.8, 78.687, 2.3, 76.7, 0.74}, 
 {"TUN", "Africa", "Tunisia", "2020-09-07", 5124., 83., 188.714, 94., 1., 
  2.429, 433.553, 7.023, 15.968, 7.954, 0.085, 0.205, 1.47, "", "", "", "", 
  "", "", "", "", "", "", "", "", "", "", "", "", "", "", "", "", "", "", "", 
  "", "", "", 26.85, 1.1818618*^7, 74.228, 32.7, 8.001, 5.075, 10849.297, 2., 
  318.991, 8.52, 1.1, 65.8, 78.687, 2.3, 76.7, 0.74}, 
 {"TUN", "Africa", "Tunisia", "2020-09-08", 5417., 293., 207.714, 96., 2., 
  2.286, 458.345, 24.791, 17.575, 8.123, 0.169, 0.193, 1.48, "", "", "", "", 
  "", "", "", "", "", "", "", "", "", "", "", "", "", "", "", "", "", "", "", 
  "", "", "", 26.85, 1.1818618*^7, 74.228, 32.7, 8.001, 5.075, 10849.297, 2., 
  318.991, 8.52, 1.1, 65.8, 78.687, 2.3, 76.7, 0.74}, 
 {"TUN", "Africa", "Tunisia", "2020-09-09", 5417., 0., 174.429, 96., 0., 
  2.143, 458.345, 0., 14.759, 8.123, 0., 0.181, 1.48, "", "", "", "", "", "", 
  "", "", "", "", "", "", "", "", "", "", "", "", "", "", "", "", "", "", "", 
  "", 26.85, 1.1818618*^7, 74.228, 32.7, 8.001, 5.075, 10849.297, 2., 
  318.991, 8.52, 1.1, 65.8, 78.687, 2.3, 76.7, 0.74}, 
 {"TUN", "Africa", "Tunisia", "2020-09-10", 5882., 465., 212.571, 99., 3., 
  2.143, 497.689, 39.345, 17.986, 8.377, 0.254, 0.181, 1.5, "", "", "", "", 
  "", "", "", "", "", "", "", "", "", "", "", "", "", "", "", "", "", "", "", 
  "", "", "", 26.85, 1.1818618*^7, 74.228, 32.7, 8.001, 5.075, 10849.297, 2., 
  318.991, 8.52, 1.1, 65.8, 78.687, 2.3, 76.7, 0.74}, 
 {"TUN", "Africa", "Tunisia", "2020-09-11", 6259., 377., 245.286, 103., 4., 
  2.286, 529.588, 31.899, 20.754, 8.715, 0.338, 0.193, 1.51, "", "", "", "", 
  "", "", "", "", "", "", "", "", "", "", "", "", "", "", "", "", "", "", "", 
  "", "", "", 26.85, 1.1818618*^7, 74.228, 32.7, 8.001, 5.075, 10849.297, 2., 
  318.991, 8.52, 1.1, 65.8, 78.687, 2.3, 76.7, 0.74}, 
 {"TUN", "Africa", "Tunisia", "2020-09-12", 6635., 376., 265.571, 107., 4., 
  2., 561.402, 31.814, 22.471, 9.054, 0.338, 0.169, 1.51, "", "", "", "", "", 
  "", "", "", "", "", "", "", "", "", "", "", "", "", "", "", "", "", "", "", 
  "", "", 26.85, 1.1818618*^7, 74.228, 32.7, 8.001, 5.075, 10849.297, 2., 
  318.991, 8.52, 1.1, 65.8, 78.687, 2.3, 76.7, 0.74}, 
 {"TUN", "Africa", "Tunisia", "2020-09-13", 6635., 0., 227.714, 107., 0., 2., 
  561.402, 0., 19.267, 9.054, 0., 0.169, 1.51, "", "", "", "", "", "", "", 
  "", "", "", "", "", "", "", "", "", "", "", "", "", "", "", "", "", "", "", 
  26.85, 1.1818618*^7, 74.228, 32.7, 8.001, 5.075, 10849.297, 2., 318.991, 
  8.52, 1.1, 65.8, 78.687, 2.3, 76.7, 0.74}, {"TUN", "Africa", "Tunisia", 
  "2020-09-14", 7382., 747., 322.571, 117., 10., 3.286, 624.608, 63.205, 
  27.293, 9.9, 0.846, 0.278, 1.53, "", "", "", "", "", "", "", "", "", "", 
  "", "", "", "", "", "", "", "", "", "", "", "", "", "", "", "", 26.85, 
  1.1818618*^7, 74.228, 32.7, 8.001, 5.075, 10849.297, 2., 318.991, 8.52, 
  1.1, 65.8, 78.687, 2.3, 76.7, 0.74}, {"TUN", "Africa", "Tunisia", 
  "2020-09-15", 7623., 241., 315.143, 123., 6., 3.857, 644.999, 20.392, 
  26.665, 10.407, 0.508, 0.326, 1.52, "", "", "", "", "", "", "", "", "", "", 
  "", "", "", "", "", "", "", "", "", "", "", "", "", "", "", "", 23.15, 
  1.1818618*^7, 74.228, 32.7, 8.001, 5.075, 10849.297, 2., 318.991, 8.52, 
  1.1, 65.8, 78.687, 2.3, 76.7, 0.74}, {"TUN", "Africa", "Tunisia", 
  "2020-09-16", 8100., 477., 383.286, 129., 6., 4.714, 685.359, 40.36, 
  32.431, 10.915, 0.508, 0.399, 1.52, "", "", "", "", "", "", "", "", "", "", 
  "", "", "", "", "", "", "", "", "", "", "", "", "", "", "", "", 23.15, 
  1.1818618*^7, 74.228, 32.7, 8.001, 5.075, 10849.297, 2., 318.991, 8.52, 
  1.1, 65.8, 78.687, 2.3, 76.7, 0.74}, {"TUN", "Africa", "Tunisia", 
  "2020-09-17", 8570., 470., 384., 133., 4., 4.857, 725.127, 39.768, 32.491, 
  11.253, 0.338, 0.411, 1.52, "", "", "", "", "", "", "", "", "", "", "", "", 
  "", "", "", "", "", "", "", "", "", "", "", "", "", "", 23.15, 
  1.1818618*^7, 74.228, 32.7, 8.001, 5.075, 10849.297, 2., 318.991, 8.52, 
  1.1, 65.8, 78.687, 2.3, 76.7, 0.74}, {"TUN", "Africa", "Tunisia", 
  "2020-09-18", 8570., 0., 330.143, 133., 0., 4.286, 725.127, 0., 27.934, 
  11.253, 0., 0.363, 1.52, "", "", "", "", "", "", "", "", "", "", "", "", 
  "", "", "", "", "", "", "", "", "", "", "", "", "", "", 23.15, 
  1.1818618*^7, 74.228, 32.7, 8.001, 5.075, 10849.297, 2., 318.991, 8.52, 
  1.1, 65.8, 78.687, 2.3, 76.7, 0.74}, {"TUN", "Africa", "Tunisia", 
  "2020-09-19", 9110., 540., 353.571, 138., 5., 4.429, 770.818, 45.691, 
  29.916, 11.676, 0.423, 0.375, 1.54, "", "", "", "", "", "", "", "", "", "", 
  "", "", "", "", "", "", "", "", "", "", "", "", "", "", "", "", 23.15, 
  1.1818618*^7, 74.228, 32.7, 8.001, 5.075, 10849.297, 2., 318.991, 8.52, 
  1.1, 65.8, 78.687, 2.3, 76.7, 0.74}, {"TUN", "Africa", "Tunisia", 
  "2020-09-20", 10732., 1622., 585.286, 159., 21., 7.429, 908.059, 137.241, 
  49.522, 13.453, 1.777, 0.629, 1.55, "", "", "", "", "", "", "", "", "", "", 
  "", "", "", "", "", "", "", "", "", "", "", "", "", "", "", "", 23.15, 
  1.1818618*^7, 74.228, 32.7, 8.001, 5.075, 10849.297, 2., 318.991, 8.52, 
  1.1, 65.8, 78.687, 2.3, 76.7, 0.74}, {"TUN", "Africa", "Tunisia", 
  "2020-09-21", 11260., 528., 554., 164., 5., 6.714, 952.734, 44.675, 46.875, 
  13.876, 0.423, 0.568, 1.53, "", "", "", "", "", "", "", "", "", "", "", "", 
  "", "", "", "", "", "", "", "", "", "", "", "", "", "", 23.15, 
  1.1818618*^7, 74.228, 32.7, 8.001, 5.075, 10849.297, 2., 318.991, 8.52, 
  1.1, 65.8, 78.687, 2.3, 76.7, 0.74}, {"TUN", "Africa", "Tunisia", 
  "2020-09-22", 11260., 0., 519.571, 164., 0., 5.857, 952.734, 0., 43.962, 
  13.876, 0., 0.496, 1.51, "", "", "", "", "", "", "", "", "", "", "", "", 
  "", "", "", "", "", "", "", "", "", "", "", "", "", "", 23.15, 
  1.1818618*^7, 74.228, 32.7, 8.001, 5.075, 10849.297, 2., 318.991, 8.52, 
  1.1, 65.8, 78.687, 2.3, 76.7, 0.74}, {"TUN", "Africa", "Tunisia", 
  "2020-09-23", 12479., 1219., 625.571, 174., 10., 6.429, 1055.876, 103.142, 
  52.931, 14.723, 0.846, 0.544, 1.51, "", "", "", "", "", "", "", "", "", "", 
  "", "", "", "", "", "", "", "", "", "", "", "", "", "", "", "", 23.15, 
  1.1818618*^7, 74.228, 32.7, 8.001, 5.075, 10849.297, 2., 318.991, 8.52, 
  1.1, 65.8, 78.687, 2.3, 76.7, 0.74}, {"TUN", "Africa", "Tunisia", 
  "2020-09-24", 13305., 826., 676.429, 180., 6., 6.714, 1125.766, 69.89, 
  57.234, 15.23, 0.508, 0.568, 1.49, "", "", "", "", "", "", "", "", "", "", 
  "", "", "", "", "", "", "", "", "", "", "", "", "", "", "", "", 23.15, 
  1.1818618*^7, 74.228, 32.7, 8.001, 5.075, 10849.297, 2., 318.991, 8.52, 
  1.1, 65.8, 78.687, 2.3, 76.7, 0.74}, {"TUN", "Africa", "Tunisia", 
  "2020-09-25", 14392., 1087., 831.714, 191., 11., 8.286, 1217.74, 91.974, 
  70.373, 16.161, 0.931, 0.701, 1.48, "", "", "", "", "", "", "", "", "", "", 
  "", "", "", "", "", "", "", "", "", "", "", "", "", "", "", "", 23.15, 
  1.1818618*^7, 74.228, 32.7, 8.001, 5.075, 10849.297, 2., 318.991, 8.52, 
  1.1, 65.8, 78.687, 2.3, 76.7, 0.74}, {"TUN", "Africa", "Tunisia", 
  "2020-09-26", 14392., 0., 754.571, 191., 0., 7.571, 1217.74, 0., 63.846, 
  16.161, 0., 0.641, 1.45, "", "", "", "", "", "", "", "", "", "", "", "", 
  "", "", "", "", "", "", "", "", "", "", "", "", "", "", 23.15, 
  1.1818618*^7, 74.228, 32.7, 8.001, 5.075, 10849.297, 2., 318.991, 8.52, 
  1.1, 65.8, 78.687, 2.3, 76.7, 0.74}, {"TUN", "Africa", "Tunisia", 
  "2020-09-27", 16114., 1722., 768.857, 214., 23., 7.857, 1363.442, 145.702, 
  65.055, 18.107, 1.946, 0.665, 1.45, "", "", "", "", "", "", "", "", "", "", 
  "", "", "", "", "", "", "", "", "", "", "", "", "", "", "", "", 23.15, 
  1.1818618*^7, 74.228, 32.7, 8.001, 5.075, 10849.297, 2., 318.991, 8.52, 
  1.1, 65.8, 78.687, 2.3, 76.7, 0.74}, {"TUN", "Africa", "Tunisia", 
  "2020-09-28", 16114., 0., 693.429, 214., 0., 7.143, 1363.442, 0., 58.673, 
  18.107, 0., 0.604, 1.44, "", "", "", "", "", "", "", "", "", "", "", "", 
  "", "", "", "", "", "", "", "", "", "", "", "", "", "", 23.15, 
  1.1818618*^7, 74.228, 32.7, 8.001, 5.075, 10849.297, 2., 318.991, 8.52, 
  1.1, 65.8, 78.687, 2.3, 76.7, 0.74}, {"TUN", "Africa", "Tunisia", 
  "2020-09-29", 17405., 1291., 877.857, 246., 32., 11.714, 1472.676, 109.234, 
  74.277, 20.815, 2.708, 0.991, 1.43, "", "", "", "", "", "", "", "", "", "", 
  "", "", "", "", "", "", "", "", "", "", "", "", "", "", "", "", 23.15, 
  1.1818618*^7, 74.228, 32.7, 8.001, 5.075, 10849.297, 2., 318.991, 8.52, 
  1.1, 65.8, 78.687, 2.3, 76.7, 0.74}, {"TUN", "Africa", "Tunisia", 
  "2020-09-30", 18413., 1008., 847.714, 265., 19., 13., 1557.966, 85.289, 
  71.727, 22.422, 1.608, 1.1, 1.41, "", "", "", "", "", "", "", "", "", "", 
  "", "", "", "", "", "", "", "", "", "", "", "", "", "", "", "", 23.15, 
  1.1818618*^7, 74.228, 32.7, 8.001, 5.075, 10849.297, 2., 318.991, 8.52, 
  1.1, 65.8, 78.687, 2.3, 76.7, 0.74}, {"TUN", "Africa", "Tunisia", 
  "2020-10-01", 18413., 0., 729.714, 265., 0., 12.143, 1557.966, 0., 61.743, 
  22.422, 0., 1.027, 1.4, "", "", "", "", "", "", "", "", "", "", "", "", "", 
  "", "", "", "", "", "", "", "", "", "", "", "", "", 23.15, 1.1818618*^7, 
  74.228, 32.7, 8.001, 5.075, 10849.297, 2., 318.991, 8.52, 1.1, 65.8, 
  78.687, 2.3, 76.7, 0.74}, {"TUN", "Africa", "Tunisia", "2020-10-02", 
  19721., 1308., 761.286, 271., 6., 11.429, 1668.638, 110.673, 64.414, 22.93, 
  0.508, 0.967, 1.4, "", "", "", "", "", "", "", "", "", "", "", "", "", "", 
  "", "", "", "", "", "", "", "", "", "", "", "", 23.15, 1.1818618*^7, 
  74.228, 32.7, 8.001, 5.075, 10849.297, 2., 318.991, 8.52, 1.1, 65.8, 
  78.687, 2.3, 76.7, 0.74}, {"TUN", "Africa", "Tunisia", "2020-10-03", 
  20944., 1223., 936., 276., 5., 12.143, 1772.119, 103.481, 79.197, 23.353, 
  0.423, 1.027, 1.4, "", "", "", "", "", "", "", "", "", "", "", "", "", "", 
  "", "", "", "", "", "", "", "", "", "", "", "", 49.07, 1.1818618*^7, 
  74.228, 32.7, 8.001, 5.075, 10849.297, 2., 318.991, 8.52, 1.1, 65.8, 
  78.687, 2.3, 76.7, 0.74}, {"TUN", "Africa", "Tunisia", "2020-10-04", 
  22230., 1286., 873.714, 321., 45., 15.286, 1880.931, 108.811, 73.927, 
  27.161, 3.808, 1.293, 1.39, "", "", "", "", "", "", "", "", "", "", "", "", 
  "", "", "", "", "", "", "", "", "", "", "", "", "", "", 49.07, 
  1.1818618*^7, 74.228, 32.7, 8.001, 5.075, 10849.297, 2., 318.991, 8.52, 
  1.1, 65.8, 78.687, 2.3, 76.7, 0.74}, {"TUN", "Africa", "Tunisia", 
  "2020-10-05", 22230., 0., 873.714, 321., 0., 15.286, 1880.931, 0., 73.927, 
  27.161, 0., 1.293, 1.39, "", "", "", "", "", "", "", "", "", "", "", "", 
  "", "", "", "", "", "", "", "", "", "", "", "", "", "", 49.07, 
  1.1818618*^7, 74.228, 32.7, 8.001, 5.075, 10849.297, 2., 318.991, 8.52, 
  1.1, 65.8, 78.687, 2.3, 76.7, 0.74}, {"TUN", "Africa", "Tunisia", 
  "2020-10-06", 22230., 0., 689.286, 321., 0., 10.714, 1880.931, 0., 58.322, 
  27.161, 0., 0.907, 1.4, "", "", "", "", "", "", "", "", "", "", "", "", "", 
  "", "", "", "", "", "", "", "", "", "", "", "", "", 49.07, 1.1818618*^7, 
  74.228, 32.7, 8.001, 5.075, 10849.297, 2., 318.991, 8.52, 1.1, 65.8, 
  78.687, 2.3, 76.7, 0.74}, {"TUN", "Africa", "Tunisia", "2020-10-07", 
  24542., 2312., 875.571, 364., 43., 14.143, 2076.554, 195.624, 74.084, 
  30.799, 3.638, 1.197, 1.41, "", "", "", "", "", "", "", "", "", "", "", "", 
  "", "", "", "", "", "", "", "", "", "", "", "", "", "", 49.07, 
  1.1818618*^7, 74.228, 32.7, 8.001, 5.075, 10849.297, 2., 318.991, 8.52, 
  1.1, 65.8, 78.687, 2.3, 76.7, 0.74}, {"TUN", "Africa", "Tunisia", 
  "2020-10-08", 26899., 2357., 1212.286, 409., 45., 20.571, 2275.985, 
  199.431, 102.574, 34.606, 3.808, 1.741, 1.41, "", "", "", "", "", "", "", 
  "", "", "", "", "", "", "", "", "", "", "", "", "", "", "", "", "", "", "", 
  54.63, 1.1818618*^7, 74.228, 32.7, 8.001, 5.075, 10849.297, 2., 318.991, 
  8.52, 1.1, 65.8, 78.687, 2.3, 76.7, 0.74}, {"TUN", "Africa", "Tunisia", 
  "2020-10-09", 26899., 0., 1025.429, 409., 0., 19.714, 2275.985, 0., 86.764, 
  34.606, 0., 1.668, 1.4, "", "", "", "", "", "", "", "", "", "", "", "", "", 
  "", "", "", "", "", "", "", "", "", "", "", "", "", 54.63, 1.1818618*^7, 
  74.228, 32.7, 8.001, 5.075, 10849.297, 2., 318.991, 8.52, 1.1, 65.8, 
  78.687, 2.3, 76.7, 0.74}, {"TUN", "Africa", "Tunisia", "2020-10-10", 
  31259., 4360., 1473.571, 456., 47., 25.714, 2644.895, 368.909, 124.682, 
  38.583, 3.977, 2.176, 1.39, "", "", "", "", "", "", "", "", "", "", "", "", 
  "", "", "", "", "", "", "", "", "", "", "", "", "", "", 54.63, 
  1.1818618*^7, 74.228, 32.7, 8.001, 5.075, 10849.297, 2., 318.991, 8.52, 
  1.1, 65.8, 78.687, 2.3, 76.7, 0.74}, {"TUN", "Africa", "Tunisia", 
  "2020-10-11", 32556., 1297., 1475.143, 478., 22., 22.429, 2754.637, 
  109.742, 124.815, 40.445, 1.861, 1.898, 1.36, "", "", "", "", "", "", "", 
  "", "", "", "", "", "", "", "", "", "", "", "", "", "", "", "", "", "", "", 
  54.63, 1.1818618*^7, 74.228, 32.7, 8.001, 5.075, 10849.297, 2., 318.991, 
  8.52, 1.1, 65.8, 78.687, 2.3, 76.7, 0.74}, {"TUN", "Africa", "Tunisia", 
  "2020-10-12", 32556., 0., 1475.143, 478., 0., 22.429, 2754.637, 0., 
  124.815, 40.445, 0., 1.898, 1.34, "", "", "", "", "", "", "", "", "", "", 
  "", "", "", "", "", "", "", "", "", "", "", "", "", "", "", "", 54.63, 
  1.1818618*^7, 74.228, 32.7, 8.001, 5.075, 10849.297, 2., 318.991, 8.52, 
  1.1, 65.8, 78.687, 2.3, 76.7, 0.74}, {"TUN", "Africa", "Tunisia", 
  "2020-10-13", 32556., 0., 1475.143, 478., 0., 22.429, 2754.637, 0., 
  124.815, 40.445, 0., 1.898, 1.32, "", "", "", "", "", "", "", "", "", "", 
  "", "", "", "", "", "", "", "", "", "", "", "", "", "", "", "", 54.63, 
  1.1818618*^7, 74.228, 32.7, 8.001, 5.075, 10849.297, 2., 318.991, 8.52, 
  1.1, 65.8, 78.687, 2.3, 76.7, 0.74}, {"TUN", "Africa", "Tunisia", 
  "2020-10-14", 34790., 2234., 1464., 512., 34., 21.143, 2943.661, 189.024, 
  123.872, 43.321, 2.877, 1.789, 1.32, "", "", "", "", "", "", "", "", "", 
  "", "", "", "", "", "", "", "", "", "", "", "", "", "", "", "", "", 54.63, 
  1.1818618*^7, 74.228, 32.7, 8.001, 5.075, 10849.297, 2., 318.991, 8.52, 
  1.1, 65.8, 78.687, 2.3, 76.7, 0.74}, {"TUN", "Africa", "Tunisia", 
  "2020-10-15", 34790., 0., 1127.286, 512., 0., 14.714, 2943.661, 0., 95.382, 
  43.321, 0., 1.245, 1.31, "", "", "", "", "", "", "", "", "", "", "", "", 
  "", "", "", "", "", "", "", "", "", "", "", "", "", "", 54.63, 
  1.1818618*^7, 74.228, 32.7, 8.001, 5.075, 10849.297, 2., 318.991, 8.52, 
  1.1, 65.8, 78.687, 2.3, 76.7, 0.74}, {"TUN", "Africa", "Tunisia", 
  "2020-10-16", 34790., 0., 1127.286, 512., 0., 14.714, 2943.661, 0., 95.382, 
  43.321, 0., 1.245, 1.31, "", "", "", "", "", "", "", "", "", "", "", "", 
  "", "", "", "", "", "", "", "", "", "", "", "", "", "", 54.63, 
  1.1818618*^7, 74.228, 32.7, 8.001, 5.075, 10849.297, 2., 318.991, 8.52, 
  1.1, 65.8, 78.687, 2.3, 76.7, 0.74}, {"TUN", "Africa", "Tunisia", 
  "2020-10-17", 40542., 5752., 1326.143, 626., 114., 24.286, 3430.35, 486.69, 
  112.208, 52.967, 9.646, 2.055, 1.33, "", "", "", "", "", "", "", "", "", 
  "", "", "", "", "", "", "", "", "", "", "", "", "", "", "", "", "", 54.63, 
  1.1818618*^7, 74.228, 32.7, 8.001, 5.075, 10849.297, 2., 318.991, 8.52, 
  1.1, 65.8, 78.687, 2.3, 76.7, 0.74}, {"TUN", "Africa", "Tunisia", 
  "2020-10-18", 40542., 0., 1140.857, 626., 0., 21.143, 3430.35, 0., 96.531, 
  52.967, 0., 1.789, 1.3, "", "", "", "", "", "", "", "", "", "", "", "", "", 
  "", "", "", "", "", "", "", "", "", "", "", "", "", 54.63, 1.1818618*^7, 
  74.228, 32.7, 8.001, 5.075, 10849.297, 2., 318.991, 8.52, 1.1, 65.8, 
  78.687, 2.3, 76.7, 0.74}, {"TUN", "Africa", "Tunisia", "2020-10-19", 
  42727., 2185., 1453., 687., 61., 29.857, 3615.228, 184.878, 122.942, 
  58.129, 5.161, 2.526, 1.28, "", "", "", "", "", "", "", "", "", "", "", "", 
  "", "", "", "", "", "", "", "", "", "", "", "", "", "", 54.63, 
  1.1818618*^7, 74.228, 32.7, 8.001, 5.075, 10849.297, 2., 318.991, 8.52, 
  1.1, 65.8, 78.687, 2.3, 76.7, 0.74}, {"TUN", "Africa", "Tunisia", 
  "2020-10-20", 44450., 1723., 1699.143, 711., 24., 33.286, 3761.015, 
  145.787, 143.768, 60.159, 2.031, 2.816, 1.25, "", "", "", "", "", "", "", 
  "", "", "", "", "", "", "", "", "", "", "", "", "", "", "", "", "", "", "", 
  54.63, 1.1818618*^7, 74.228, 32.7, 8.001, 5.075, 10849.297, 2., 318.991, 
  8.52, 1.1, 65.8, 78.687, 2.3, 76.7, 0.74}, {"TUN", "Africa", "Tunisia", 
  "2020-10-21", 45892., 1442., 1586., 740., 29., 32.571, 3883.026, 122.011, 
  134.195, 62.613, 2.454, 2.756, 1.22, "", "", "", "", "", "", "", "", "", 
  "", "", "", "", "", "", "", "", "", "", "", "", "", "", "", "", "", 54.63, 
  1.1818618*^7, 74.228, 32.7, 8.001, 5.075, 10849.297, 2., 318.991, 8.52, 
  1.1, 65.8, 78.687, 2.3, 76.7, 0.74}, {"TUN", "Africa", "Tunisia", 
  "2020-10-22", 45892., 0., 1586., 740., 0., 32.571, 3883.026, 0., 134.195, 
  62.613, 0., 2.756, 1.2, "", "", "", "", "", "", "", "", "", "", "", "", "", 
  "", "", "", "", "", "", "", "", "", "", "", "", "", 54.63, 1.1818618*^7, 
  74.228, 32.7, 8.001, 5.075, 10849.297, 2., 318.991, 8.52, 1.1, 65.8, 
  78.687, 2.3, 76.7, 0.74}, {"TUN", "Africa", "Tunisia", "2020-10-23", 
  47214., 1322., 1774.857, 784., 44., 38.857, 3994.883, 111.857, 150.175, 
  66.336, 3.723, 3.288, 1.19, "", "", "", "", "", "", "", "", "", "", "", "", 
  "", "", "", "", "", "", "", "", "", "", "", "", "", "", 54.63, 
  1.1818618*^7, 74.228, 32.7, 8.001, 5.075, 10849.297, 2., 318.991, 8.52, 
  1.1, 65.8, 78.687, 2.3, 76.7, 0.74}, {"TUN", "Africa", "Tunisia", 
  "2020-10-24", 48799., 1585., 1179.571, 819., 35., 27.571, 4128.994, 134.11, 
  99.806, 69.297, 2.961, 2.333, 1.18, "", "", "", "", "", "", "", "", "", "", 
  "", "", "", "", "", "", "", "", "", "", "", "", "", "", "", "", 54.63, 
  1.1818618*^7, 74.228, 32.7, 8.001, 5.075, 10849.297, 2., 318.991, 8.52, 
  1.1, 65.8, 78.687, 2.3, 76.7, 0.74}, {"TUN", "Africa", "Tunisia", 
  "2020-10-25", 48799., 0., 1179.571, 819., 0., 27.571, 4128.994, 0., 99.806, 
  69.297, 0., 2.333, 1.17, "", "", "", "", "", "", "", "", "", "", "", "", 
  "", "", "", "", "", "", "", "", "", "", "", "", "", "", 54.63, 
  1.1818618*^7, 74.228, 32.7, 8.001, 5.075, 10849.297, 2., 318.991, 8.52, 
  1.1, 65.8, 78.687, 2.3, 76.7, 0.74}, {"TUN", "Africa", "Tunisia", 
  "2020-10-26", 52399., 3600., 1381.714, 983., 164., 42.286, 4433.598, 
  304.604, 116.91, 83.174, 13.876, 3.578, 1.18, "", "", "", "", "", "", "", 
  "", "", "", "", "", "", "", "", "", "", "", "", "", "", "", "", "", "", "", 
  54.63, 1.1818618*^7, 74.228, 32.7, 8.001, 5.075, 10849.297, 2., 318.991, 
  8.52, 1.1, 65.8, 78.687, 2.3, 76.7, 0.74}, {"TUN", "Africa", "Tunisia", 
  "2020-10-27", 52399., 0., 1135.571, 983., 0., 38.857, 4433.598, 0., 96.083, 
  83.174, 0., 3.288, 1.16, "", "", "", "", "", "", "", "", "", "", "", "", 
  "", "", "", "", "", "", "", "", "", "", "", "", "", "", 54.63, 
  1.1818618*^7, 74.228, 32.7, 8.001, 5.075, 10849.297, 2., 318.991, 8.52, 
  1.1, 65.8, 78.687, 2.3, 76.7, 0.74}, {"TUN", "Africa", "Tunisia", 
  "2020-10-28", 54278., 1879., 1198., 1153., 170., 59., 4592.584, 158.986, 
  101.365, 97.558, 14.384, 4.992, 1.15, "", "", "", "", "", "", "", "", "", 
  "", "", "", "", "", "", "", "", "", "", "", "", "", "", "", "", "", 75., 
  1.1818618*^7, 74.228, 32.7, 8.001, 5.075, 10849.297, 2., 318.991, 8.52, 
  1.1, 65.8, 78.687, 2.3, 76.7, 0.74}, {"TUN", "Africa", "Tunisia", 
  "2020-10-29", 54278., 0., 1198., 1153., 0., 59., 4592.584, 0., 101.365, 
  97.558, 0., 4.992, 1.15, "", "", "", "", "", "", "", "", "", "", "", "", 
  "", "", "", "", "", "", "", "", "", "", "", "", "", "", 75., 1.1818618*^7, 
  74.228, 32.7, 8.001, 5.075, 10849.297, 2., 318.991, 8.52, 1.1, 65.8, 
  78.687, 2.3, 76.7, 0.74}, {"TUN", "Africa", "Tunisia", "2020-10-30", 
  58029., 3751., 1545., 1253., 100., 67., 4909.965, 317.381, 130.726, 
  106.019, 8.461, 5.669, 1.15, "", "", "", "", "", "", "", "", "", "", "", 
  "", "", "", "", "", "", "", "", "", "", "", "", "", "", "", 75., 
  1.1818618*^7, 74.228, 32.7, 8.001, 5.075, 10849.297, 2., 318.991, 8.52, 
  1.1, 65.8, 78.687, 2.3, 76.7, 0.74}, {"TUN", "Africa", "Tunisia", 
  "2020-10-31", 59813., 1784., 1573.429, 1317., 64., 71.143, 5060.913, 
  150.948, 133.131, 111.434, 5.415, 6.02, 1.13, "", "", "", "", "", "", "", 
  "", "", "", "", "", "", "", "", "", "", "", "", "", "", "", "", "", "", "", 
  75., 1.1818618*^7, 74.228, 32.7, 8.001, 5.075, 10849.297, 2., 318.991, 
  8.52, 1.1, 65.8, 78.687, 2.3, 76.7, 0.74}, {"TUN", "Africa", "Tunisia", 
  "2020-11-01", 61115., 1302., 1759.429, 1348., 31., 75.571, 5171.078, 
  110.165, 148.869, 114.057, 2.623, 6.394, 1.12, "", "", "", "", "", "", "", 
  "", "", "", "", "", "", "", "", "", "", "", "", "", "", "", "", "", "", "", 
  75., 1.1818618*^7, 74.228, 32.7, 8.001, 5.075, 10849.297, 2., 318.991, 
  8.52, 1.1, 65.8, 78.687, 2.3, 76.7, 0.74}, {"TUN", "Africa", "Tunisia", 
  "2020-11-02", 61906., 791., 1358.143, 1381., 33., 56.857, 5238.007, 66.928, 
  114.916, 116.85, 2.792, 4.811, 1.1, "", "", "", "", "", "", "", "", "", "", 
  "", "", "", "", "", "", "", "", "", "", "", "", "", "", "", "", 75., 
  1.1818618*^7, 74.228, 32.7, 8.001, 5.075, 10849.297, 2., 318.991, 8.52, 
  1.1, 65.8, 78.687, 2.3, 76.7, 0.74}, {"TUN", "Africa", "Tunisia", 
  "2020-11-03", 63126., 1220., 1532.429, 1483., 102., 71.429, 5341.234, 
  103.227, 129.662, 125.48, 8.63, 6.044, 1.09, "", "", "", "", "", "", "", 
  "", "", "", "", "", "", "", "", "", "", "", "", "", "", "", "", "", "", "", 
  66.67, 1.1818618*^7, 74.228, 32.7, 8.001, 5.075, 10849.297, 2., 318.991, 
  8.52, 1.1, 65.8, 78.687, 2.3, 76.7, 0.74}, {"TUN", "Africa", "Tunisia", 
  "2020-11-04", 64363., 1237., 1440.714, 1512., 29., 51.286, 5445.899, 
  104.665, 121.902, 127.934, 2.454, 4.339, 1.08, "", "", "", "", "", "", "", 
  "", "", "", "", "", "", "", "", "", "", "", "", "", "", "", "", "", "", "", 
  66.67, 1.1818618*^7, 74.228, 32.7, 8.001, 5.075, 10849.297, 2., 318.991, 
  8.52, 1.1, 65.8, 78.687, 2.3, 76.7, 0.74}, {"TUN", "Africa", "Tunisia", 
  "2020-11-05", 66334., 1971., 1722.286, 1577., 65., 60.571, 5612.67, 
  166.771, 145.726, 133.434, 5.5, 5.125, 1.08, "", "", "", "", "", "", "", 
  "", "", "", "", "", "", "", "", "", "", "", "", "", "", "", "", "", "", "", 
  66.67, 1.1818618*^7, 74.228, 32.7, 8.001, 5.075, 10849.297, 2., 318.991, 
  8.52, 1.1, 65.8, 78.687, 2.3, 76.7, 0.74}, {"TUN", "Africa", "Tunisia", 
  "2020-11-06", 66334., 0., 1186.429, 1577., 0., 46.286, 5612.67, 0., 
  100.386, 133.434, 0., 3.916, 1.06, "", "", "", "", "", "", "", "", "", "", 
  "", "", "", "", "", "", "", "", "", "", "", "", "", "", "", "", 66.67, 
  1.1818618*^7, 74.228, 32.7, 8.001, 5.075, 10849.297, 2., 318.991, 8.52, 
  1.1, 65.8, 78.687, 2.3, 76.7, 0.74}, {"TUN", "Africa", "Tunisia", 
  "2020-11-07", 69543., 3209., 1390., 1794., 217., 68.143, 5884.191, 271.521, 
  117.611, 151.794, 18.361, 5.766, 1.06, "", "", "", "", "", "", "", "", "", 
  "", "", "", "", "", "", "", "", "", "", "", "", "", "", "", "", "", 66.67, 
  1.1818618*^7, 74.228, 32.7, 8.001, 5.075, 10849.297, 2., 318.991, 8.52, 
  1.1, 65.8, 78.687, 2.3, 76.7, 0.74}, {"TUN", "Africa", "Tunisia", 
  "2020-11-08", 71119., 1576., 1429.143, 1873., 79., 75., 6017.539, 133.349, 
  120.923, 158.479, 6.684, 6.346, 1.06, "", "", "", "", "", "", "", "", "", 
  "", "", "", "", "", "", "", "", "", "", "", "", "", "", "", "", "", 62.96, 
  1.1818618*^7, 74.228, 32.7, 8.001, 5.075, 10849.297, 2., 318.991, 8.52, 
  1.1, 65.8, 78.687, 2.3, 76.7, 0.74}, {"TUN", "Africa", "Tunisia", 
  "2020-11-09", 71569., 450., 1380.429, 1920., 47., 77., 6055.615, 38.076, 
  116.801, 162.456, 3.977, 6.515, 1.05, "", "", "", "", "", "", "", "", "", 
  "", "", "", "", "", "", "", "", "", "", "", "", "", "", "", "", "", 62.96, 
  1.1818618*^7, 74.228, 32.7, 8.001, 5.075, 10849.297, 2., 318.991, 8.52, 
  1.1, 65.8, 78.687, 2.3, 76.7, 0.74}, {"TUN", "Africa", "Tunisia", 
  "2020-11-10", 72993., 1424., 1409.571, 2006., 86., 74.714, 6176.103, 
  120.488, 119.267, 169.732, 7.277, 6.322, 1.04, "", "", "", "", "", "", "", 
  "", "", "", "", "", "", "", "", "", "", "", "", "", "", "", "", "", "", "", 
  62.96, 1.1818618*^7, 74.228, 32.7, 8.001, 5.075, 10849.297, 2., 318.991, 
  8.52, 1.1, 65.8, 78.687, 2.3, 76.7, 0.74}, {"TUN", "Africa", "Tunisia", 
  "2020-11-11", 74522., 1529., 1451.286, 2100., 94., 84., 6305.475, 129.372, 
  122.797, 177.686, 7.954, 7.107, 1.03, "", "", "", "", "", "", "", "", "", 
  "", "", "", "", "", "", "", "", "", "", "", "", "", "", "", "", "", 62.96, 
  1.1818618*^7, 74.228, 32.7, 8.001, 5.075, 10849.297, 2., 318.991, 8.52, 
  1.1, 65.8, 78.687, 2.3, 76.7, 0.74}, {"TUN", "Africa", "Tunisia", 
  "2020-11-12", 76106., 1584., 1396., 2151., 51., 82., 6439.501, 134.026, 
  118.119, 182.001, 4.315, 6.938, 1.03, "", "", "", "", "", "", "", "", "", 
  "", "", "", "", "", "", "", "", "", "", "", "", "", "", "", "", "", 62.96, 
  1.1818618*^7, 74.228, 32.7, 8.001, 5.075, 10849.297, 2., 318.991, 8.52, 
  1.1, 65.8, 78.687, 2.3, 76.7, 0.74}, {"TUN", "Africa", "Tunisia", 
  "2020-11-13", 77668., 1562., 1619.143, 2209., 58., 90.286, 6571.665, 
  132.164, 136.999, 186.908, 4.908, 7.639, 1.02, "", "", "", "", "", "", "", 
  "", "", "", "", "", "", "", "", "", "", "", "", "", "", "", "", "", "", "", 
  62.96, 1.1818618*^7, 74.228, 32.7, 8.001, 5.075, 10849.297, 2., 318.991, 
  8.52, 1.1, 65.8, 78.687, 2.3, 76.7, 0.74}, {"TUN", "Africa", "Tunisia", 
  "2020-11-14", 79339., 1671., 1399.429, 2279., 70., 69.286, 6713.052, 
  141.387, 118.409, 192.831, 5.923, 5.862, 1.01, "", "", "", "", "", "", "", 
  "", "", "", "", "", "", "", "", "", "", "", "", "", "", "", "", "", "", "", 
  62.96, 1.1818618*^7, 74.228, 32.7, 8.001, 5.075, 10849.297, 2., 318.991, 
  8.52, 1.1, 65.8, 78.687, 2.3, 76.7, 0.74}, {"TUN", "Africa", "Tunisia", 
  "2020-11-15", 80404., 1065., 1326.429, 2345., 66., 67.429, 6803.164, 
  90.112, 112.232, 198.416, 5.584, 5.705, 1., "", "", "", "", "", "", "", "", 
  "", "", "", "", "", "", "", "", "", "", "", "", "", "", "", "", "", "", 
  62.96, 1.1818618*^7, 74.228, 32.7, 8.001, 5.075, 10849.297, 2., 318.991, 
  8.52, 1.1, 65.8, 78.687, 2.3, 76.7, 0.74}, {"TUN", "Africa", "Tunisia", 
  "2020-11-16", 81003., 599., 1347.714, 2396., 51., 68., 6853.847, 50.683, 
  114.033, 202.731, 4.315, 5.754, 1., "", "", "", "", "", "", "", "", "", "", 
  "", "", "", "", "", "", "", "", "", "", "", "", "", "", "", "", 62.96, 
  1.1818618*^7, 74.228, 32.7, 8.001, 5.075, 10849.297, 2., 318.991, 8.52, 
  1.1, 65.8, 78.687, 2.3, 76.7, 0.74}, {"TUN", "Africa", "Tunisia", 
  "2020-11-17", 81723., 720., 1247.143, 2445., 49., 62.714, 6914.768, 60.921, 
  105.524, 206.877, 4.146, 5.306, 1., "", "", "", "", "", "", "", "", "", "", 
  "", "", "", "", "", "", "", "", "", "", "", "", "", "", "", "", 62.96, 
  1.1818618*^7, 74.228, 32.7, 8.001, 5.075, 10849.297, 2., 318.991, 8.52, 
  1.1, 65.8, 78.687, 2.3, 76.7, 0.74}, {"TUN", "Africa", "Tunisia", 
  "2020-11-18", 83772., 2049., 1321.429, 2541., 96., 63., 7088.138, 173.371, 
  111.809, 215., 8.123, 5.331, 1., "", "", "", "", "", "", "", "", "", "", 
  "", "", "", "", "", "", "", "", "", "", "", "", "", "", "", "", 62.96, 
  1.1818618*^7, 74.228, 32.7, 8.001, 5.075, 10849.297, 2., 318.991, 8.52, 
  1.1, 65.8, 78.687, 2.3, 76.7, 0.74}, {"TUN", "Africa", "Tunisia", 
  "2020-11-19", 83772., 0., 1095.143, 2541., 0., 55.714, 7088.138, 0., 
  92.663, 215., 0., 4.714, 0.99, "", "", "", "", "", "", "", "", "", "", "", 
  "", "", "", "", "", "", "", "", "", "", "", "", "", "", "", 62.96, 
  1.1818618*^7, 74.228, 32.7, 8.001, 5.075, 10849.297, 2., 318.991, 8.52, 
  1.1, 65.8, 78.687, 2.3, 76.7, 0.74}, {"TUN", "Africa", "Tunisia", 
  "2020-11-20", 86265., 2493., 1228.143, 2684., 143., 67.857, 7299.077, 
  210.938, 103.916, 227.099, 12.1, 5.742, 1., "", "", "", "", "", "", "", "", 
  "", "", "", "", "", "", "", "", "", "", "", "", "", "", "", "", "", "", 
  62.96, 1.1818618*^7, 74.228, 32.7, 8.001, 5.075, 10849.297, 2., 318.991, 
  8.52, 1.1, 65.8, 78.687, 2.3, 76.7, 0.74}, {"TUN", "Africa", "Tunisia", 
  "2020-11-21", 87471., 1206., 1161.714, 2752., 68., 67.571, 7401.119, 
  102.042, 98.295, 232.853, 5.754, 5.717, 0.99, "", "", "", "", "", "", "", 
  "", "", "", "", "", "", "", "", "", "", "", "", "", "", "", "", "", "", "", 
  62.96, 1.1818618*^7, 74.228, 32.7, 8.001, 5.075, 10849.297, 2., 318.991, 
  8.52, 1.1, 65.8, 78.687, 2.3, 76.7, 0.74}, {"TUN", "Africa", "Tunisia", 
  "2020-11-22", 88711., 1240., 1186.714, 2821., 69., 68., 7506.038, 104.919, 
  100.411, 238.691, 5.838, 5.754, 0.99, "", "", "", "", "", "", "", "", "", 
  "", "", "", "", "", "", "", "", "", "", "", "", "", "", "", "", "", 62.96, 
  1.1818618*^7, 74.228, 32.7, 8.001, 5.075, 10849.297, 2., 318.991, 8.52, 
  1.1, 65.8, 78.687, 2.3, 76.7, 0.74}, {"TUN", "Africa", "Tunisia", 
  "2020-11-23", 89196., 485., 1170.429, 2862., 41., 66.571, 7547.075, 41.037, 
  99.033, 242.16, 3.469, 5.633, 0.99, "", "", "", "", "", "", "", "", "", "", 
  "", "", "", "", "", "", "", "", "", "", "", "", "", "", "", "", 62.96, 
  1.1818618*^7, 74.228, 32.7, 8.001, 5.075, 10849.297, 2., 318.991, 8.52, 
  1.1, 65.8, 78.687, 2.3, 76.7, 0.74}, {"TUN", "Africa", "Tunisia", 
  "2020-11-24", 90213., 1017., 1212.857, 2935., 73., 70., 7633.126, 86.051, 
  102.623, 248.337, 6.177, 5.923, 0.99, "", "", "", "", "", "", "", "", "", 
  "", "", "", "", "", "", "", "", "", "", "", "", "", "", "", "", "", 62.96, 
  1.1818618*^7, 74.228, 32.7, 8.001, 5.075, 10849.297, 2., 318.991, 8.52, 
  1.1, 65.8, 78.687, 2.3, 76.7, 0.74}, {"TUN", "Africa", "Tunisia", 
  "2020-11-25", 91307., 1094., 1076.429, 2983., 48., 63.143, 7725.692, 
  92.566, 91.079, 252.398, 4.061, 5.343, 0.99, "", "", "", "", "", "", "", 
  "", "", "", "", "", "", "", "", "", "", "", "", "", "", "", "", "", "", "", 
  68.52, 1.1818618*^7, 74.228, 32.7, 8.001, 5.075, 10849.297, 2., 318.991, 
  8.52, 1.1, 65.8, 78.687, 2.3, 76.7, 0.74}, {"TUN", "Africa", "Tunisia", 
  "2020-11-26", 92475., 1168., 1243.286, 3034., 51., 70.429, 7824.519, 
  98.827, 105.197, 256.714, 4.315, 5.959, 1., "", "", "", "", "", "", "", "", 
  "", "", "", "", "", "", "", "", "", "", "", "", "", "", "", "", "", "", 
  68.52, 1.1818618*^7, 74.228, 32.7, 8.001, 5.075, 10849.297, 2., 318.991, 
  8.52, 1.1, 65.8, 78.687, 2.3, 76.7, 0.74}, {"TUN", "Africa", "Tunisia", 
  "2020-11-27", 93770., 1295., 1072.143, 3106., 72., 60.286, 7934.092, 
  109.573, 90.716, 262.806, 6.092, 5.101, 1., "", "", "", "", "", "", "", "", 
  "", "", "", "", "", "", "", "", "", "", "", "", "", "", "", "", "", "", 
  68.52, 1.1818618*^7, 74.228, 32.7, 8.001, 5.075, 10849.297, 2., 318.991, 
  8.52, 1.1, 65.8, 78.687, 2.3, 76.7, 0.74}, {"TUN", "Africa", "Tunisia", 
  "2020-11-28", 94980., 1210., 1072.714, 3153., 47., 57.286, 8036.473, 
  102.381, 90.765, 266.782, 3.977, 4.847, 1., "", "", "", "", "", "", "", "", 
  "", "", "", "", "", "", "", "", "", "", "", "", "", "", "", "", "", "", 
  68.52, 1.1818618*^7, 74.228, 32.7, 8.001, 5.075, 10849.297, 2., 318.991, 
  8.52, 1.1, 65.8, 78.687, 2.3, 76.7, 0.74}, {"TUN", "Africa", "Tunisia", 
  "2020-11-29", 96251., 1271., 1077.143, 3219., 66., 56.857, 8144.015, 
  107.542, 91.139, 272.367, 5.584, 4.811, 1.01, "", "", "", "", "", "", "", 
  "", "", "", "", "", "", "", "", "", "", "", "", "", "", "", "", "", "", "", 
  68.52, 1.1818618*^7, 74.228, 32.7, 8.001, 5.075, 10849.297, 2., 318.991, 
  8.52, 1.1, 65.8, 78.687, 2.3, 76.7, 0.74}, {"TUN", "Africa", "Tunisia", 
  "2020-11-30", 96769., 518., 1081.857, 3260., 41., 56.857, 8187.844, 43.829, 
  91.538, 275.836, 3.469, 4.811, 1.01, "", "", "", "", "", "", "", "", "", 
  "", "", "", "", "", "", "", "", "", "", "", "", "", "", "", "", "", 68.52, 
  1.1818618*^7, 74.228, 32.7, 8.001, 5.075, 10849.297, 2., 318.991, 8.52, 
  1.1, 65.8, 78.687, 2.3, 76.7, 0.74}, {"TUN", "Africa", "Tunisia", 
  "2020-12-01", 96769., 0., 936.571, 3260., 0., 46.429, 8187.844, 0., 79.245, 
  275.836, 0., 3.928, 1.02, "", "", "", "", "", "", "", "", "", "", "", "", 
  "", "", "", "", "", "", "", "", "", "", "", "", "", "", 68.52, 
  1.1818618*^7, 74.228, 32.7, 8.001, 5.075, 10849.297, 2., 318.991, 8.52, 
  1.1, 65.8, 78.687, 2.3, 76.7, 0.74}, {"TUN", "Africa", "Tunisia", 
  "2020-12-02", 99280., 2511., 1139., 3359., 99., 53.714, 8400.305, 212.461, 
  96.373, 284.213, 8.377, 4.545, 1.03, "", "", "", "", "", "", "", "", "", 
  "", "", "", "", "", "", "", "", "", "", "", "", "", "", "", "", "", 68.52, 
  1.1818618*^7, 74.228, 32.7, 8.001, 5.075, 10849.297, 2., 318.991, 8.52, 
  1.1, 65.8, 78.687, 2.3, 76.7, 0.74}, {"TUN", "Africa", "Tunisia", 
  "2020-12-03", 99280., 0., 972.143, 3359., 0., 46.429, 8400.305, 0., 82.255, 
  284.213, 0., 3.928, 1.03, "", "", "", "", "", "", "", "", "", "", "", "", 
  "", "", "", "", "", "", "", "", "", "", "", "", "", "", 68.52, 
  1.1818618*^7, 74.228, 32.7, 8.001, 5.075, 10849.297, 2., 318.991, 8.52, 
  1.1, 65.8, 78.687, 2.3, 76.7, 0.74}, {"TUN", "Africa", "Tunisia", 
  "2020-12-04", 101900., 2620., 1161.429, 3481., 122., 53.571, 8621.989, 
  221.684, 98.271, 294.535, 10.323, 4.533, 1.04, "", "", "", "", "", "", "", 
  "", "", "", "", "", "", "", "", "", "", "", "", "", "", "", "", "", "", "", 
  68.52, 1.1818618*^7, 74.228, 32.7, 8.001, 5.075, 10849.297, 2., 318.991, 
  8.52, 1.1, 65.8, 78.687, 2.3, 76.7, 0.74}, {"TUN", "Africa", "Tunisia", 
  "2020-12-05", 102991., 1091., 1144.429, 3526., 45., 53.286, 8714.301, 
  92.312, 96.833, 298.343, 3.808, 4.509, 1.04, "", "", "", "", "", "", "", 
  "", "", "", "", "", "", "", "", "", "", "", "", "", "", "", "", "", "", "", 
  68.52, 1.1818618*^7, 74.228, 32.7, 8.001, 5.075, 10849.297, 2., 318.991, 
  8.52, 1.1, 65.8, 78.687, 2.3, 76.7, 0.74}, {"TUN", "Africa", "Tunisia", 
  "2020-12-06", 104002., 1011., 1107.286, 3561., 35., 48.857, 8799.844, 
  85.543, 93.69, 301.304, 2.961, 4.134, 1.04, "", "", "", "", "", "", "", "", 
  "", "", "", "", "", "", "", "", "", "", "", "", "", "", "", "", "", "", 
  68.52, 1.1818618*^7, 74.228, 32.7, 8.001, 5.075, 10849.297, 2., 318.991, 
  8.52, 1.1, 65.8, 78.687, 2.3, 76.7, 0.74}, {"TUN", "Africa", "Tunisia", 
  "2020-12-07", 104329., 327., 1080., 3596., 35., 48., 8827.513, 27.668, 
  91.381, 304.266, 2.961, 4.061, 1.04, "", "", "", "", "", "", "", "", "", 
  "", "", "", "", "", "", "", "", "", "", "", "", "", "", "", "", "", 68.52, 
  1.1818618*^7, 74.228, 32.7, 8.001, 5.075, 10849.297, 2., 318.991, 8.52, 
  1.1, 65.8, 78.687, 2.3, 76.7, 0.74}, {"TUN", "Africa", "Tunisia", 
  "2020-12-08", 105445., 1116., 1239.429, 3668., 72., 58.286, 8921.94, 
  94.427, 104.871, 310.358, 6.092, 4.932, 1.05, "", "", "", "", "", "", "", 
  "", "", "", "", "", "", "", "", "", "", "", "", "", "", "", "", "", "", "", 
  68.52, 1.1818618*^7, 74.228, 32.7, 8.001, 5.075, 10849.297, 2., 318.991, 
  8.52, 1.1, 65.8, 78.687, 2.3, 76.7, 0.74}, {"TUN", "Africa", "Tunisia", 
  "2020-12-09", 106856., 1411., 1082.286, 3717., 49., 51.143, 9041.328, 
  119.388, 91.575, 314.504, 4.146, 4.327, 1.05, "", "", "", "", "", "", "", 
  "", "", "", "", "", "", "", "", "", "", "", "", "", "", "", "", "", "", "", 
  68.52, 1.1818618*^7, 74.228, 32.7, 8.001, 5.075, 10849.297, 2., 318.991, 
  8.52, 1.1, 65.8, 78.687, 2.3, 76.7, 0.74}, {"TUN", "Africa", "Tunisia", 
  "2020-12-10", 107814., 958., 1219.143, 3758., 41., 57., 9122.386, 81.059, 
  103.154, 317.973, 3.469, 4.823, 1.05, "", "", "", "", "", "", "", "", "", 
  "", "", "", "", "", "", "", "", "", "", "", "", "", "", "", "", "", 68.52, 
  1.1818618*^7, 74.228, 32.7, 8.001, 5.075, 10849.297, 2., 318.991, 8.52, 
  1.1, 65.8, 78.687, 2.3, 76.7, 0.74}, {"TUN", "Africa", "Tunisia", 
  "2020-12-11", 109104., 1290., 1029.143, 3801., 43., 45.714, 9231.536, 
  109.15, 87.078, 321.611, 3.638, 3.868, 1.06, "", "", "", "", "", "", "", 
  "", "", "", "", "", "", "", "", "", "", "", "", "", "", "", "", "", "", "", 
  68.52, 1.1818618*^7, 74.228, 32.7, 8.001, 5.075, 10849.297, 2., 318.991, 
  8.52, 1.1, 65.8, 78.687, 2.3, 76.7, 0.74}, {"TUN", "Africa", "Tunisia", 
  "2020-12-12", 110393., 1289., 1057.429, 3836., 35., 44.286, 9340.601, 
  109.065, 89.471, 324.573, 2.961, 3.747, 1.06, "", "", "", "", "", "", "", 
  "", "", "", "", "", "", "", "", "", "", "", "", "", "", "", "", "", "", "", 
  68.52, 1.1818618*^7, 74.228, 32.7, 8.001, 5.075, 10849.297, 2., 318.991, 
  8.52, 1.1, 65.8, 78.687, 2.3, 76.7, 0.74}, {"TUN", "Africa", "Tunisia", 
  "2020-12-13", 111361., 968., 1051.286, 3894., 58., 47.571, 9422.506, 
  81.905, 88.952, 329.48, 4.908, 4.025, 1.07, "", "", "", "", "", "", "", "", 
  "", "", "", "", "", "", "", "", "", "", "", "", "", "", "", "", "", "", 
  68.52, 1.1818618*^7, 74.228, 32.7, 8.001, 5.075, 10849.297, 2., 318.991, 
  8.52, 1.1, 65.8, 78.687, 2.3, 76.7, 0.74}, {"TUN", "Africa", "Tunisia", 
  "2020-12-14", 111361., 0., 1004.571, 3894., 0., 42.571, 9422.506, 0., 
  84.999, 329.48, 0., 3.602, 1.08, "", "", "", "", "", "", "", "", "", "", 
  "", "", "", "", "", "", "", "", "", "", "", "", "", "", "", "", 68.52, 
  1.1818618*^7, 74.228, 32.7, 8.001, 5.075, 10849.297, 2., 318.991, 8.52, 
  1.1, 65.8, 78.687, 2.3, 76.7, 0.74}, {"TUN", "Africa", "Tunisia", 
  "2020-12-15", 113241., 1880., 1113.714, 3956., 62., 41.143, 9581.577, 
  159.071, 94.234, 334.726, 5.246, 3.481, 1.09, "", "", "", "", "", "", "", 
  "", "", "", "", "", "", "", "", "", "", "", "", "", "", "", "", "", "", "", 
  68.52, 1.1818618*^7, 74.228, 32.7, 8.001, 5.075, 10849.297, 2., 318.991, 
  8.52, 1.1, 65.8, 78.687, 2.3, 76.7, 0.74}, {"TUN", "Africa", "Tunisia", 
  "2020-12-16", 114547., 1306., 1098.714, 3997., 41., 40., 9692.081, 110.504, 
  92.965, 338.195, 3.469, 3.384, 1.1, "", "", "", "", "", "", "", "", "", "", 
  "", "", "", "", "", "", "", "", "", "", "", "", "", "", "", "", 68.52, 
  1.1818618*^7, 74.228, 32.7, 8.001, 5.075, 10849.297, 2., 318.991, 8.52, 
  1.1, 65.8, 78.687, 2.3, 76.7, 0.74}, {"TUN", "Africa", "Tunisia", 
  "2020-12-17", 115966., 1419., 1164.571, 4032., 35., 39.143, 9812.146, 
  120.065, 98.537, 341.157, 2.961, 3.312, 1.11, "", "", "", "", "", "", "", 
  "", "", "", "", "", "", "", "", "", "", "", "", "", "", "", "", "", "", "", 
  68.52, 1.1818618*^7, 74.228, 32.7, 8.001, 5.075, 10849.297, 2., 318.991, 
  8.52, 1.1, 65.8, 78.687, 2.3, 76.7, 0.74}, {"TUN", "Africa", "Tunisia", 
  "2020-12-18", 117582., 1616., 1211.143, 4090., 58., 41.286, 9948.879, 
  136.733, 102.478, 346.064, 4.908, 3.493, 1.11, "", "", "", "", "", "", "", 
  "", "", "", "", "", "", "", "", "", "", "", "", "", "", "", "", "", "", "", 
  68.52, 1.1818618*^7, 74.228, 32.7, 8.001, 5.075, 10849.297, 2., 318.991, 
  8.52, 1.1, 65.8, 78.687, 2.3, 76.7, 0.74}, {"TUN", "Africa", "Tunisia", 
  "2020-12-19", 119151., 1569., 1251.143, 4126., 36., 41.429, 10081.636, 
  132.757, 105.862, 349.11, 3.046, 3.505, 1.11, "", "", "", "", "", "", "", 
  "", "", "", "", "", "", "", "", "", "", "", "", "", "", "", "", "", "", "", 
  68.52, 1.1818618*^7, 74.228, 32.7, 8.001, 5.075, 10849.297, 2., 318.991, 
  8.52, 1.1, 65.8, 78.687, 2.3, 76.7, 0.74}, {"TUN", "Africa", "Tunisia", 
  "2020-12-20", 120687., 1536., 1332.286, 4158., 32., 37.714, 10211.6, 
  129.964, 112.728, 351.818, 2.708, 3.191, 1.12, "", "", "", "", "", "", "", 
  "", "", "", "", "", "", "", "", "", "", "", "", "", "", "", "", "", "", "", 
  68.52, 1.1818618*^7, 74.228, 32.7, 8.001, 5.075, 10849.297, 2., 318.991, 
  8.52, 1.1, 65.8, 78.687, 2.3, 76.7, 0.74}, {"TUN", "Africa", "Tunisia", 
  "2020-12-21", 121718., 1031., 1479.571, 4199., 41., 43.571, 10298.835, 
  87.235, 125.19, 355.287, 3.469, 3.687, 1.12, "", "", "", "", "", "", "", 
  "", "", "", "", "", "", "", "", "", "", "", "", "", "", "", "", "", "", "", 
  71.3, 1.1818618*^7, 74.228, 32.7, 8.001, 5.075, 10849.297, 2., 318.991, 
  8.52, 1.1, 65.8, 78.687, 2.3, 76.7, 0.74}, {"TUN", "Africa", "Tunisia", 
  "2020-12-22", 123323., 1605., 1440.286, 4237., 38., 40.143, 10434.638, 
  135.803, 121.866, 358.502, 3.215, 3.397, 1.12, "", "", "", "", "", "", "", 
  "", "", "", "", "", "", "", "", "", "", "", "", "", "", "", "", "", "", "", 
  71.3, 1.1818618*^7, 74.228, 32.7, 8.001, 5.075, 10849.297, 2., 318.991, 
  8.52, 1.1, 65.8, 78.687, 2.3, 76.7, 0.74}, {"TUN", "Africa", "Tunisia", 
  "2020-12-23", 125000., 1677., 1493.286, 4275., 38., 39.714, 10576.533, 
  141.895, 126.35, 361.717, 3.215, 3.36, 1.12, "", "", "", "", "", "", "", 
  "", "", "", "", "", "", "", "", "", "", "", "", "", "", "", "", "", "", "", 
  71.3, 1.1818618*^7, 74.228, 32.7, 8.001, 5.075, 10849.297, 2., 318.991, 
  8.52, 1.1, 65.8, 78.687, 2.3, 76.7, 0.74}, {"TUN", "Africa", "Tunisia", 
  "2020-12-24", 126752., 1752., 1540.857, 4324., 49., 41.714, 10724.773, 
  148.241, 130.375, 365.863, 4.146, 3.53, 1.12, "", "", "", "", "", "", "", 
  "", "", "", "", "", "", "", "", "", "", "", "", "", "", "", "", "", "", "", 
  71.3, 1.1818618*^7, 74.228, 32.7, 8.001, 5.075, 10849.297, 2., 318.991, 
  8.52, 1.1, 65.8, 78.687, 2.3, 76.7, 0.74}, {"TUN", "Africa", "Tunisia", 
  "2020-12-25", 128578., 1826., 1570.857, 4385., 61., 42.143, 10879.275, 
  154.502, 132.914, 371.025, 5.161, 3.566, 1.12, "", "", "", "", "", "", "", 
  "", "", "", "", "", "", "", "", "", "", "", "", "", "", "", "", "", "", "", 
  71.3, 1.1818618*^7, 74.228, 32.7, 8.001, 5.075, 10849.297, 2., 318.991, 
  8.52, 1.1, 65.8, 78.687, 2.3, 76.7, 0.74}, {"TUN", "Africa", "Tunisia", 
  "2020-12-26", 130230., 1652., 1582.714, 4426., 41., 42.857, 11019.055, 
  139.779, 133.917, 374.494, 3.469, 3.626, 1.12, "", "", "", "", "", "", "", 
  "", "", "", "", "", "", "", "", "", "", "", "", "", "", "", "", "", "", "", 
  71.3, 1.1818618*^7, 74.228, 32.7, 8.001, 5.075, 10849.297, 2., 318.991, 
  8.52, 1.1, 65.8, 78.687, 2.3, 76.7, 0.74}, {"TUN", "Africa", "Tunisia", 
  "2020-12-27", 131592., 1362., 1557.857, 4466., 40., 44., 11134.297, 
  115.242, 131.814, 377.878, 3.384, 3.723, 1.12, "", "", "", "", "", "", "", 
  "", "", "", "", "", "", "", "", "", "", "", "", "", "", "", "", "", "", "", 
  71.3, 1.1818618*^7, 74.228, 32.7, 8.001, 5.075, 10849.297, 2., 318.991, 
  8.52, 1.1, 65.8, 78.687, 2.3, 76.7, 0.74}, {"TUN", "Africa", "Tunisia", 
  "2020-12-28", 133204., 1612., 1640.857, 4518., 52., 45.571, 11270.692, 
  136.395, 138.837, 382.278, 4.4, 3.856, 1.12, "", "", "", "", "", "", "", 
  "", "", "", "", "", "", "", "", "", "", "", "", "", "", "", "", "", "", "", 
  71.3, 1.1818618*^7, 74.228, 32.7, 8.001, 5.075, 10849.297, 2., 318.991, 
  8.52, 1.1, 65.8, 78.687, 2.3, 76.7, 0.74}, {"TUN", "Africa", "Tunisia", 
  "2020-12-29", 134802., 1598., 1639.857, 4570., 52., 47.571, 11405.902, 
  135.21, 138.752, 386.678, 4.4, 4.025, 1.12, "", "", "", "", "", "", "", "", 
  "", "", "", "", "", "", "", "", "", "", "", "", "", "", "", "", "", "", 
  71.3, 1.1818618*^7, 74.228, 32.7, 8.001, 5.075, 10849.297, 2., 318.991, 
  8.52, 1.1, 65.8, 78.687, 2.3, 76.7, 0.74}, {"TUN", "Africa", "Tunisia", 
  "2020-12-30", 137216., 2414., 1745.143, 4620., 50., 49.286, 11610.156, 
  204.254, 147.66, 390.909, 4.231, 4.17, 1.12, "", "", "", "", "", "", "", 
  "", "", "", "", "", "", "", "", "", "", "", "", "", "", "", "", "", "", "", 
  71.3, 1.1818618*^7, 74.228, 32.7, 8.001, 5.075, 10849.297, 2., 318.991, 
  8.52, 1.1, 65.8, 78.687, 2.3, 76.7, 0.74}, {"TUN", "Africa", "Tunisia", 
  "2020-12-31", 139140., 1924., 1769.714, 4676., 56., 50.286, 11772.95, 
  162.794, 149.74, 395.647, 4.738, 4.255, 1.12, "", "", "", "", "", "", "", 
  "", "", "", "", "", "", "", "", "", "", "", "", "", "", "", "", "", "", "", 
  71.3, 1.1818618*^7, 74.228, 32.7, 8.001, 5.075, 10849.297, 2., 318.991, 
  8.52, 1.1, 65.8, 78.687, 2.3, 76.7, 0.74}, {"TUN", "Africa", "Tunisia", 
  "2021-01-01", 140557., 1417., 1711.286, 4730., 54., 49.286, 11892.846, 
  119.896, 144.796, 400.216, 4.569, 4.17, 1.11, "", "", "", "", "", "", "", 
  "", "", "", "", "", "", "", "", "", "", "", "", "", "", "", "", "", "", "", 
  71.3, 1.1818618*^7, 74.228, 32.7, 8.001, 5.075, 10849.297, 2., 318.991, 
  8.52, 1.1, 65.8, 78.687, 2.3, 76.7, 0.74}, {"TUN", "Africa", "Tunisia", 
  "2021-01-02", 141979., 1422., 1678.429, 4765., 35., 48.429, 12013.164, 
  120.319, 142.016, 403.177, 2.961, 4.098, 1.12, "", "", "", "", "", "", "", 
  "", "", "", "", "", "", "", "", "", "", "", "", "", "", "", "", "", "", "", 
  71.3, 1.1818618*^7, 74.228, 32.7, 8.001, 5.075, 10849.297, 2., 318.991, 
  8.52, 1.1, 65.8, 78.687, 2.3, 76.7, 0.74}, {"TUN", "Africa", "Tunisia", 
  "2021-01-03", 143544., 1565., 1707.429, 4800., 35., 47.714, 12145.583, 
  132.418, 144.469, 406.139, 2.961, 4.037, 1.12, "", "", "", "", "", "", "", 
  "", "", "", "", "", "", "", "", "", "", "", "", "", "", "", "", "", "", "", 
  71.3, 1.1818618*^7, 74.228, 32.7, 8.001, 5.075, 10849.297, 2., 318.991, 
  8.52, 1.1, 65.8, 78.687, 2.3, 76.7, 0.74}, {"TUN", "Africa", "Tunisia", 
  "2021-01-04", 144796., 1252., 1656., 4862., 62., 49.143, 12251.517, 
  105.935, 140.118, 411.385, 5.246, 4.158, 1.13, "", "", "", "", "", "", "", 
  "", "", "", "", "", "", "", "", "", "", "", "", "", "", "", "", "", "", "", 
  71.3, 1.1818618*^7, 74.228, 32.7, 8.001, 5.075, 10849.297, 2., 318.991, 
  8.52, 1.1, 65.8, 78.687, 2.3, 76.7, 0.74}, {"TUN", "Africa", "Tunisia", 
  "2021-01-05", 147061., 2265., 1751.286, 4934., 72., 52., 12443.164, 
  191.647, 148.18, 417.477, 6.092, 4.4, 1.13, "", "", "", "", "", "", "", "", 
  "", "", "", "", "", "", "", "", "", "", "", "", "", "", "", "", "", "", 
  71.3, 1.1818618*^7, 74.228, 32.7, 8.001, 5.075, 10849.297, 2., 318.991, 
  8.52, 1.1, 65.8, 78.687, 2.3, 76.7, 0.74}, {"TUN", "Africa", "Tunisia", 
  "2021-01-06", 149881., 2820., 1809.286, 5004., 70., 54.857, 12681.77, 
  238.607, 153.088, 423.4, 5.923, 4.642, 1.13, "", "", "", "", "", "", "", 
  "", "", "", "", "", "", "", "", "", "", "", "", "", "", "", "", "", "", "", 
  71.3, 1.1818618*^7, 74.228, 32.7, 8.001, 5.075, 10849.297, 2., 318.991, 
  8.52, 1.1, 65.8, 78.687, 2.3, 76.7, 0.74}, {"TUN", "Africa", "Tunisia", 
  "2021-01-07", 152254., 2373., 1873.429, 5052., 48., 53.714, 12882.555, 
  200.785, 158.515, 427.461, 4.061, 4.545, 1.13, "", "", "", "", "", "", "", 
  "", "", "", "", "", "", "", "", "", "", "", "", "", "", "", "", "", "", "", 
  71.3, 1.1818618*^7, 74.228, 32.7, 8.001, 5.075, 10849.297, 2., 318.991, 
  8.52, 1.1, 65.8, 78.687, 2.3, 76.7, 0.74}, {"TUN", "Africa", "Tunisia", 
  "2021-01-08", 154903., 2649., 2049.429, 5108., 56., 54., 13106.693, 
  224.138, 173.407, 432.199, 4.738, 4.569, 1.13, "", "", "", "", "", "", "", 
  "", "", "", "", "", "", "", "", "", "", "", "", "", "", "", "", "", "", "", 
  71.3, 1.1818618*^7, 74.228, 32.7, 8.001, 5.075, 10849.297, 2., 318.991, 
  8.52, 1.1, 65.8, 78.687, 2.3, 76.7, 0.74}, {"TUN", "Africa", "Tunisia", 
  "2021-01-09", 157514., 2611., 2219.286, 5153., 45., 55.429, 13327.616, 
  220.923, 187.779, 436.007, 3.808, 4.69, 1.12, "", "", "", "", "", "", "", 
  "", "", "", "", "", "", "", "", "", "", "", "", "", "", "", "", "", "", "", 
  71.3, 1.1818618*^7, 74.228, 32.7, 8.001, 5.075, 10849.297, 2., 318.991, 
  8.52, 1.1, 65.8, 78.687, 2.3, 76.7, 0.74}, {"TUN", "Africa", "Tunisia", 
  "2021-01-10", 159276., 1762., 2247.429, 5215., 62., 59.286, 13476.703, 
  149.087, 190.16, 441.253, 5.246, 5.016, 1.12, "", "", "", "", "", "", "", 
  "", "", "", "", "", "", "", "", "", "", "", "", "", "", "", "", "", "", "", 
  71.3, 1.1818618*^7, 74.228, 32.7, 8.001, 5.075, 10849.297, 2., 318.991, 
  8.52, 1.1, 65.8, 78.687, 2.3, 76.7, 0.74}, {"TUN", "Africa", "Tunisia", 
  "2021-01-11", 162350., 3074., 2507.714, 5284., 69., 60.286, 13736.801, 
  260.098, 212.183, 447.091, 5.838, 5.101, 1.12, "", "", "", "", "", "", "", 
  "", "", "", "", "", "", "", "", "", "", "", "", "", "", "", "", "", "", "", 
  71.3, 1.1818618*^7, 74.228, 32.7, 8.001, 5.075, 10849.297, 2., 318.991, 
  8.52, 1.1, 65.8, 78.687, 2.3, 76.7, 0.74}, {"TUN", "Africa", "Tunisia", 
  "2021-01-12", 164936., 2586., 2553.571, 5343., 59., 58.429, 13955.608, 
  218.807, 216.063, 452.083, 4.992, 4.944, 1.1, "", "", "", "", "", "", "", 
  "", "", "", "", "", "", "", "", "", "", "", "", "", "", "", "", "", "", "", 
  71.3, 1.1818618*^7, 74.228, 32.7, 8.001, 5.075, 10849.297, 2., 318.991, 
  8.52, 1.1, 65.8, 78.687, 2.3, 76.7, 0.74}, {"TUN", "Africa", "Tunisia", 
  "2021-01-13", 168568., 3632., 2669.571, 5415., 72., 58.714, 14262.92, 
  307.312, 225.878, 458.175, 6.092, 4.968, 1.09, "", "", "", "", "", "", "", 
  "", "", "", "", "", "", "", "", "", "", "", "", "", "", "", "", "", "", "", 
  69.91, 1.1818618*^7, 74.228, 32.7, 8.001, 5.075, 10849.297, 2., 318.991, 
  8.52, 1.1, 65.8, 78.687, 2.3, 76.7, 0.74}, {"TUN", "Africa", "Tunisia", 
  "2021-01-14", 170895., 2327., 2663., 5478., 63., 60.857, 14459.812, 
  196.893, 225.322, 463.506, 5.331, 5.149, 1.08, "", "", "", "", "", "", "", 
  "", "", "", "", "", "", "", "", "", "", "", "", "", "", "", "", "", "", "", 
  69.91, 1.1818618*^7, 74.228, 32.7, 8.001, 5.075, 10849.297, 2., 318.991, 
  8.52, 1.1, 65.8, 78.687, 2.3, 76.7, 0.74}, {"TUN", "Africa", "Tunisia", 
  "2021-01-15", 175065., 4170., 2880.286, 5528., 50., 60., 14812.646, 
  352.833, 243.707, 467.737, 4.231, 5.077, 1.07, "", "", "", "", "", "", "", 
  "", "", "", "", "", "", "", "", "", "", "", "", "", "", "", "", "", "", "", 
  69.91, 1.1818618*^7, 74.228, 32.7, 8.001, 5.075, 10849.297, 2., 318.991, 
  8.52, 1.1, 65.8, 78.687, 2.3, 76.7, 0.74}, {"TUN", "Africa", "Tunisia", 
  "2021-01-16", 177231., 2166., 2816.714, 5616., 88., 66.143, 14995.916, 
  183.27, 238.329, 475.182, 7.446, 5.596, 1.05, "", "", "", "", "", "", "", 
  "", "", "", "", "", "", "", "", "", "", "", "", "", "", "", "", "", "", "", 
  69.91, 1.1818618*^7, 74.228, 32.7, 8.001, 5.075, 10849.297, 2., 318.991, 
  8.52, 1.1, 65.8, 78.687, 2.3, 76.7, 0.74}, {"TUN", "Africa", "Tunisia", 
  "2021-01-17", 180090., 2859., 2973.429, 5692., 76., 68.143, 15237.822, 
  241.906, 251.589, 481.613, 6.431, 5.766, 1.03, "", "", "", "", "", "", "", 
  "", "", "", "", "", "", "", "", "", "", "", "", "", "", "", "", "", "", "", 
  69.91, 1.1818618*^7, 74.228, 32.7, 8.001, 5.075, 10849.297, 2., 318.991, 
  8.52, 1.1, 65.8, 78.687, 2.3, 76.7, 0.74}, {"TUN", "Africa", "Tunisia", 
  "2021-01-18", 181885., 1795., 2790.714, 5750., 58., 66.571, 15389.701, 
  151.879, 236.129, 486.521, 4.908, 5.633, 1.02, "", "", "", "", "", "", "", 
  "", "", "", "", "", "", "", "", "", "", "", "", "", "", "", "", "", "", "", 
  72.22, 1.1818618*^7, 74.228, 32.7, 8.001, 5.075, 10849.297, 2., 318.991, 
  8.52, 1.1, 65.8, 78.687, 2.3, 76.7, 0.74}, {"TUN", "Africa", "Tunisia", 
  "2021-01-19", 184483., 2598., 2792.429, 5844., 94., 71.571, 15609.524, 
  219.823, 236.274, 494.474, 7.954, 6.056, 1., "", "", "", "", "", "", "", 
  "", "", "", "", "", "", "", "", "", "", "", "", "", "", "", "", "", "", "", 
  72.22, 1.1818618*^7, 74.228, 32.7, 8.001, 5.075, 10849.297, 2., 318.991, 
  8.52, 1.1, 65.8, 78.687, 2.3, 76.7, 0.74}, {"TUN", "Africa", "Tunisia", 
  "2021-01-20", 188373., 3890., 2829.286, 5921., 77., 72.286, 15938.666, 
  329.142, 239.392, 500.989, 6.515, 6.116, 0.98, "", "", "", "", "", "", "", 
  "", "", "", "", "", "", "", "", "", "", "", "", "", "", "", "", "", "", "", 
  72.22, 1.1818618*^7, 74.228, 32.7, 8.001, 5.075, 10849.297, 2., 318.991, 
  8.52, 1.1, 65.8, 78.687, 2.3, 76.7, 0.74}, {"TUN", "Africa", "Tunisia", 
  "2021-01-21", 190884., 2511., 2855.571, 5989., 68., 73., 16151.127, 
  212.461, 241.616, 506.743, 5.754, 6.177, 0.96, "", "", "", "", "", "", "", 
  "", "", "", "", "", "", "", "", "", "", "", "", "", "", "", "", "", "", "", 
  72.22, 1.1818618*^7, 74.228, 32.7, 8.001, 5.075, 10849.297, 2., 318.991, 
  8.52, 1.1, 65.8, 78.687, 2.3, 76.7, 0.74}, {"TUN", "Africa", "Tunisia", 
  "2021-01-22", 193273., 2389., 2601.143, 6092., 103., 80.571, 16353.266, 
  202.139, 220.089, 515.458, 8.715, 6.817, 0.95, "", "", "", "", "", "", "", 
  "", "", "", "", "", "", "", "", "", "", "", "", "", "", "", "", "", "", "", 
  72.22, 1.1818618*^7, 74.228, 32.7, 8.001, 5.075, 10849.297, 2., 318.991, 
  8.52, 1.1, 65.8, 78.687, 2.3, 76.7, 0.74}, {"TUN", "Africa", "Tunisia", 
  "2021-01-23", 195314., 2041., 2583.286, 6154., 62., 76.857, 16525.959, 
  172.694, 218.578, 520.704, 5.246, 6.503, 0.93, "", "", "", "", "", "", "", 
  "", "", "", "", "", "", "", "", "", "", "", "", "", "", "", "", "", "", "", 
  72.22, 1.1818618*^7, 74.228, 32.7, 8.001, 5.075, 10849.297, 2., 318.991, 
  8.52, 1.1, 65.8, 78.687, 2.3, 76.7, 0.74}, {"TUN", "Africa", "Tunisia", 
  "2021-01-24", 197373., 2059., 2469., 6234., 80., 77.429, 16700.176, 
  174.217, 208.908, 527.473, 6.769, 6.551, 0.91, "", "", "", "", "", "", "", 
  "", "", "", "", "", "", "", "", "", "", "", "", "", "", "", "", "", "", "", 
  72.22, 1.1818618*^7, 74.228, 32.7, 8.001, 5.075, 10849.297, 2., 318.991, 
  8.52, 1.1, 65.8, 78.687, 2.3, 76.7, 0.74}, {"TUN", "Africa", "Tunisia", 
  "2021-01-25", 198636., 1263., 2393., 6287., 53., 76.714, 16807.041, 
  106.865, 202.477, 531.957, 4.484, 6.491, 0.9, "", "", "", "", "", "", "", 
  "", "", "", "", "", "", "", "", "", "", "", "", "", "", "", "", "", "", "", 
  79.63, 1.1818618*^7, 74.228, 32.7, 8.001, 5.075, 10849.297, 2., 318.991, 
  8.52, 1.1, 65.8, 78.687, 2.3, 76.7, 0.74}, {"TUN", "Africa", "Tunisia", 
  "2021-01-26", 200662., 2026., 2311.286, 6370., 83., 75.143, 16978.466, 
  171.424, 195.563, 538.98, 7.023, 6.358, 0.88, "", "", "", "", "", "", "", 
  "", "", "", "", "", "", "", "", "", "", "", "", "", "", "", "", "", "", "", 
  79.63, 1.1818618*^7, 74.228, 32.7, 8.001, 5.075, 10849.297, 2., 318.991, 
  8.52, 1.1, 65.8, 78.687, 2.3, 76.7, 0.74}, {"TUN", "Africa", "Tunisia", 
  "2021-01-27", 202323., 1661., 1992.857, 6446., 76., 75., 17119.007, 
  140.541, 168.62, 545.411, 6.431, 6.346, 0.87, "", "", "", "", "", "", "", 
  "", "", "", "", "", "", "", "", "", "", "", "", "", "", "", "", "", "", "", 
  79.63, 1.1818618*^7, 74.228, 32.7, 8.001, 5.075, 10849.297, 2., 318.991, 
  8.52, 1.1, 65.8, 78.687, 2.3, 76.7, 0.74}, {"TUN", "Africa", "Tunisia", 
  "2021-01-28", 204351., 2028., 1923.857, 6508., 62., 74.143, 17290.6, 
  171.594, 162.782, 550.657, 5.246, 6.273, 0.86, "", "", "", "", "", "", "", 
  "", "", "", "", "", "", "", "", "", "", "", "", "", "", "", "", "", "", "", 
  79.63, 1.1818618*^7, 74.228, 32.7, 8.001, 5.075, 10849.297, 2., 318.991, 
  8.52, 1.1, 65.8, 78.687, 2.3, 76.7, 0.74}, {"TUN", "Africa", "Tunisia", 
  "2021-01-29", 206030., 1679., 1822.429, 6599., 91., 72.429, 17432.664, 
  142.064, 154.2, 558.356, 7.7, 6.128, 0.85, "", "", "", "", "", "", "", "", 
  "", "", "", "", "", "", "", "", "", "", "", "", "", "", "", "", "", "", 
  79.63, 1.1818618*^7, 74.228, 32.7, 8.001, 5.075, 10849.297, 2., 318.991, 
  8.52, 1.1, 65.8, 78.687, 2.3, 76.7, 0.74}, {"TUN", "Africa", "Tunisia", 
  "2021-01-30", 207468., 1438., 1736.286, 6680., 81., 75.143, 17554.337, 
  121.672, 146.911, 565.21, 6.854, 6.358, 0.84, "", "", "", "", "", "", "", 
  "", "", "", "", "", "", "", "", "", "", "", "", "", "", "", "", "", "", "", 
  79.63, 1.1818618*^7, 74.228, 32.7, 8.001, 5.075, 10849.297, 2., 318.991, 
  8.52, 1.1, 65.8, 78.687, 2.3, 76.7, 0.74}, {"TUN", "Africa", "Tunisia", 
  "2021-01-31", 208885., 1417., 1644.571, 6754., 74., 74.286, 17674.232, 
  119.896, 139.151, 571.471, 6.261, 6.285, 0.83, "", "", "", "", "", "", "", 
  "", "", "", "", "", "", "", "", "", "", "", "", "", "", "", "", "", "", "", 
  79.63, 1.1818618*^7, 74.228, 32.7, 8.001, 5.075, 10849.297, 2., 318.991, 
  8.52, 1.1, 65.8, 78.687, 2.3, 76.7, 0.74}, {"TUN", "Africa", "Tunisia", 
  "2021-02-01", 210045., 1160., 1629.857, 6802., 48., 73.571, 17772.383, 
  98.15, 137.906, 575.533, 4.061, 6.225, 0.82, "", "", "", "", "", "", "", 
  "", "", "", "", "", "", "", "", "", "", "", "", "", "", "", "", "", "", "", 
  79.63, 1.1818618*^7, 74.228, 32.7, 8.001, 5.075, 10849.297, 2., 318.991, 
  8.52, 1.1, 65.8, 78.687, 2.3, 76.7, 0.74}, {"TUN", "Africa", "Tunisia", 
  "2021-02-02", 211412., 1367., 1535.714, 6893., 91., 74.714, 17888.047, 
  115.665, 129.94, 583.232, 7.7, 6.322, 0.81, "", "", "", "", "", "", "", "", 
  "", "", "", "", "", "", "", "", "", "", "", "", "", "", "", "", "", "", 
  79.63, 1.1818618*^7, 74.228, 32.7, 8.001, 5.075, 10849.297, 2., 318.991, 
  8.52, 1.1, 65.8, 78.687, 2.3, 76.7, 0.74}, {"TUN", "Africa", "Tunisia", 
  "2021-02-03", 212679., 1267., 1479.429, 6980., 87., 76.286, 17995.251, 
  107.204, 125.178, 590.594, 7.361, 6.455, 0.81, "", "", "", "", "", "", "", 
  "", "", "", "", "", "", "", "", "", "", "", "", "", "", "", "", "", "", "", 
  79.63, 1.1818618*^7, 74.228, 32.7, 8.001, 5.075, 10849.297, 2., 318.991, 
  8.52, 1.1, 65.8, 78.687, 2.3, 76.7, 0.74}, {"TUN", "Africa", "Tunisia", 
  "2021-02-04", 213949., 1270., 1371.143, 7048., 68., 77.143, 18102.709, 
  107.458, 116.015, 596.347, 5.754, 6.527, 0.8, "", "", "", "", "", "", "", 
  "", "", "", "", "", "", "", "", "", "", "", "", "", "", "", "", "", "", "", 
  79.63, 1.1818618*^7, 74.228, 32.7, 8.001, 5.075, 10849.297, 2., 318.991, 
  8.52, 1.1, 65.8, 78.687, 2.3, 76.7, 0.74}, {"TUN", "Africa", "Tunisia", 
  "2021-02-05", 215112., 1163., 1297.429, 7099., 51., 71.429, 18201.113, 
  98.404, 109.778, 600.662, 4.315, 6.044, 0.8, "", "", "", "", "", "", "", 
  "", "", "", "", "", "", "", "", "", "", "", "", "", "", "", "", "", "", "", 
  79.63, 1.1818618*^7, 74.228, 32.7, 8.001, 5.075, 10849.297, 2., 318.991, 
  8.52, 1.1, 65.8, 78.687, 2.3, 76.7, 0.74}, {"TUN", "Africa", "Tunisia", 
  "2021-02-06", 216176., 1064., 1244., 7162., 63., 68.857, 18291.14, 90.027, 
  105.258, 605.993, 5.331, 5.826, 0.8, "", "", "", "", "", "", "", "", "", 
  "", "", "", "", "", "", "", "", "", "", "", "", "", "", "", "", "", 79.63, 
  1.1818618*^7, 74.228, 32.7, 8.001, 5.075, 10849.297, 2., 318.991, 8.52, 
  1.1, 65.8, 78.687, 2.3, 76.7, 0.74}, {"TUN", "Africa", "Tunisia", 
  "2021-02-07", 217086., 910., 1171.571, 7214., 52., 65.714, 18368.137, 
  76.997, 99.129, 610.393, 4.4, 5.56, 0.79, "", "", "", "", "", "", "", "", 
  "", "", "", "", "", "", "", "", "", "", "", "", "", "", "", "", "", "", 
  79.63, 1.1818618*^7, 74.228, 32.7, 8.001, 5.075, 10849.297, 2., 318.991, 
  8.52, 1.1, 65.8, 78.687, 2.3, 76.7, 0.74}, {"TUN", "Africa", "Tunisia", 
  "2021-02-08", 217753., 667., 1101.143, 7257., 43., 65., 18424.574, 56.436, 
  93.17, 614.031, 3.638, 5.5, 0.79, "", "", "", "", "", "", "", "", "", "", 
  "", "", "", "", "", "", "", "", "", "", "", "", "", "", "", "", 79.63, 
  1.1818618*^7, 74.228, 32.7, 8.001, 5.075, 10849.297, 2., 318.991, 8.52, 
  1.1, 65.8, 78.687, 2.3, 76.7, 0.74}, {"TUN", "Africa", "Tunisia", 
  "2021-02-09", 218564., 811., 1021.714, 7332., 75., 62.714, 18493.194, 
  68.621, 86.45, 620.377, 6.346, 5.306, 0.79, "", "", "", "", "", "", "", "", 
  "", "", "", "", "", "", "", "", "", "", "", "", "", "", "", "", "", "", 
  79.63, 1.1818618*^7, 74.228, 32.7, 8.001, 5.075, 10849.297, 2., 318.991, 
  8.52, 1.1, 65.8, 78.687, 2.3, 76.7, 0.74}, {"TUN", "Africa", "Tunisia", 
  "2021-02-10", 219650., 1086., 995.857, 7378., 46., 56.857, 18585.083, 
  91.889, 84.262, 624.269, 3.892, 4.811, 0.79, "", "", "", "", "", "", "", 
  "", "", "", "", "", "", "", "", "", "", "", "", "", "", "", "", "", "", "", 
  79.63, 1.1818618*^7, 74.228, 32.7, 8.001, 5.075, 10849.297, 2., 318.991, 
  8.52, 1.1, 65.8, 78.687, 2.3, 76.7, 0.74}, {"TUN", "Africa", "Tunisia", 
  "2021-02-11", 220478., 828., 932.714, 7429., 51., 54.429, 18655.142, 
  70.059, 78.919, 628.584, 4.315, 4.605, 0.8, "", "", "", "", "", "", "", "", 
  "", "", "", "", "", "", "", "", "", "", "", "", "", "", "", "", "", "", 
  79.63, 1.1818618*^7, 74.228, 32.7, 8.001, 5.075, 10849.297, 2., 318.991, 
  8.52, 1.1, 65.8, 78.687, 2.3, 76.7, 0.74}, {"TUN", "Africa", "Tunisia", 
  "2021-02-12", 221455., 977., 906.143, 7461., 32., 51.714, 18737.808, 
  82.666, 76.671, 631.292, 2.708, 4.376, 0.8, "", "", "", "", "", "", "", "", 
  "", "", "", "", "", "", "", "", "", "", "", "", "", "", "", "", "", "", 
  79.63, 1.1818618*^7, 74.228, 32.7, 8.001, 5.075, 10849.297, 2., 318.991, 
  8.52, 1.1, 65.8, 78.687, 2.3, 76.7, 0.74}, {"TUN", "Africa", "Tunisia", 
  "2021-02-13", 222504., 1049., 904., 7508., 47., 49.429, 18826.567, 88.758, 
  76.489, 635.269, 3.977, 4.182, 0.81, "", "", "", "", "", "", "", "", "", 
  "", "", "", "", "", "", "", "", "", "", "", "", "", "", "", "", "", 79.63, 
  1.1818618*^7, 74.228, 32.7, 8.001, 5.075, 10849.297, 2., 318.991, 8.52, 
  1.1, 65.8, 78.687, 2.3, 76.7, 0.74}, {"TUN", "Africa", "Tunisia", 
  "2021-02-14", 223244., 740., 879.714, 7544., 36., 47.143, 18889.18, 62.613, 
  74.435, 638.315, 3.046, 3.989, 0.81, "", "", "", "", "", "", "", "", "", 
  "", "", "", "", "", "", "", "", "", "", "", "", "", "", "", "", "", 79.63, 
  1.1818618*^7, 74.228, 32.7, 8.001, 5.075, 10849.297, 2., 318.991, 8.52, 
  1.1, 65.8, 78.687, 2.3, 76.7, 0.74}, {"TUN", "Africa", "Tunisia", 
  "2021-02-15", 223549., 305., 828., 7575., 31., 45.429, 18914.987, 25.807, 
  70.059, 640.938, 2.623, 3.844, 0.81, "", "", "", "", "", "", "", "", "", 
  "", "", "", "", "", "", "", "", "", "", "", "", "", "", "", "", "", 79.63, 
  1.1818618*^7, 74.228, 32.7, 8.001, 5.075, 10849.297, 2., 318.991, 8.52, 
  1.1, 65.8, 78.687, 2.3, 76.7, 0.74}, {"TUN", "Africa", "Tunisia", 
  "2021-02-16", 224329., 780., 823.571, 7617., 42., 40.714, 18980.984, 
  65.998, 69.684, 644.492, 3.554, 3.445, 0.82, "", "", "", "", "", "", "", 
  "", "", "", "", "", "", "", "", "", "", "", "", "", "", "", "", "", "", "", 
  79.63, 1.1818618*^7, 74.228, 32.7, 8.001, 5.075, 10849.297, 2., 318.991, 
  8.52, 1.1, 65.8, 78.687, 2.3, 76.7, 0.74}, {"TUN", "Africa", "Tunisia", 
  "2021-02-17", 225116., 787., 780.857, 7651., 34., 39., 19047.574, 66.59, 
  66.07, 647.368, 2.877, 3.3, 0.82, "", "", "", "", "", "", "", "", "", "", 
  "", "", "", "", "", "", "", "", "", "", "", "", "", "", "", "", 79.63, 
  1.1818618*^7, 74.228, 32.7, 8.001, 5.075, 10849.297, 2., 318.991, 8.52, 
  1.1, 65.8, 78.687, 2.3, 76.7, 0.74}, {"TUN", "Africa", "Tunisia", 
  "2021-02-18", 226015., 899., 791., 7684., 33., 36.429, 19123.64, 76.066, 
  66.928, 650.161, 2.792, 3.082, 0.83, "", "", "", "", "", "", "", "", "", 
  "", "", "", "", "", "", "", "", "", "", "", "", "", "", "", "", "", 79.63, 
  1.1818618*^7, 74.228, 32.7, 8.001, 5.075, 10849.297, 2., 318.991, 8.52, 
  1.1, 65.8, 78.687, 2.3, 76.7, 0.74}, {"TUN", "Africa", "Tunisia", 
  "2021-02-19", 226740., 725., 755., 7719., 35., 36.857, 19184.984, 61.344, 
  63.882, 653.122, 2.961, 3.119, 0.84, "", "", "", "", "", "", "", "", "", 
  "", "", "", "", "", "", "", "", "", "", "", "", "", "", "", "", "", 79.63, 
  1.1818618*^7, 74.228, 32.7, 8.001, 5.075, 10849.297, 2., 318.991, 8.52, 
  1.1, 65.8, 78.687, 2.3, 76.7, 0.74}, {"TUN", "Africa", "Tunisia", 
  "2021-02-20", 227643., 903., 734.143, 7755., 36., 35.286, 19261.389, 
  76.405, 62.117, 656.168, 3.046, 2.986, 0.85, "", "", "", "", "", "", "", 
  "", "", "", "", "", "", "", "", "", "", "", "", "", "", "", "", "", "", "", 
  79.63, 1.1818618*^7, 74.228, 32.7, 8.001, 5.075, 10849.297, 2., 318.991, 
  8.52, 1.1, 65.8, 78.687, 2.3, 76.7, 0.74}, {"TUN", "Africa", "Tunisia", 
  "2021-02-21", 228362., 719., 731.143, 7793., 38., 35.571, 19322.225, 
  60.836, 61.864, 659.383, 3.215, 3.01, 0.85, "", "", "", "", "", "", "", "", 
  "", "", "", "", "", "", "", "", "", "", "", "", "", "", "", "", "", "", 
  79.63, 1.1818618*^7, 74.228, 32.7, 8.001, 5.075, 10849.297, 2., 318.991, 
  8.52, 1.1, 65.8, 78.687, 2.3, 76.7, 0.74}, {"TUN", "Africa", "Tunisia", 
  "2021-02-22", 228937., 575., 769.714, 7811., 18., 33.714, 19370.877, 
  48.652, 65.127, 660.906, 1.523, 2.853, 0.86, "", "", "", "", "", "", "", 
  "", "", "", "", "", "", "", "", "", "", "", "", "", "", "", "", "", "", "", 
  79.63, 1.1818618*^7, 74.228, 32.7, 8.001, 5.075, 10849.297, 2., 318.991, 
  8.52, 1.1, 65.8, 78.687, 2.3, 76.7, 0.74}, {"TUN", "Africa", "Tunisia", 
  "2021-02-23", 229781., 844., 778.857, 7843., 32., 32.286, 19442.29, 71.413, 
  65.901, 663.614, 2.708, 2.732, 0.86, "", "", "", "", "", "", "", "", "", 
  "", "", "", "", "", "", "", "", "", "", "", "", "", "", "", "", "", 79.63, 
  1.1818618*^7, 74.228, 32.7, 8.001, 5.075, 10849.297, 2., 318.991, 8.52, 
  1.1, 65.8, 78.687, 2.3, 76.7, 0.74}, {"TUN", "Africa", "Tunisia", 
  "2021-02-24", 230443., 662., 761., 7869., 26., 31.143, 19498.303, 56.013, 
  64.39, 665.814, 2.2, 2.635, 0.87, "", "", "", "", "", "", "", "", "", "", 
  "", "", "", "", "", "", "", "", "", "", "", "", "", "", "", "", 79.63, 
  1.1818618*^7, 74.228, 32.7, 8.001, 5.075, 10849.297, 2., 318.991, 8.52, 
  1.1, 65.8, 78.687, 2.3, 76.7, 0.74}, {"TUN", "Africa", "Tunisia", 
  "2021-02-25", 231298., 855., 754.714, 7911., 42., 32.429, 19570.647, 
  72.343, 63.858, 669.368, 3.554, 2.744, 0.87, "", "", "", "", "", "", "", 
  "", "", "", "", "", "", "", "", "", "", "", "", "", "", "", "", "", "", "", 
  79.63, 1.1818618*^7, 74.228, 32.7, 8.001, 5.075, 10849.297, 2., 318.991, 
  8.52, 1.1, 65.8, 78.687, 2.3, 76.7, 0.74}, {"TUN", "Africa", "Tunisia", 
  "2021-02-26", 231964., 666., 746.286, 7942., 31., 31.857, 19626.999, 
  56.352, 63.145, 671.991, 2.623, 2.696, 0.87, "", "", "", "", "", "", "", 
  "", "", "", "", "", "", "", "", "", "", "", "", "", "", "", "", "", "", "", 
  79.63, 1.1818618*^7, 74.228, 32.7, 8.001, 5.075, 10849.297, 2., 318.991, 
  8.52, 1.1, 65.8, 78.687, 2.3, 76.7, 0.74}, {"TUN", "Africa", "Tunisia", 
  "2021-02-27", 232615., 651., 710.286, 7974., 32., 31.286, 19682.081, 
  55.083, 60.099, 674.698, 2.708, 2.647, 0.88, "", "", "", "", "", "", "", 
  "", "", "", "", "", "", "", "", "", "", "", "", "", "", "", "", "", "", "", 
  79.63, 1.1818618*^7, 74.228, 32.7, 8.001, 5.075, 10849.297, 2., 318.991, 
  8.52, 1.1, 65.8, 78.687, 2.3, 76.7, 0.74}, {"TUN", "Africa", "Tunisia", 
  "2021-02-28", 233277., 662., 702.143, 8001., 27., 29.714, 19738.095, 
  56.013, 59.41, 676.983, 2.285, 2.514, 0.89, "", "", "", "", "", "", "", "", 
  "", "", "", "", "", "", "", "", "", "", "", "", "", "", "", "", "", "", 
  79.63, 1.1818618*^7, 74.228, 32.7, 8.001, 5.075, 10849.297, 2., 318.991, 
  8.52, 1.1, 65.8, 78.687, 2.3, 76.7, 0.74}, {"TUN", "Africa", "Tunisia", 
  "2021-03-01", 233669., 392., 676., 8022., 21., 30.143, 19771.263, 33.168, 
  57.198, 678.76, 1.777, 2.55, 0.89, "", "", "", "", "", "", "", "", "", "", 
  "", "", "", "", "", "", "", "", "", "", "", "", "", "", "", "", 79.63, 
  1.1818618*^7, 74.228, 32.7, 8.001, 5.075, 10849.297, 2., 318.991, 8.52, 
  1.1, 65.8, 78.687, 2.3, 76.7, 0.74}, {"TUN", "Africa", "Tunisia", 
  "2021-03-02", 234231., 562., 635.714, 8047., 25., 29.143, 19818.815, 
  47.552, 53.789, 680.875, 2.115, 2.466, 0.9, "", "", "", "", "", "", "", "", 
  "", "", "", "", "", "", "", "", "", "", "", "", "", "", "", "", "", "", 
  79.63, 1.1818618*^7, 74.228, 32.7, 8.001, 5.075, 10849.297, 2., 318.991, 
  8.52, 1.1, 65.8, 78.687, 2.3, 76.7, 0.74}, {"TUN", "Africa", "Tunisia", 
  "2021-03-03", 235008., 777., 652.143, 8074., 27., 29.286, 19884.558, 
  65.744, 55.179, 683.159, 2.285, 2.478, 0.91, "", "", "", "", "", "", "", 
  "", "", "", "", "", "", "", "", "", "", "", "", "", "", "", "", "", "", "", 
  79.63, 1.1818618*^7, 74.228, 32.7, 8.001, 5.075, 10849.297, 2., 318.991, 
  8.52, 1.1, 65.8, 78.687, 2.3, 76.7, 0.74}, {"TUN", "Africa", "Tunisia", 
  "2021-03-04", 235643., 635., 620.714, 8106., 32., 27.857, 19938.287, 
  53.729, 52.52, 685.867, 2.708, 2.357, 0.91, "", "", "", "", "", "", "", "", 
  "", "", "", "", "", "", "", "", "", "", "", "", "", "", "", "", "", "", 
  79.63, 1.1818618*^7, 74.228, 32.7, 8.001, 5.075, 10849.297, 2., 318.991, 
  8.52, 1.1, 65.8, 78.687, 2.3, 76.7, 0.74}, {"TUN", "Africa", "Tunisia", 
  "2021-03-05", 236356., 713., 627.429, 8130., 24., 26.857, 19998.616, 
  60.329, 53.088, 687.898, 2.031, 2.272, 0.92, "", "", "", "", "", "", "", 
  "", "", "", "", "", "", "", "", "", "", "", "", "", "", "", "", "", "", "", 
  79.63, 1.1818618*^7, 74.228, 32.7, 8.001, 5.075, 10849.297, 2., 318.991, 
  8.52, 1.1, 65.8, 78.687, 2.3, 76.7, 0.74}, {"TUN", "Africa", "Tunisia", 
  "2021-03-06", 237028., 672., 630.429, 8167., 37., 27.571, 20055.475, 
  56.859, 53.342, 691.028, 3.131, 2.333, 0.93, "", "", "", "", "", "", "", 
  "", "", "", "", "", "", "", "", "", "", "", "", "", "", "", "", "", "", "", 
  79.63, 1.1818618*^7, 74.228, 32.7, 8.001, 5.075, 10849.297, 2., 318.991, 
  8.52, 1.1, 65.8, 78.687, 2.3, 76.7, 0.74}, {"TUN", "Africa", "Tunisia", 
  "2021-03-07", 237704., 676., 632.429, 8201., 34., 28.571, 20112.673, 
  57.198, 53.511, 693.905, 2.877, 2.417, 0.94, "", "", "", "", "", "", "", 
  "", "", "", "", "", "", "", "", "", "", "", "", "", "", "", "", "", "", "", 
  79.63, 1.1818618*^7, 74.228, 32.7, 8.001, 5.075, 10849.297, 2., 318.991, 
  8.52, 1.1, 65.8, 78.687, 2.3, 76.7, 0.74}, {"TUN", "Africa", "Tunisia", 
  "2021-03-08", 238017., 313., 621.143, 8225., 24., 29., 20139.157, 26.484, 
  52.556, 695.936, 2.031, 2.454, 0.94, "", "", "", "", "", "", "", "", "", 
  "", "", "", "", "", "", "", "", "", "", "", "", "", "", "", "", "", 68.52, 
  1.1818618*^7, 74.228, 32.7, 8.001, 5.075, 10849.297, 2., 318.991, 8.52, 
  1.1, 65.8, 78.687, 2.3, 76.7, 0.74}, {"TUN", "Africa", "Tunisia", 
  "2021-03-09", 238613., 596., 626., 8268., 43., 31.571, 20189.586, 50.429, 
  52.967, 699.574, 3.638, 2.671, 0.95, "", "", "", "", "", "", "", "", "", 
  "", "", "", "", "", "", "", "", "", "", "", "", "", "", "", "", "", 62.04, 
  1.1818618*^7, 74.228, 32.7, 8.001, 5.075, 10849.297, 2., 318.991, 8.52, 
  1.1, 65.8, 78.687, 2.3, 76.7, 0.74}, {"TUN", "Africa", "Tunisia", 
  "2021-03-10", 239368., 755., 622.857, 8292., 24., 31.143, 20253.468, 
  63.882, 52.701, 701.605, 2.031, 2.635, 0.96, "", "", "", "", "", "", "", 
  "", "", "", "", "", "", "", "", "", "", "", "", "", "", "", "", "", "", "", 
  62.04, 1.1818618*^7, 74.228, 32.7, 8.001, 5.075, 10849.297, 2., 318.991, 
  8.52, 1.1, 65.8, 78.687, 2.3, 76.7, 0.74}, {"TUN", "Africa", "Tunisia", 
  "2021-03-11", 239977., 609., 619.143, 8313., 21., 29.571, 20304.997, 
  51.529, 52.387, 703.382, 1.777, 2.502, 0.97, "", "", "", "", "", "", "", 
  "", "", "", "", "", "", "", "", "", "", "", "", "", "", "", "", "", "", "", 
  62.04, 1.1818618*^7, 74.228, 32.7, 8.001, 5.075, 10849.297, 2., 318.991, 
  8.52, 1.1, 65.8, 78.687, 2.3, 76.7, 0.74}, {"TUN", "Africa", "Tunisia", 
  "2021-03-12", 240617., 640., 608.714, 8329., 16., 28.429, 20359.149, 
  54.152, 51.505, 704.736, 1.354, 2.405, 0.97, "", "", "", "", "", "", "", 
  "", "", "", "", "", "", "", "", "", "", 0., 0., "", "", "", 0., 0., "", "", 
  62.04, 1.1818618*^7, 74.228, 32.7, 8.001, 5.075, 10849.297, 2., 318.991, 
  8.52, 1.1, 65.8, 78.687, 2.3, 76.7, 0.74}, {"TUN", "Africa", "Tunisia", 
  "2021-03-13", 241257., 640., 604.143, 8359., 30., 27.429, 20413.3, 54.152, 
  51.118, 707.274, 2.538, 2.321, 0.98, "", "", "", "", "", "", "", "", "", 
  "", "", "", "", "", "", "", "", 743., 743., "", 743., 743., 0.01, 0.01, "", 
  63., 62.04, 1.1818618*^7, 74.228, 32.7, 8.001, 5.075, 10849.297, 2., 
  318.991, 8.52, 1.1, 65.8, 78.687, 2.3, 76.7, 0.74}, 
 {"TUN", "Africa", "Tunisia", "2021-03-14", 241834., 577., 590., 8389., 30., 
  26.857, 20462.122, 48.821, 49.921, 709.812, 2.538, 2.272, 0.99, "", "", "", 
  "", "", "", "", "", "", "", "", "", "", "", "", "", "", 2076., 2076., "", 
  1333., 1038., 0.02, 0.02, "", 88., 62.04, 1.1818618*^7, 74.228, 32.7, 
  8.001, 5.075, 10849.297, 2., 318.991, 8.52, 1.1, 65.8, 78.687, 2.3, 76.7, 
  0.74}, {"TUN", "Africa", "Tunisia", "2021-03-15", 242124., 290., 586.714, 
  8404., 15., 25.571, 20486.659, 24.538, 49.643, 711.081, 1.269, 2.164, 1., 
  "", "", "", "", "", "", "", "", "", "", "", "", "", "", "", "", "", 2555., 
  2555., "", 479., 852., 0.02, 0.02, "", 72., 62.04, 1.1818618*^7, 74.228, 
  32.7, 8.001, 5.075, 10849.297, 2., 318.991, 8.52, 1.1, 65.8, 78.687, 2.3, 
  76.7, 0.74}, {"TUN", "Africa", "Tunisia", "2021-03-16", 242673., 549., 
  580., 8429., 25., 23., 20533.111, 46.452, 49.075, 713.197, 2.115, 1.946, 
  1.01, "", "", "", "", "", "", "", "", "", "", "", "", "", "", "", "", "", 
  "", "", "", "", 908., "", "", "", 77., 62.04, 1.1818618*^7, 74.228, 32.7, 
  8.001, 5.075, 10849.297, 2., 318.991, 8.52, 1.1, 65.8, 78.687, 2.3, 76.7, 
  0.74}, {"TUN", "Africa", "Tunisia", "2021-03-17", 243439., 766., 581.571, 
  8463., 34., 24.429, 20597.924, 64.813, 49.208, 716.074, 2.877, 2.067, 1.02, 
  "", "", "", "", "", "", "", "", "", "", "", "", "", "", "", "", "", "", "", 
  "", "", 942., "", "", "", 80., 62.04, 1.1818618*^7, 74.228, 32.7, 8.001, 
  5.075, 10849.297, 2., 318.991, 8.52, 1.1, 65.8, 78.687, 2.3, 76.7, 0.74}, 
 {"TUN", "Africa", "Tunisia", "2021-03-18", 243935., 496., 565.429, 8490., 
  27., 25.286, 20639.892, 41.968, 47.842, 718.358, 2.285, 2.139, 1.03, "", 
  "", "", "", "", "", "", "", "", "", "", "", "", "", "", "", "", "", "", "", 
  "", 964., "", "", "", 82., 62.04, 1.1818618*^7, 74.228, 32.7, 8.001, 5.075, 
  10849.297, 2., 318.991, 8.52, 1.1, 65.8, 78.687, 2.3, 76.7, 0.74}, 
 {"TUN", "Africa", "Tunisia", "2021-03-19", 244776., 841., 594.143, 8506., 
  16., 25.286, 20711.051, 71.159, 50.272, 719.712, 1.354, 2.139, 1.05, "", 
  "", "", "", "", "", "", "", "", "", "", "", "", "", "", "", "", 6861., 
  6861., "", "", 980., 0.06, 0.06, "", 83., 62.04, 1.1818618*^7, 74.228, 
  32.7, 8.001, 5.075, 10849.297, 2., 318.991, 8.52, 1.1, 65.8, 78.687, 2.3, 
  76.7, 0.74}, {"TUN", "Africa", "Tunisia", "2021-03-20", 245405., 629., 
  592.571, 8526., 20., 23.857, 20764.272, 53.221, 50.139, 721.404, 1.692, 
  2.019, 1.06, "", "", "", "", "", "", "", "", "", "", "", "", "", "", "", 
  "", "", "", "", "", "", 1276., "", "", "", 108., 62.04, 1.1818618*^7, 
  74.228, 32.7, 8.001, 5.075, 10849.297, 2., 318.991, 8.52, 1.1, 65.8, 
  78.687, 2.3, 76.7, 0.74}, {"TUN", "Africa", "Tunisia", "2021-03-21", 
  245706., 301., 553.143, 8546., 20., 22.429, 20789.74, 25.468, 46.803, 
  723.096, 1.692, 1.898, 1.07, "", "", "", "", "", "", "", "", "", "", "", 
  "", "", "", "", "", "", 12496., 12496., "", "", 1489., 0.11, 0.11, "", 
  126., 62.04, 1.1818618*^7, 74.228, 32.7, 8.001, 5.075, 10849.297, 2., 
  318.991, 8.52, 1.1, 65.8, 78.687, 2.3, 76.7, 0.74}, 
 {"TUN", "Africa", "Tunisia", "2021-03-22", 245923., 217., 542.714, 8569., 
  23., 23.571, 20808.101, 18.361, 45.92, 725.042, 1.946, 1.994, 1.09, "", "", 
  "", "", "", "", "", "", "", "", "", "", "", "", "", "", "", 18020., 18020., 
  "", 5524., 2209., 0.15, 0.15, "", 187., 62.04, 1.1818618*^7, 74.228, 32.7, 
  8.001, 5.075, 10849.297, 2., 318.991, 8.52, 1.1, 65.8, 78.687, 2.3, 76.7, 
  0.74}, {"TUN", "Africa", "Tunisia", "2021-03-23", 246507., 584., 547.714, 
  8610., 41., 25.857, 20857.515, 49.414, 46.343, 728.512, 3.469, 2.188, 1.11, 
  "", "", "", "", "", "", "", "", "", "", "", "", "", "", "", "", "", 22040., 
  22040., "", 4020., 2630., 0.19, 0.19, "", 223., 53.7, 1.1818618*^7, 74.228, 
  32.7, 8.001, 5.075, 10849.297, 2., 318.991, 8.52, 1.1, 65.8, 78.687, 2.3, 
  76.7, 0.74}, {"TUN", "Africa", "Tunisia", "2021-03-24", 247254., 747., 
  545., 8637., 27., 24.857, 20920.72, 63.205, 46.114, 730.796, 2.285, 2.103, 
  1.13, "", "", "", "", "", "", "", "", "", "", "", "", "", "", "", "", "", 
  "", "", "", "", 3189., "", "", "", 270., 53.7, 1.1818618*^7, 74.228, 32.7, 
  8.001, 5.075, 10849.297, 2., 318.991, 8.52, 1.1, 65.8, 78.687, 2.3, 76.7, 
  0.74}, {"TUN", "Africa", "Tunisia", "2021-03-25", 248037., 783., 586., 
  8663., 26., 24.714, 20986.972, 66.251, 49.583, 732.996, 2.2, 2.091, 1.15, 
  "", "", "", "", "", "", "", "", "", "", "", "", "", "", "", "", "", 32026., 
  32026., "", "", 3749., 0.27, 0.27, "", 317., 53.7, 1.1818618*^7, 74.228, 
  32.7, 8.001, 5.075, 10849.297, 2., 318.991, 8.52, 1.1, 65.8, 78.687, 2.3, 
  76.7, 0.74}, {"TUN", "Africa", "Tunisia", "2021-03-26", 248782., 745., 
  572.286, 8684., 21., 25.429, 21050.008, 63.036, 48.422, 734.773, 1.777, 
  2.152, 1.17, "", "", "", "", "", "", "", "", "", "", "", "", "", "", "", 
  "", "", 38853., 38853., "", 6827., 4570., 0.33, 0.33, "", 387., 53.7, 
  1.1818618*^7, 74.228, 32.7, 8.001, 5.075, 10849.297, 2., 318.991, 8.52, 
  1.1, 65.8, 78.687, 2.3, 76.7, 0.74}, {"TUN", "Africa", "Tunisia", 
  "2021-03-27", 249703., 921., 614., 8705., 21., 25.571, 21127.936, 77.928, 
  51.952, 736.55, 1.777, 2.164, 1.19, "", "", "", "", "", "", "", "", "", "", 
  "", "", "", "", "", "", "", 44311., 44311., "", 5458., 4948., 0.37, 0.37, 
  "", 419., 53.7, 1.1818618*^7, 74.228, 32.7, 8.001, 5.075, 10849.297, 2., 
  318.991, 8.52, 1.1, 65.8, 78.687, 2.3, 76.7, 0.74}, 
 {"TUN", "Africa", "Tunisia", "2021-03-28", 250565., 862., 694.143, 8735., 
  30., 27., 21200.871, 72.936, 58.733, 739.088, 2.538, 2.285, 1.21, "", "", 
  "", "", "", "", "", "", "", "", "", "", "", "", "", "", "", "", "", "", "", 
  5172., "", "", "", 438., 53.7, 1.1818618*^7, 74.228, 32.7, 8.001, 5.075, 
  10849.297, 2., 318.991, 8.52, 1.1, 65.8, 78.687, 2.3, 76.7, 0.74}, 
 {"TUN", "Africa", "Tunisia", "2021-03-29", 251169., 604., 749.429, 8760., 
  25., 27.286, 21251.977, 51.106, 63.411, 741.203, 2.115, 2.309, 1.23, "", 
  "", "", "", "", "", "", "", "", "", "", "", "", "", "", "", "", 53089., 
  53089., "", "", 5010., 0.45, 0.45, "", 424., 53.7, 1.1818618*^7, 74.228, 
  32.7, 8.001, 5.075, 10849.297, 2., 318.991, 8.52, 1.1, 65.8, 78.687, 2.3, 
  76.7, 0.74}, {"TUN", "Africa", "Tunisia", "2021-03-30", 252171., 1002., 
  809.143, 8788., 28., 25.429, 21336.759, 84.781, 68.463, 743.573, 2.369, 
  2.152, 1.24, "", "", "", "", "", "", "", "", "", "", "", "", "", "", "", 
  "", "", "", "", "", "", 5067., "", "", "", 429., 53.7, 1.1818618*^7, 
  74.228, 32.7, 8.001, 5.075, 10849.297, 2., 318.991, 8.52, 1.1, 65.8, 
  78.687, 2.3, 76.7, 0.74}, {"TUN", "Africa", "Tunisia", "2021-03-31", 
  254018., 1847., 966.286, 8812., 24., 25., 21493.038, 156.279, 81.76, 
  745.603, 2.031, 2.115, 1.25, "", "", "", "", "", "", "", "", "", "", "", 
  "", "", "", "", "", "", "", "", "", "", 4985., "", "", "", 422., 53.7, 
  1.1818618*^7, 74.228, 32.7, 8.001, 5.075, 10849.297, 2., 318.991, 8.52, 
  1.1, 65.8, 78.687, 2.3, 76.7, 0.74}, {"TUN", "Africa", "Tunisia", 
  "2021-04-01", 255308., 1290., 1038.714, 8843., 31., 25.714, 21602.187, 
  109.15, 87.888, 748.226, 2.623, 2.176, 1.26, "", "", "", "", "", "", "", 
  "", "", 1.109826*^6, 93.905, "", "", "", "", "", "people tested", "", "", 
  "", "", 4903., "", "", "", 415., 53.7, 1.1818618*^7, 74.228, 32.7, 8.001, 
  5.075, 10849.297, 2., 318.991, 8.52, 1.1, 65.8, 78.687, 2.3, 76.7, 0.74}, 
 {"TUN", "Africa", "Tunisia", "2021-04-02", 256931., 1623., 1164.143, 8890., 
  47., 29.429, 21739.513, 137.326, 98.501, 752.203, 3.977, 2.49, 1.26, "", 
  "", "", "", "", "", "", "", 5715., 1.115541*^6, 94.388, 0.484, "", "", "", 
  "", "people tested", 70769., 70769., "", "", 4559., 0.6, 0.6, "", 386., 
  53.7, 1.1818618*^7, 74.228, 32.7, 8.001, 5.075, 10849.297, 2., 318.991, 
  8.52, 1.1, 65.8, 78.687, 2.3, 76.7, 0.74}, {"TUN", "Africa", "Tunisia", 
  "2021-04-03", 258335., 1404., 1233.143, 8931., 41., 32.286, 21858.309, 
  118.796, 104.339, 755.672, 3.469, 2.732, 1.26, "", "", "", "", "", "", "", 
  "", 6184., 1.121725*^6, 94.912, 0.523, "", "", "", "", "people tested", 
  80140., 80140., "", 9371., 5118., 0.68, 0.68, "", 433., 53.7, 1.1818618*^7, 
  74.228, 32.7, 8.001, 5.075, 10849.297, 2., 318.991, 8.52, 1.1, 65.8, 
  78.687, 2.3, 76.7, 0.74}, {"TUN", "Africa", "Tunisia", "2021-04-04", 
  260044., 1709., 1354.143, 8965., 34., 32.857, 22002.911, 144.602, 114.577, 
  758.549, 2.877, 2.78, 1.26, "", "", "", "", "", "", "", "", 5752., 
  1.127477*^6, 95.398, 0.487, "", "", "", "", "people tested", 88543., 
  88543., "", 8403., 5692., 0.75, 0.75, "", 482., 53.7, 1.1818618*^7, 74.228, 
  32.7, 8.001, 5.075, 10849.297, 2., 318.991, 8.52, 1.1, 65.8, 78.687, 2.3, 
  76.7, 0.74}, {"TUN", "Africa", "Tunisia", "2021-04-05", 261177., 1133., 
  1429.714, 8993., 28., 33.286, 22098.777, 95.866, 120.971, 760.918, 2.369, 
  2.816, 1.25, "", "", "", "", "", "", "", "", 6175., 1.133652*^6, 95.921, 
  0.522, "", "", "", "", "people tested", 98057., 98057., "", 9514., 6424., 
  0.83, 0.83, "", 544., 53.7, 1.1818618*^7, 74.228, 32.7, 8.001, 5.075, 
  10849.297, 2., 318.991, 8.52, 1.1, 65.8, 78.687, 2.3, 76.7, 0.74}, 
 {"TUN", "Africa", "Tunisia", "2021-04-06", 263043., 1866., 1553.143, 9039., 
  46., 35.857, 22256.663, 157.886, 131.415, 764.81, 3.892, 3.034, 1.24, "", 
  "", "", "", "", "", "", "", 5286., 1.138938*^6, 96.368, 0.447, "", "", "", 
  "", "people tested", 104922., 104922., "", 6865., 6773., 0.89, 0.89, "", 
  573., 53.7, 1.1818618*^7, 74.228, 32.7, 8.001, 5.075, 10849.297, 2., 
  318.991, 8.52, 1.1, 65.8, 78.687, 2.3, 76.7, 0.74}, 
 {"TUN", "Africa", "Tunisia", "2021-04-07", 264994., 1951., 1568., 9087., 
  48., 39.286, 22421.742, 165.079, 132.672, 768.872, 4.061, 3.324, 1.23, "", 
  "", "", "", "", "", "", "", 6665., 1.145603*^6, 96.932, 0.564, "", "", "", 
  "", "people tested", 112254., 108266., 3988., 7332., 7189., 0.95, 0.92, 
  0.03, 608., 53.7, 1.1818618*^7, 74.228, 32.7, 8.001, 5.075, 10849.297, 2., 
  318.991, 8.52, 1.1, 65.8, 78.687, 2.3, 76.7, 0.74}, 
 {"TUN", "Africa", "Tunisia", "2021-04-08", 266827., 1833., 1645.571, 9136., 
  49., 41.857, 22576.836, 155.094, 139.236, 773.018, 4.146, 3.542, 1.22, "", 
  "", "", "", "", "", "", "", 8051., 1.153654*^6, 97.613, 0.681, 6261., 0.53, 
  0.263, 3.8, "people tested", 124779., 119919., 4860., 12525., 8347., 1.06, 
  1.01, 0.04, 706., 53.7, 1.1818618*^7, 74.228, 32.7, 8.001, 5.075, 
  10849.297, 2., 318.991, 8.52, 1.1, 65.8, 78.687, 2.3, 76.7, 0.74}, 
 {"TUN", "Africa", "Tunisia", "2021-04-09", 268837., 2010., 1700.857, 9179., 
  43., 41.286, 22746.907, 170.071, 143.913, 776.656, 3.638, 3.493, 1.21, "", 
  "", "", "", "", "", "", "", 7364., 1.161018*^6, 98.236, 0.623, 6497., 0.55, 
  0.262, 3.8, "people tested", 130374., 125395., 4979., 5595., 8515., 1.1, 
  1.06, 0.04, 720., 53.7, 1.1818618*^7, 74.228, 32.7, 8.001, 5.075, 
  10849.297, 2., 318.991, 8.52, 1.1, 65.8, 78.687, 2.3, 76.7, 0.74}, 
 {"TUN", "Africa", "Tunisia", "2021-04-10", 270297., 1460., 1708.857, 9235., 
  56., 43.429, 22870.441, 123.534, 144.59, 781.394, 4.738, 3.675, 1.2, "", 
  "", "", "", "", "", "", "", 7858., 1.168876*^6, 98.901, 0.665, 6736., 0.57, 
  0.254, 3.9, "people tested", 142932., 134901., 8031., 12558., 8970., 1.21, 
  1.14, 0.07, 759., 53.7, 1.1818618*^7, 74.228, 32.7, 8.001, 5.075, 
  10849.297, 2., 318.991, 8.52, 1.1, 65.8, 78.687, 2.3, 76.7, 0.74}, 
 {"TUN", "Africa", "Tunisia", "2021-04-11", 271861., 1564., 1688.143, 9293., 
  58., 46.857, 23002.774, 132.334, 142.838, 786.302, 4.908, 3.965, 1.19, "", 
  "", "", "", "", "", "", "", 5825., 1.174701*^6, 99.394, 0.493, 6746., 
  0.571, 0.25, 4., "people tested", 154647., 146284., 8363., 11715., 9443., 
  1.31, 1.24, 0.07, 799., 53.7, 1.1818618*^7, 74.228, 32.7, 8.001, 5.075, 
  10849.297, 2., 318.991, 8.52, 1.1, 65.8, 78.687, 2.3, 76.7, 0.74}, 
 {"TUN", "Africa", "Tunisia", "2021-04-12", 272940., 1079., 1680.429, 9332., 
  39., 48.429, 23094.071, 91.297, 142.185, 789.602, 3.3, 4.098, 1.18, "", "", 
  "", "", "", "", "", "", 6106., 1.180807*^6, 99.911, 0.517, 6736., 0.57, 
  0.249, 4., "people tested", 166093., 157617., 8476., 11446., 9719., 1.41, 
  1.33, 0.07, 822., 53.7, 1.1818618*^7, 74.228, 32.7, 8.001, 5.075, 
  10849.297, 2., 318.991, 8.52, 1.1, 65.8, 78.687, 2.3, 76.7, 0.74}, 
 {"TUN", "Africa", "Tunisia", "2021-04-13", 274604., 1664., 1651.571, 9396., 
  64., 51., 23234.866, 140.795, 139.743, 795.017, 5.415, 4.315, 1.17, "", "", 
  "", "", "", "", "", "", 5238., 1.186045*^6, 100.354, 0.443, 6730., 0.569, 
  0.245, 4.1, "people tested", 175439., 166959., 8480., 9346., 10074., 1.48, 
  1.41, 0.07, 852., 53.7, 1.1818618*^7, 74.228, 32.7, 8.001, 5.075, 
  10849.297, 2., 318.991, 8.52, 1.1, 65.8, 78.687, 2.3, 76.7, 0.74}, 
 {"TUN", "Africa", "Tunisia", "2021-04-14", 276727., 2123., 1676.143, 9480., 
  84., 56.143, 23414.497, 179.632, 141.822, 802.124, 7.107, 4.75, 1.16, "", 
  "", "", "", "", "", "", "", 5950., 1.191995*^6, 100.857, 0.503, 6627., 
  0.561, 0.253, 4., "people tested", 183025., 174534., 8491., 7586., 10110., 
  1.55, 1.48, 0.07, 855., 53.7, 1.1818618*^7, 74.228, 32.7, 8.001, 5.075, 
  10849.297, 2., 318.991, 8.52, 1.1, 65.8, 78.687, 2.3, 76.7, 0.74}, 
 {"TUN", "Africa", "Tunisia", "2021-04-15", 279376., 2649., 1792.714, 9553., 
  73., 59.571, 23638.635, 224.138, 151.686, 808.301, 6.177, 5.04, 1.16, "", 
  "", "", "", "", "", "", "", "", "", "", "", 6571., 0.556, 0.273, 3.7, 
  "people tested", 191625., 180829., 10796., 8600., 9549., 1.62, 1.53, 0.09, 
  808., 53.7, 1.1818618*^7, 74.228, 32.7, 8.001, 5.075, 10849.297, 2., 
  318.991, 8.52, 1.1, 65.8, 78.687, 2.3, 76.7, 0.74}, 
 {"TUN", "Africa", "Tunisia", "2021-04-16", 281777., 2401., 1848.571, 9639., 
  86., 65.714, 23841.789, 203.154, 156.412, 815.578, 7.277, 5.56, 1.14, "", 
  "", "", "", "", "", "", "", "", 1.207304*^6, 102.153, "", 6612., 0.559, 
  0.28, 3.6, "people tested", "", "", "", "", 10382., "", "", "", 878., 53.7, 
  1.1818618*^7, 74.228, 32.7, 8.001, 5.075, 10849.297, 2., 318.991, 8.52, 
  1.1, 65.8, 78.687, 2.3, 76.7, 0.74}, {"TUN", "Africa", "Tunisia", 
  "2021-04-17", 283976., 2199., 1954.143, 9717., 78., 68.857, 24027.852, 
  186.062, 165.344, 822.177, 6.6, 5.826, 1.13, "", "", "", "", "", "", "", 
  "", "", "", "", "", 6479., 0.548, 0.302, 3.3, "people tested", "", "", "", 
  "", 10220., "", "", "", 865., 61.11, 1.1818618*^7, 74.228, 32.7, 8.001, 
  5.075, 10849.297, 2., 318.991, 8.52, 1.1, 65.8, 78.687, 2.3, 76.7, 0.74}, 
 {"TUN", "Africa", "Tunisia", "2021-04-18", 285490., 1514., 1947., 9783., 
  66., 70., 24155.955, 128.103, 164.74, 827.762, 5.584, 5.923, 1.12, "", "", 
  "", "", "", "", "", "", "", "", "", "", 6637., 0.562, 0.293, 3.4, 
  "people tested", 225900., 192881., 33019., "", 10179., 1.91, 1.63, 0.28, 
  861., 61.11, 1.1818618*^7, 74.228, 32.7, 8.001, 5.075, 10849.297, 2., 
  318.991, 8.52, 1.1, 65.8, 78.687, 2.3, 76.7, 0.74}, 
 {"TUN", "Africa", "Tunisia", "2021-04-19", 287061., 1571., 2017.286, 9825., 
  42., 70.429, 24288.88, 132.926, 170.687, 831.315, 3.554, 5.959, 1.11, "", 
  "", "", "", "", "", "", "", "", 1.228086*^6, 103.911, "", 6754., 0.571, 
  0.299, 3.3, "people tested", 239398., 197437., 41961., 13498., 10472., 
  2.03, 1.67, 0.36, 886., 61.11, 1.1818618*^7, 74.228, 32.7, 8.001, 5.075, 
  10849.297, 2., 318.991, 8.52, 1.1, 65.8, 78.687, 2.3, 76.7, 0.74}, 
 {"TUN", "Africa", "Tunisia", "2021-04-20", 289230., 2169., 2089.429, 9918., 
  93., 74.571, 24472.404, 183.524, 176.791, 839.184, 7.869, 6.31, 1.09, "", 
  "", "", "", "", "", "", "", 5365., 1.233451*^6, 104.365, 0.454, 6772., 
  0.573, 0.309, 3.2, "people tested", 252672., 204975., 47697., 13274., 
  11033., 2.14, 1.73, 0.4, 934., 61.11, 1.1818618*^7, 74.228, 32.7, 8.001, 
  5.075, 10849.297, 2., 318.991, 8.52, 1.1, 65.8, 78.687, 2.3, 76.7, 0.74}, 
 {"TUN", "Africa", "Tunisia", "2021-04-21", 291833., 2603., 2158., 9993., 
  75., 73.286, 24692.65, 220.246, 182.593, 845.53, 6.346, 6.201, 1.08, "", 
  "", "", "", "", "", "", "", 7451., 1.240902*^6, 104.996, 0.63, 6987., 
  0.591, 0.309, 3.2, "people tested", 265365., 214150., 51215., 12693., 
  11763., 2.25, 1.81, 0.43, 995., 61.11, 1.1818618*^7, 74.228, 32.7, 8.001, 
  5.075, 10849.297, 2., 318.991, 8.52, 1.1, 65.8, 78.687, 2.3, 76.7, 0.74}, 
 {"TUN", "Africa", "Tunisia", "2021-04-22", 294138., 2305., 2108.857, 10063., 
  70., 72.857, 24887.681, 195.031, 178.435, 851.453, 5.923, 6.165, 1.07, "", 
  "", "", "", "", "", "", "", 8507., 1.249409*^6, 105.715, 0.72, 7108., 
  0.601, 0.297, 3.4, "people tested", 279890., 225834., 54056., 14525., 
  12609., 2.37, 1.91, 0.46, 1067., 61.11, 1.1818618*^7, 74.228, 32.7, 8.001, 
  5.075, 10849.297, 2., 318.991, 8.52, 1.1, 65.8, 78.687, 2.3, 76.7, 0.74}, 
 {"TUN", "Africa", "Tunisia", "2021-04-23", 296343., 2205., 2080.857, 10170., 
  107., 75.857, 25074.251, 186.57, 176.066, 860.507, 9.054, 6.418, 1.05, "", 
  "", "", "", "", "", "", "", 7708., 1.257117*^6, 106.368, 0.652, 7116., 
  0.602, 0.292, 3.4, "people tested", 293073., 235977., 57096., 13183., 
  12860., 2.48, 2., 0.48, 1088., 61.11, 1.1818618*^7, 74.228, 32.7, 8.001, 
  5.075, 10849.297, 2., 318.991, 8.52, 1.1, 65.8, 78.687, 2.3, 76.7, 0.74}, 
 {"TUN", "Africa", "Tunisia", "2021-04-24", 298572., 2229., 2085.143, 10231., 
  61., 73.429, 25262.852, 188.601, 176.429, 865.668, 5.161, 6.213, 1.04, "", 
  "", "", "", "", "", "", "", "", "", "", "", 7192., 0.609, 0.29, 3.4, 
  "people tested", 306612., 244387., 62225., 13539., 13162., 2.59, 2.07, 
  0.53, 1114., 61.11, 1.1818618*^7, 74.228, 32.7, 8.001, 5.075, 10849.297, 
  2., 318.991, 8.52, 1.1, 65.8, 78.687, 2.3, 76.7, 0.74}, 
 {"TUN", "Africa", "Tunisia", "2021-04-25", 300342., 1770., 2121.714, 10304., 
  73., 74.429, 25412.616, 149.764, 179.523, 871.845, 6.177, 6.298, 1.02, "", 
  "", "", "", "", "", "", "", "", "", "", "", 7268., 0.615, 0.292, 3.4, 
  "people tested", 320009., 254096., 65913., 13397., 13444., 2.71, 2.15, 
  0.56, 1138., 61.11, 1.1818618*^7, 74.228, 32.7, 8.001, 5.075, 10849.297, 
  2., 318.991, 8.52, 1.1, 65.8, 78.687, 2.3, 76.7, 0.74}, 
 {"TUN", "Africa", "Tunisia", "2021-04-26", 301627., 1285., 2080.857, 10352., 
  48., 75.286, 25521.343, 108.727, 176.066, 875.906, 4.061, 6.37, 1.01, "", 
  "", "", "", "", "", "", "", "", 1.279495*^6, 108.261, "", 7344., 0.621, 
  0.283, 3.5, "people tested", 333000., 263189., 69811., 12991., 13372., 
  2.82, 2.23, 0.59, 1131., 61.11, 1.1818618*^7, 74.228, 32.7, 8.001, 5.075, 
  10849.297, 2., 318.991, 8.52, 1.1, 65.8, 78.687, 2.3, 76.7, 0.74}, 
 {"TUN", "Africa", "Tunisia", "2021-04-27", 303584., 1957., 2050.571, 10444., 
  92., 75.143, 25686.929, 165.586, 173.503, 883.69, 7.784, 6.358, 0.99, "", 
  "", "", "", "", "", "", "", 6004., 1.285499*^6, 108.769, 0.508, 7435., 
  0.629, 0.276, 3.6, "people tested", 345914., 271129., 74785., 12914., 
  13320., 2.93, 2.29, 0.63, 1127., 72.22, 1.1818618*^7, 74.228, 32.7, 8.001, 
  5.075, 10849.297, 2., 318.991, 8.52, 1.1, 65.8, 78.687, 2.3, 76.7, 0.74}, 
 {"TUN", "Africa", "Tunisia", "2021-04-28", 305313., 1729., 1925.714, 10563., 
  119., 81.429, 25833.223, 146.295, 162.939, 893.759, 10.069, 6.89, 0.98, "", 
  "", "", "", "", "", "", "", 7039., 1.292538*^6, 109.365, 0.596, 7377., 
  0.624, 0.261, 3.8, "people tested", 358746., 277918., 80828., 12832., 
  13340., 3.04, 2.35, 0.68, 1129., 72.22, 1.1818618*^7, 74.228, 32.7, 8.001, 
  5.075, 10849.297, 2., 318.991, 8.52, 1.1, 65.8, 78.687, 2.3, 76.7, 0.74}, 
 {"TUN", "Africa", "Tunisia", "2021-04-29", 307215., 1902., 1868.143, 10641., 
  78., 82.571, 25994.156, 160.933, 158.068, 900.359, 6.6, 6.987, 0.97, "", 
  "", "", "", "", "", "", "", 6434., 1.298972*^6, 109.909, 0.544, 7080., 
  0.599, 0.264, 3.8, "people tested", "", "", "", "", 12218., "", "", "", 
  1034., 72.22, 1.1818618*^7, 74.228, 32.7, 8.001, 5.075, 10849.297, 2., 
  318.991, 8.52, 1.1, 65.8, 78.687, 2.3, 76.7, 0.74}, 
 {"TUN", "Africa", "Tunisia", "2021-04-30", 309119., 1904., 1825.143, 10722., 
  81., 78.857, 26155.258, 161.102, 154.429, 907.213, 6.854, 6.672, 0.96, "", 
  "", "", "", "", "", "", "", 6400., 1.305372*^6, 110.45, 0.542, 6894., 
  0.583, 0.265, 3.8, "people tested", 372083., 282121., 89962., "", 11287., 
  3.15, 2.39, 0.76, 955., 72.22, 1.1818618*^7, 74.228, 32.7, 8.001, 5.075, 
  10849.297, 2., 318.991, 8.52, 1.1, 65.8, 78.687, 2.3, 76.7, 0.74}, 
 {"TUN", "Africa", "Tunisia", "2021-05-01", 310734., 1615., 1737.429, 10808., 
  86., 82.429, 26291.907, 136.649, 147.008, 914.489, 7.277, 6.974, 0.95, "", 
  "", "", "", "", "", "", "", "", "", "", "", 6699., 0.567, 0.259, 3.9, 
  "people tested", 400364., 305484., 94880., 28281., 13393., 3.39, 2.58, 0.8, 
  1133., "", 1.1818618*^7, 74.228, 32.7, 8.001, 5.075, 10849.297, 2., 
  318.991, 8.52, 1.1, 65.8, 78.687, 2.3, 76.7, 0.74}, 
 {"TUN", "Africa", "Tunisia", "2021-05-02", 311743., 1009., 1628.714, 10868., 
  60., 80.571, 26377.28, 85.374, 137.809, 919.566, 5.077, 6.817, 0.94, "", 
  "", "", "", "", "", "", "", "", "", "", "", 6504., 0.55, 0.25, 4., 
  "people tested", 415801., 314357., 101444., 15437., 13685., 3.52, 2.66, 
  0.86, 1158., "", 1.1818618*^7, 74.228, 32.7, 8.001, 5.075, 10849.297, 2., 
  318.991, 8.52, 1.1, 65.8, 78.687, 2.3, 76.7, 0.74}, 
 {"TUN", "Africa", "Tunisia", "2021-05-03", 312747., 1004., 1588.571, 10915., 
  47., 80.429, 26462.231, 84.951, 134.413, 923.543, 3.977, 6.805, 0.93, "", 
  "", "", "", "", "", "", "", "", 1.323656*^6, 111.998, "", 6309., 0.534, 
  0.252, 4., "people tested", 424485., 320652., 103833., 8684., 13069., 3.59, 
  2.71, 0.88, 1106., "", 1.1818618*^7, 74.228, 32.7, 8.001, 5.075, 10849.297, 
  2., 318.991, 8.52, 1.1, 65.8, 78.687, 2.3, 76.7, 0.74}, 
 {"TUN", "Africa", "Tunisia", "2021-05-04", 314152., 1405., 1509.714, 11016., 
  101., 81.714, 26581.111, 118.88, 127.74, 932.089, 8.546, 6.914, 0.93, "", 
  "", "", "", "", "", "", "", 4627., 1.328283*^6, 112.389, 0.392, 6112., 
  0.517, 0.247, 4., "people tested", 432878., 325740., 107138., 8393., 
  12423., 3.66, 2.76, 0.91, 1051., "", 1.1818618*^7, 74.228, 32.7, 8.001, 
  5.075, 10849.297, 2., 318.991, 8.52, 1.1, 65.8, 78.687, 2.3, 76.7, 0.74}, 
 {"TUN", "Africa", "Tunisia", "2021-05-05", 315600., 1448., 1469.571, 11122., 
  106., 79.857, 26703.63, 122.519, 124.344, 941.058, 8.969, 6.757, 0.92, "", 
  "", "", "", "", "", "", "", 5284., 1.333567*^6, 112.836, 0.447, 5861., 
  0.496, 0.251, 4., "people tested", 444490., 330794., 113696., 11612., 
  12249., 3.76, 2.8, 0.96, 1036., "", 1.1818618*^7, 74.228, 32.7, 8.001, 
  5.075, 10849.297, 2., 318.991, 8.52, 1.1, 65.8, 78.687, 2.3, 76.7, 0.74}, 
 {"TUN", "Africa", "Tunisia", "2021-05-06", 317010., 1410., 1399.286, 11208., 
  86., 81., 26822.933, 119.303, 118.397, 948.334, 7.277, 6.854, 0.92, "", "", 
  "", "", "", "", "", "", 5730., 1.339297*^6, 113.321, 0.485, 5761., 0.487, 
  0.243, 4.1, "people tested", 457568., 333779., 123789., 13078., 13165., 
  3.87, 2.82, 1.05, 1114., "", 1.1818618*^7, 74.228, 32.7, 8.001, 5.075, 
  10849.297, 2., 318.991, 8.52, 1.1, 65.8, 78.687, 2.3, 76.7, 0.74}, 
 {"TUN", "Africa", "Tunisia", "2021-05-07", 318236., 1226., 1302.429, 11277., 
  69., 79.286, 26926.668, 103.735, 110.201, 954.172, 5.838, 6.709, 0.92, "", 
  "", "", "", "", "", "", "", 5556., 1.344853*^6, 113.791, 0.47, 5640., 
  0.477, 0.231, 4.3, "people tested", 478755., 340979., 137776., 21187., 
  15239., 4.05, 2.89, 1.17, 1289., "", 1.1818618*^7, 74.228, 32.7, 8.001, 
  5.075, 10849.297, 2., 318.991, 8.52, 1.1, 65.8, 78.687, 2.3, 76.7, 0.74}, 
 {"TUN", "Africa", "Tunisia", "2021-05-08", 319512., 1276., 1254., 11350., 
  73., 77.429, 27034.633, 107.965, 106.104, 960.349, 6.177, 6.551, 0.92, "", 
  "", "", "", "", "", "", "", "", "", "", "", 5592., 0.473, 0.224, 4.5, 
  "people tested", 499369., 350426., 148943., 20614., 14144., 4.23, 2.97, 
  1.26, 1197., "", 1.1818618*^7, 74.228, 32.7, 8.001, 5.075, 10849.297, 2., 
  318.991, 8.52, 1.1, 65.8, 78.687, 2.3, 76.7, 0.74}, 
 {"TUN", "Africa", "Tunisia", "2021-05-09", 320813., 1301., 1295.714, 11429., 
  79., 80.143, 27144.714, 110.081, 109.633, 967.034, 6.684, 6.781, 0.91, "", 
  "", "", "", "", "", "", "", "", 1.356375*^6, 114.766, "", 5545., 0.469, 
  0.234, 4.3, "people tested", 518538., 362101., 156437., 19169., 14677., 
  4.39, 3.06, 1.32, 1242., "", 1.1818618*^7, 74.228, 32.7, 8.001, 5.075, 
  10849.297, 2., 318.991, 8.52, 1.1, 65.8, 78.687, 2.3, 76.7, 0.74}, 
 {"TUN", "Africa", "Tunisia", "2021-05-10", 321837., 1024., 1298.571, 11468., 
  39., 79., 27231.356, 86.643, 109.875, 970.333, 3.3, 6.684, 0.91, "", "", 
  "", "", "", "", "", "", 5295., 1.36167*^6, 115.214, 0.448, 5431., 0.46, 
  0.239, 4.2, "people tested", 537380., 372240., 165140., 18842., 16128., 
  4.55, 3.15, 1.4, 1365., "", 1.1818618*^7, 74.228, 32.7, 8.001, 5.075, 
  10849.297, 2., 318.991, 8.52, 1.1, 65.8, 78.687, 2.3, 76.7, 0.74}, 
 {"TUN", "Africa", "Tunisia", "2021-05-11", 322998., 1161., 1263.714, 11556., 
  88., 77.143, 27329.591, 98.235, 106.926, 977.779, 7.446, 6.527, 0.91, "", 
  "", "", "", "", "", "", "", 5803., 1.367473*^6, 115.705, 0.491, 5599., 
  0.474, 0.226, 4.4, "people tested", "", "", "", "", 15877., "", "", "", 
  1343., "", 1.1818618*^7, 74.228, 32.7, 8.001, 5.075, 10849.297, 2., 
  318.991, 8.52, 1.1, 65.8, 78.687, 2.3, 76.7, 0.74}, 
 {"TUN", "Africa", "Tunisia", "2021-05-12", 324103., 1105., 1214.714, 11637., 
  81., 73.571, 27423.088, 93.497, 102.78, 984.633, 6.854, 6.225, 0.91, "", 
  "", "", "", "", "", "", "", "", "", "", "", 5454., 0.461, 0.223, 4.5, 
  "people tested", "", "", "", "", 15166., "", "", "", 1283., "", 
  1.1818618*^7, 74.228, 32.7, 8.001, 5.075, 10849.297, 2., 318.991, 8.52, 
  1.1, 65.8, 78.687, 2.3, 76.7, 0.74}, {"TUN", "Africa", "Tunisia", 
  "2021-05-13", 324823., 720., 1116.143, 11693., 56., 69.286, 27484.009, 
  60.921, 94.439, 989.371, 4.738, 5.862, 0.91, "", "", "", "", "", "", "", 
  "", "", 1.376013*^6, 116.428, "", 5245., 0.444, 0.213, 4.7, 
  "people tested", "", "", "", "", 14245., "", "", "", 1205., "", 
  1.1818618*^7, 74.228, 32.7, 8.001, 5.075, 10849.297, 2., 318.991, 8.52, 
  1.1, 65.8, 78.687, 2.3, 76.7, 0.74}, {"TUN", "Africa", "Tunisia", 
  "2021-05-14", 325280., 457., 1006.286, 11727., 34., 64.286, 27522.677, 
  38.668, 85.144, 992.248, 2.877, 5.439, 0.92, "", "", "", "", "", "", "", 
  "", "", "", "", "", 4746., 0.402, 0.212, 4.7, "people tested", "", "", "", 
  "", 12166., "", "", "", 1029., "", 1.1818618*^7, 74.228, 32.7, 8.001, 
  5.075, 10849.297, 2., 318.991, 8.52, 1.1, 65.8, 78.687, 2.3, 76.7, 0.74}, 
 {"TUN", "Africa", "Tunisia", "2021-05-15", 325832., 552., 902.857, 11779., 
  52., 61.286, 27569.382, 46.706, 76.393, 996.648, 4.4, 5.186, 0.93, "", "", 
  "", "", "", "", "", "", "", 1.380132*^6, 116.776, "", 4217., 0.357, 0.214, 
  4.7, "people tested", 570553., 392067., 178486., "", 10169., 4.83, 3.32, 
  1.51, 860., "", 1.1818618*^7, 74.228, 32.7, 8.001, 5.075, 10849.297, 2., 
  318.991, 8.52, 1.1, 65.8, 78.687, 2.3, 76.7, 0.74}, 
 {"TUN", "Africa", "Tunisia", "2021-05-16", 326572., 740., 822.714, 11849., 
  70., 60., 27631.996, 62.613, 69.612, 1002.571, 5.923, 5.077, 0.95, "", "", 
  "", "", "", "", "", "", 3413., 1.383545*^6, 117.065, 0.289, 3881., 0.328, 
  0.212, 4.7, "people tested", 599969., 414023., 185946., 29416., 11633., 
  5.08, 3.5, 1.57, 984., "", 1.1818618*^7, 74.228, 32.7, 8.001, 5.075, 
  10849.297, 2., 318.991, 8.52, 1.1, 65.8, 78.687, 2.3, 76.7, 0.74}, 
 {"TUN", "Africa", "Tunisia", "2021-05-17", 327473., 901., 805.143, 11899., 
  50., 61.571, 27708.231, 76.236, 68.125, 1006.801, 4.231, 5.21, 0.97, "", 
  "", "", "", "", "", "", "", 3816., 1.387361*^6, 117.388, 0.323, 3670., 
  0.311, 0.219, 4.6, "people tested", 628107., 432600., 195507., 28138., 
  12961., 5.31, 3.66, 1.65, 1097., "", 1.1818618*^7, 74.228, 32.7, 8.001, 
  5.075, 10849.297, 2., 318.991, 8.52, 1.1, 65.8, 78.687, 2.3, 76.7, 0.74}, 
 {"TUN", "Africa", "Tunisia", "2021-05-18", 328528., 1055., 790., 11971., 
  72., 59.286, 27797.497, 89.266, 66.844, 1012.893, 6.092, 5.016, 0.98, "", 
  "", "", "", "", "", "", "", 4703., 1.392064*^6, 117.786, 0.398, 3513., 
  0.297, 0.225, 4.4, "people tested", 656077., 450177., 205900., 27970., 
  16009., 5.55, 3.81, 1.74, 1355., "", 1.1818618*^7, 74.228, 32.7, 8.001, 
  5.075, 10849.297, 2., 318.991, 8.52, 1.1, 65.8, 78.687, 2.3, 76.7, 0.74}, 
 {"TUN", "Africa", "Tunisia", "2021-05-19", 329925., 1397., 831.714, 12032., 
  61., 56.429, 27915.7, 118.203, 70.373, 1018.055, 5.161, 4.775, 1., "", "", 
  "", "", "", "", "", "", 5297., 1.397361*^6, 118.234, 0.448, 3660., 0.31, 
  0.227, 4.4, "people tested", 684173., 466895., 217278., 28096., 19075., 
  5.79, 3.95, 1.84, 1614., "", 1.1818618*^7, 74.228, 32.7, 8.001, 5.075, 
  10849.297, 2., 318.991, 8.52, 1.1, 65.8, 78.687, 2.3, 76.7, 0.74}, 
 {"TUN", "Africa", "Tunisia", "2021-05-20", 331674., 1749., 978.714, 12089., 
  57., 56.571, 28063.687, 147.987, 82.811, 1022.878, 4.823, 4.787, 1.01, "", 
  "", "", "", "", "", "", "", 5792., 1.403153*^6, 118.724, 0.49, 3877., 
  0.328, 0.252, 4., "people tested", "", "", "", "", 22019., "", "", "", 
  1863., "", 1.1818618*^7, 74.228, 32.7, 8.001, 5.075, 10849.297, 2., 
  318.991, 8.52, 1.1, 65.8, 78.687, 2.3, 76.7, 0.74}, 
 {"TUN", "Africa", "Tunisia", "2021-05-21", 332833., 1159., 1079., 12141., 
  52., 59.143, 28161.753, 98.066, 91.297, 1027.277, 4.4, 5.004, 1.02, "", "", 
  "", "", "", "", "", "", 7748., 1.410901*^6, 119.38, 0.656, 4690., 0.397, 
  0.23, 4.3, "people tested", 738667., 494901., 243766., "", 24964., 6.25, 
  4.19, 2.06, 2112., "", 1.1818618*^7, 74.228, 32.7, 8.001, 5.075, 10849.297, 
  2., 318.991, 8.52, 1.1, 65.8, 78.687, 2.3, 76.7, 0.74}, 
 {"TUN", "Africa", "Tunisia", "2021-05-22", 334099., 1266., 1181., 12182., 
  41., 57.571, 28268.872, 107.119, 99.927, 1030.747, 3.469, 4.871, 1.03, "", 
  "", "", "", "", "", "", "", "", "", "", "", 5314., 0.45, 0.222, 4.5, 
  "people tested", 765751., 512110., 253641., 27084., 27885., 6.48, 4.33, 
  2.15, 2359., "", 1.1818618*^7, 74.228, 32.7, 8.001, 5.075, 10849.297, 2., 
  318.991, 8.52, 1.1, 65.8, 78.687, 2.3, 76.7, 0.74}, 
 {"TUN", "Africa", "Tunisia", "2021-05-23", 335345., 1246., 1253.286, 12236., 
  54., 55.286, 28374.299, 105.427, 106.043, 1035.316, 4.569, 4.678, 1.04, "", 
  "", "", "", "", "", "", "", "", "", "", "", 5745., 0.486, 0.218, 4.6, 
  "people tested", 788578., 528834., 259744., 22827., 26944., 6.67, 4.47, 
  2.2, 2280., "", 1.1818618*^7, 74.228, 32.7, 8.001, 5.075, 10849.297, 2., 
  318.991, 8.52, 1.1, 65.8, 78.687, 2.3, 76.7, 0.74}, 
 {"TUN", "Africa", "Tunisia", "2021-05-24", 336414., 1069., 1277.286, 12273., 
  37., 53.429, 28464.749, 90.451, 108.074, 1038.446, 3.131, 4.521, 1.05, "", 
  "", "", "", "", "", "", "", "", 1.430192*^6, 121.012, "", 6119., 0.518, 
  0.209, 4.8, "people tested", 809163., 542349., 266814., 20585., 25865., 
  6.85, 4.59, 2.26, 2188., "", 1.1818618*^7, 74.228, 32.7, 8.001, 5.075, 
  10849.297, 2., 318.991, 8.52, 1.1, 65.8, 78.687, 2.3, 76.7, 0.74}, 
 {"TUN", "Africa", "Tunisia", "2021-05-25", 337529., 1115., 1285.857, 12342., 
  69., 53., 28559.092, 94.343, 108.799, 1044.285, 5.838, 4.484, 1.05, "", "", 
  "", "", "", "", "", "", 6048., 1.43624*^6, 121.524, 0.512, 6311., 0.534, 
  0.204, 4.9, "people tested", 831824., 560195., 271629., 22661., 25107., 
  7.04, 4.74, 2.3, 2124., "", 1.1818618*^7, 74.228, 32.7, 8.001, 5.075, 
  10849.297, 2., 318.991, 8.52, 1.1, 65.8, 78.687, 2.3, 76.7, 0.74}, 
 {"TUN", "Africa", "Tunisia", "2021-05-26", 338853., 1324., 1275.429, 12398., 
  56., 52.286, 28671.119, 112.027, 107.917, 1049.023, 4.738, 4.424, 1.06, "", 
  "", "", "", "", "", "", "", 6048., 1.442288*^6, 122.035, 0.512, 6418., 
  0.543, 0.199, 5., "people tested", 853432., 578435., 274997., 21608., 
  24180., 7.22, 4.89, 2.33, 2046., "", 1.1818618*^7, 74.228, 32.7, 8.001, 
  5.075, 10849.297, 2., 318.991, 8.52, 1.1, 65.8, 78.687, 2.3, 76.7, 0.74}, 
 {"TUN", "Africa", "Tunisia", "2021-05-27", 340250., 1397., 1225.143, 12451., 
  53., 51.714, 28789.322, 118.203, 103.662, 1053.507, 4.484, 4.376, 1.06, "", 
  "", "", "", "", "", "", "", 5614., 1.447902*^6, 122.51, 0.475, 6393., 
  0.541, 0.192, 5.2, "people tested", 875808., 597677., 278131., 22376., 
  23484., 7.41, 5.06, 2.35, 1987., "", 1.1818618*^7, 74.228, 32.7, 8.001, 
  5.075, 10849.297, 2., 318.991, 8.52, 1.1, 65.8, 78.687, 2.3, 76.7, 0.74}, 
 {"TUN", "Africa", "Tunisia", "2021-05-28", 341952., 1702., 1302.714, 12513., 
  62., 53.143, 28933.332, 144.01, 110.226, 1058.753, 5.246, 4.497, 1.07, "", 
  "", "", "", "", "", "", "", 6529., 1.454431*^6, 123.063, 0.552, 6219., 
  0.526, 0.209, 4.8, "people tested", 899109., 616962., 282147., 23301., 
  22920., 7.61, 5.22, 2.39, 1939., "", 1.1818618*^7, 74.228, 32.7, 8.001, 
  5.075, 10849.297, 2., 318.991, 8.52, 1.1, 65.8, 78.687, 2.3, 76.7, 0.74}, 
 {"TUN", "Africa", "Tunisia", "2021-05-29", 343374., 1422., 1325., 12574., 
  61., 56., 29053.651, 120.319, 112.111, 1063.915, 5.161, 4.738, 1.08, "", 
  "", "", "", "", "", "", "", "", "", "", "", 6125., 0.518, 0.216, 4.6, 
  "people tested", 922838., 633524., 289314., 23729., 22441., 7.81, 5.36, 
  2.45, 1899., "", 1.1818618*^7, 74.228, 32.7, 8.001, 5.075, 10849.297, 2., 
  318.991, 8.52, 1.1, 65.8, 78.687, 2.3, 76.7, 0.74}, 
 {"TUN", "Africa", "Tunisia", "2021-05-30", 344688., 1314., 1334.714, 12623., 
  49., 55.286, 29164.831, 111.181, 112.933, 1068.061, 4.146, 4.678, 1.08, "", 
  "", "", "", "", "", "", "", "", "", "", "", 6032., 0.51, 0.221, 4.5, 
  "people tested", 942532., 644138., 298394., 19694., 21993., 7.97, 5.45, 
  2.52, 1861., "", 1.1818618*^7, 74.228, 32.7, 8.001, 5.075, 10849.297, 2., 
  318.991, 8.52, 1.1, 65.8, 78.687, 2.3, 76.7, 0.74}, 
 {"TUN", "Africa", "Tunisia", "2021-05-31", 345474., 786., 1294.286, 12654., 
  31., 54.429, 29231.337, 66.505, 109.512, 1070.684, 2.623, 4.605, 1.08, "", 
  "", "", "", "", "", "", "", "", 1.471758*^6, 124.529, "", 5938., 0.502, 
  0.218, 4.6, "people tested", 958951., 654976., 303975., 16419., 21398., 
  8.11, 5.54, 2.57, 1811., "", 1.1818618*^7, 74.228, 32.7, 8.001, 5.075, 
  10849.297, 2., 318.991, 8.52, 1.1, 65.8, 78.687, 2.3, 76.7, 0.74}, 
 {"TUN", "Africa", "Tunisia", "2021-06-01", 346986., 1512., 1351., 12720., 
  66., 54., 29359.27, 127.934, 114.311, 1076.268, 5.584, 4.569, 1.09, "", "", 
  "", "", "", "", "", "", 4679., 1.476437*^6, 124.925, 0.396, 5742., 0.486, 
  0.235, 4.3, "people tested", 983647., 672600., 311047., 24696., 21689., 
  8.32, 5.69, 2.63, 1835., "", 1.1818618*^7, 74.228, 32.7, 8.001, 5.075, 
  10849.297, 2., 318.991, 8.52, 1.1, 65.8, 78.687, 2.3, 76.7, 0.74}, 
 {"TUN", "Africa", "Tunisia", "2021-06-02", 348911., 1925., 1436.857, 12793., 
  73., 56.429, 29522.149, 162.879, 121.576, 1082.445, 6.177, 4.775, 1.09, "", 
  "", "", "", "", "", "", "", "", "", "", "", 5356., 0.453, 0.268, 3.7, 
  "people tested", 1.01686*^6, 700087., 316773., 33213., 23347., 8.6, 5.92, 
  2.68, 1975., "", 1.1818618*^7, 74.228, 32.7, 8.001, 5.075, 10849.297, 2., 
  318.991, 8.52, 1.1, 65.8, 78.687, 2.3, 76.7, 0.74}, 
 {"TUN", "Africa", "Tunisia", "2021-06-03", 350487., 1576., 1462.429, 12839., 
  46., 55.429, 29655.498, 133.349, 123.739, 1086.337, 3.892, 4.69, 1.1, "", 
  "", "", "", "", "", "", "", "", 1.483124*^6, 125.49, "", 5032., 0.426, 
  0.291, 3.4, "people tested", 1.051796*^6, 728092., 322894., 34936., 25141., 
  8.9, 6.16, 2.73, 2127., "", 1.1818618*^7, 74.228, 32.7, 8.001, 5.075, 
  10849.297, 2., 318.991, 8.52, 1.1, 65.8, 78.687, 2.3, 76.7, 0.74}, 
 {"TUN", "Africa", "Tunisia", "2021-06-04", 352303., 1816., 1478.714, 12902., 
  63., 55.571, 29809.154, 153.656, 125.117, 1091.667, 5.331, 4.702, 1.1, "", 
  "", "", "", "", "", "", "", 6775., 1.489899*^6, 126.064, 0.573, 5067., 
  0.429, 0.292, 3.4, "people tested", 1.126036*^6, 788222., 337814., 74240., 
  32418., 9.53, 6.67, 2.86, 2743., "", 1.1818618*^7, 74.228, 32.7, 8.001, 
  5.075, 10849.297, 2., 318.991, 8.52, 1.1, 65.8, 78.687, 2.3, 76.7, 0.74}, 
 {"TUN", "Africa", "Tunisia", "2021-06-05", 353782., 1479., 1486.857, 12948., 
  46., 53.429, 29934.295, 125.142, 125.806, 1095.56, 3.892, 4.521, 1.11, "", 
  "", "", "", "", "", "", "", 6223., 1.496122*^6, 126.59, 0.527, 5131., 
  0.434, 0.29, 3.5, "people tested", "", "", "", "", "", "", "", "", "", "", 
  1.1818618*^7, 74.228, 32.7, 8.001, 5.075, 10849.297, 2., 318.991, 8.52, 
  1.1, 65.8, 78.687, 2.3, 76.7, 0.74}, {"TUN", "Africa", "Tunisia", 
  "2021-06-06", 355732., 1950., 1577.714, 12980., 32., 51., 30099.289, 
  164.994, 133.494, 1098.267, 2.708, 4.315, 1.11, "", "", "", "", "", "", "", 
  "", "", "", "", "", 5649., 0.478, 0.279, 3.6, "people tested", "", "", "", 
  "", "", "", "", "", "", "", 1.1818618*^7, 74.228, 32.7, 8.001, 5.075, 
  10849.297, 2., 318.991, 8.52, 1.1, 65.8, 78.687, 2.3, 76.7, 0.74}, 
 {"TUN", "Africa", "Tunisia", "2021-06-07", 356750., 1018., 1610.857, 13027., 
  47., 53.286, 30185.424, 86.135, 136.298, 1102.244, 3.977, 4.509, "", "", 
  "", "", "", "", "", "", "", "", 1.514922*^6, 128.181, "", 6166., 0.522, 
  0.261, 3.8, "people tested", "", "", "", "", "", "", "", "", "", "", 
  1.1818618*^7, 74.228, 32.7, 8.001, 5.075, 10849.297, 2., 318.991, 8.52, 
  1.1, 65.8, 78.687, 2.3, 76.7, 0.74}, {"TUR", "Asia", "Turkey", 
  "2020-03-11", 1., 1., "", "", "", "", 0.012, 0.012, "", "", "", "", "", "", 
  "", "", "", "", "", "", "", "", "", "", "", "", "", "", "", "", "", "", "", 
  "", "", "", "", "", "", 23.15, 8.4339067*^7, 104.914, 31.6, 8.153, 5.061, 
  25129.341, 0.2, 171.285, 12.13, 14.1, 41.1, "", 2.81, 77.69, 0.82}, 
 {"TUR", "Asia", "Turkey", "2020-03-12", 1., 0., "", "", "", "", 0.012, 0., 
  "", "", "", "", "", "", "", "", "", "", "", "", "", "", "", "", "", "", "", 
  "", "", "", "", "", "", "", "", "", "", "", "", 23.15, 8.4339067*^7, 
  104.914, 31.6, 8.153, 5.061, 25129.341, 0.2, 171.285, 12.13, 14.1, 41.1, 
  "", 2.81, 77.69, 0.82}, {"TUR", "Asia", "Turkey", "2020-03-13", 5., 4., "", 
  "", "", "", 0.059, 0.047, "", "", "", "", "", "", "", "", "", "", "", "", 
  "", "", "", "", "", "", "", "", "", "", "", "", "", "", "", "", "", "", "", 
  23.15, 8.4339067*^7, 104.914, 31.6, 8.153, 5.061, 25129.341, 0.2, 171.285, 
  12.13, 14.1, 41.1, "", 2.81, 77.69, 0.82}, {"TUR", "Asia", "Turkey", 
  "2020-03-14", 5., 0., "", "", "", "", 0.059, 0., "", "", "", "", "", "", 
  "", "", "", "", "", "", "", "", "", "", "", "", "", "", "", "", "", "", "", 
  "", "", "", "", "", "", 23.15, 8.4339067*^7, 104.914, 31.6, 8.153, 5.061, 
  25129.341, 0.2, 171.285, 12.13, 14.1, 41.1, "", 2.81, 77.69, 0.82}, 
 {"TUR", "Asia", "Turkey", "2020-03-15", 6., 1., "", "", "", "", 0.071, 
  0.012, "", "", "", "", "", "", "", "", "", "", "", "", "", "", "", "", "", 
  "", "", "", "", "", "", "", "", "", "", "", "", "", "", 23.15, 
  8.4339067*^7, 104.914, 31.6, 8.153, 5.061, 25129.341, 0.2, 171.285, 12.13, 
  14.1, 41.1, "", 2.81, 77.69, 0.82}, {"TUR", "Asia", "Turkey", "2020-03-16", 
  18., 12., 2.571, "", "", 0., 0.213, 0.142, 0.03, "", "", 0., "", "", "", 
  "", "", "", "", "", "", "", "", "", "", "", "", "", "", "", "", "", "", "", 
  "", "", "", "", "", 52.78, 8.4339067*^7, 104.914, 31.6, 8.153, 5.061, 
  25129.341, 0.2, 171.285, 12.13, 14.1, 41.1, "", 2.81, 77.69, 0.82}, 
 {"TUR", "Asia", "Turkey", "2020-03-17", 47., 29., 6.714, 1., 1., 0.143, 
  0.557, 0.344, 0.08, 0.012, 0.012, 0.002, "", "", "", "", "", "", "", "", 
  "", "", "", "", "", "", "", "", "", "", "", "", "", "", "", "", "", "", "", 
  52.78, 8.4339067*^7, 104.914, 31.6, 8.153, 5.061, 25129.341, 0.2, 171.285, 
  12.13, 14.1, 41.1, "", 2.81, 77.69, 0.82}, {"TUR", "Asia", "Turkey", 
  "2020-03-18", 98., 51., 13.857, 1., 0., 0.143, 1.162, 0.605, 0.164, 0.012, 
  0., 0.002, "", "", "", "", "", "", "", "", "", "", "", "", "", "", "", "", 
  "", "", "", "", "", "", "", "", "", "", "", 58.33, 8.4339067*^7, 104.914, 
  31.6, 8.153, 5.061, 25129.341, 0.2, 171.285, 12.13, 14.1, 41.1, "", 2.81, 
  77.69, 0.82}, {"TUR", "Asia", "Turkey", "2020-03-19", 192., 94., 27.286, 
  3., 2., 0.429, 2.277, 1.115, 0.324, 0.036, 0.024, 0.005, "", "", "", "", 
  "", "", "", "", "", "", "", "", "", "", "", "", "", "", "", "", "", "", "", 
  "", "", "", "", 58.33, 8.4339067*^7, 104.914, 31.6, 8.153, 5.061, 
  25129.341, 0.2, 171.285, 12.13, 14.1, 41.1, "", 2.81, 77.69, 0.82}, 
 {"TUR", "Asia", "Turkey", "2020-03-20", 359., 167., 50.571, 4., 1., 0.571, 
  4.257, 1.98, 0.6, 0.047, 0.012, 0.007, 5.21, "", "", "", "", "", "", "", 
  "", "", "", "", "", "", "", "", "", "", "", "", "", "", "", "", "", "", "", 
  58.33, 8.4339067*^7, 104.914, 31.6, 8.153, 5.061, 25129.341, 0.2, 171.285, 
  12.13, 14.1, 41.1, "", 2.81, 77.69, 0.82}, {"TUR", "Asia", "Turkey", 
  "2020-03-21", 670., 311., 95., 9., 5., 1.286, 7.944, 3.687, 1.126, 0.107, 
  0.059, 0.015, 5.19, "", "", "", "", "", "", "", "", "", "", "", "", "", "", 
  "", "", "", "", "", "", "", "", "", "", "", "", 62.04, 8.4339067*^7, 
  104.914, 31.6, 8.153, 5.061, 25129.341, 0.2, 171.285, 12.13, 14.1, 41.1, 
  "", 2.81, 77.69, 0.82}, {"TUR", "Asia", "Turkey", "2020-03-22", 1236., 
  566., 175.714, 30., 21., 4.286, 14.655, 6.711, 2.083, 0.356, 0.249, 0.051, 
  4.8, "", "", "", "", "", "", "", "", "", "", "", "", "", "", "", "", "", 
  "", "", "", "", "", "", "", "", "", 62.04, 8.4339067*^7, 104.914, 31.6, 
  8.153, 5.061, 25129.341, 0.2, 171.285, 12.13, 14.1, 41.1, "", 2.81, 77.69, 
  0.82}, {"TUR", "Asia", "Turkey", "2020-03-23", 1529., 293., 215.857, 37., 
  7., 5.286, 18.129, 3.474, 2.559, 0.439, 0.083, 0.063, 4.03, "", "", "", "", 
  "", "", "", "", "", "", "", "", "", "", "", "", "", "", "", "", "", "", "", 
  "", "", "", 62.04, 8.4339067*^7, 104.914, 31.6, 8.153, 5.061, 25129.341, 
  0.2, 171.285, 12.13, 14.1, 41.1, "", 2.81, 77.69, 0.82}, 
 {"TUR", "Asia", "Turkey", "2020-03-24", 1872., 343., 260.714, 44., 7., 
  6.143, 22.196, 4.067, 3.091, 0.522, 0.083, 0.073, 3.6, "", "", "", "", "", 
  "", "", "", "", "", "", "", "", "", "", "", "", "", "", "", "", "", "", "", 
  "", "", 67.59, 8.4339067*^7, 104.914, 31.6, 8.153, 5.061, 25129.341, 0.2, 
  171.285, 12.13, 14.1, 41.1, "", 2.81, 77.69, 0.82}, 
 {"TUR", "Asia", "Turkey", "2020-03-25", 2433., 561., 333.571, 59., 15., 
  8.286, 28.848, 6.652, 3.955, 0.7, 0.178, 0.098, 3.58, "", "", "", "", "", 
  "", "", "", "", "", "", "", "", "", "", "", "", "", "", "", "", "", "", "", 
  "", "", 67.59, 8.4339067*^7, 104.914, 31.6, 8.153, 5.061, 25129.341, 0.2, 
  171.285, 12.13, 14.1, 41.1, "", 2.81, 77.69, 0.82}, 
 {"TUR", "Asia", "Turkey", "2020-03-26", 3629., 1196., 491., 75., 16., 
  10.286, 43.029, 14.181, 5.822, 0.889, 0.19, 0.122, 3.7, "", "", "", "", "", 
  "", "", "", "", "", "", "", "", "", "", "", "", "", "", "", "", "", "", "", 
  "", "", 67.59, 8.4339067*^7, 104.914, 31.6, 8.153, 5.061, 25129.341, 0.2, 
  171.285, 12.13, 14.1, 41.1, "", 2.81, 77.69, 0.82}, 
 {"TUR", "Asia", "Turkey", "2020-03-27", 5698., 2069., 762.714, 92., 17., 
  12.571, 67.561, 24.532, 9.043, 1.091, 0.202, 0.149, 3.56, "", "", "", "", 
  "", "", "", "", 7533., 47823., 0.567, 0.089, "", "", "", "", 
  "tests performed", "", "", "", "", "", "", "", "", "", 70.37, 8.4339067*^7, 
  104.914, 31.6, 8.153, 5.061, 25129.341, 0.2, 171.285, 12.13, 14.1, 41.1, 
  "", 2.81, 77.69, 0.82}, {"TUR", "Asia", "Turkey", "2020-03-28", 7402., 
  1704., 961.714, 108., 16., 14.143, 87.765, 20.204, 11.403, 1.281, 0.19, 
  0.168, 3.05, "", "", "", "", "", "", "", "", 7641., 55464., 0.658, 0.091, 
  "", "", "", "", "tests performed", "", "", "", "", "", "", "", "", "", 
  75.93, 8.4339067*^7, 104.914, 31.6, 8.153, 5.061, 25129.341, 0.2, 171.285, 
  12.13, 14.1, 41.1, "", 2.81, 77.69, 0.82}, {"TUR", "Asia", "Turkey", 
  "2020-03-29", 9217., 1815., 1140.143, 131., 23., 14.429, 109.285, 21.52, 
  13.519, 1.553, 0.273, 0.171, 2.68, "", "", "", "", "", "", "", "", 9982., 
  65446., 0.776, 0.118, "", "", "", "", "tests performed", "", "", "", "", 
  "", "", "", "", "", 75.93, 8.4339067*^7, 104.914, 31.6, 8.153, 5.061, 
  25129.341, 0.2, 171.285, 12.13, 14.1, 41.1, "", 2.81, 77.69, 0.82}, 
 {"TUR", "Asia", "Turkey", "2020-03-30", 10827., 1610., 1328.286, 168., 37., 
  18.714, 128.375, 19.09, 15.749, 1.992, 0.439, 0.222, 2.53, "", "", "", "", 
  "", "", "", "", 11535., 76981., 0.913, 0.137, "", "", "", "", 
  "tests performed", "", "", "", "", "", "", "", "", "", 75.93, 8.4339067*^7, 
  104.914, 31.6, 8.153, 5.061, 25129.341, 0.2, 171.285, 12.13, 14.1, 41.1, 
  "", 2.81, 77.69, 0.82}, {"TUR", "Asia", "Turkey", "2020-03-31", 13531., 
  2704., 1665.571, 214., 46., 24.286, 160.436, 32.061, 19.749, 2.537, 0.545, 
  0.288, 2.39, "", "", "", "", "", "", "", "", 15422., 92403., 1.096, 0.183, 
  "", "", "", "", "tests performed", "", "", "", "", "", "", "", "", "", 
  75.93, 8.4339067*^7, 104.914, 31.6, 8.153, 5.061, 25129.341, 0.2, 171.285, 
  12.13, 14.1, 41.1, "", 2.81, 77.69, 0.82}, {"TUR", "Asia", "Turkey", 
  "2020-04-01", 15679., 2148., 1892.286, 277., 63., 31.143, 185.904, 25.469, 
  22.437, 3.284, 0.747, 0.369, 2.11, "", "", "", "", "", "", "", "", 14396., 
  106799., 1.266, 0.171, "", "", "", "", "tests performed", "", "", "", "", 
  "", "", "", "", "", 75.93, 8.4339067*^7, 104.914, 31.6, 8.153, 5.061, 
  25129.341, 0.2, 171.285, 12.13, 14.1, 41.1, "", 2.81, 77.69, 0.82}, 
 {"TUR", "Asia", "Turkey", "2020-04-02", 18135., 2456., 2072.286, 356., 79., 
  40.143, 215.025, 29.121, 24.571, 4.221, 0.937, 0.476, 1.86, "", "", "", "", 
  "", "", "", "", 18757., 125556., 1.489, 0.222, "", "", "", "", 
  "tests performed", "", "", "", "", "", "", "", "", "", 75.93, 8.4339067*^7, 
  104.914, 31.6, 8.153, 5.061, 25129.341, 0.2, 171.285, 12.13, 14.1, 41.1, 
  "", 2.81, 77.69, 0.82}, {"TUR", "Asia", "Turkey", "2020-04-03", 20921., 
  2786., 2174.714, 425., 69., 47.571, 248.058, 33.033, 25.785, 5.039, 0.818, 
  0.564, 1.71, "", "", "", "", "", "", "", "", 16160., 141716., 1.68, 0.192, 
  13413., 0.159, 0.162, 6.2, "tests performed", "", "", "", "", "", "", "", 
  "", "", 75.93, 8.4339067*^7, 104.914, 31.6, 8.153, 5.061, 25129.341, 0.2, 
  171.285, 12.13, 14.1, 41.1, "", 2.81, 77.69, 0.82}, 
 {"TUR", "Asia", "Turkey", "2020-04-04", 23934., 3013., 2361.714, 501., 76., 
  56.143, 283.783, 35.725, 28.003, 5.94, 0.901, 0.666, 1.68, "", "", "", "", 
  "", "", "", "", 19664., 161380., 1.913, 0.233, 15131., 0.179, 0.156, 6.4, 
  "tests performed", "", "", "", "", "", "", "", "", "", 75.93, 8.4339067*^7, 
  104.914, 31.6, 8.153, 5.061, 25129.341, 0.2, 171.285, 12.13, 14.1, 41.1, 
  "", 2.81, 77.69, 0.82}, {"TUR", "Asia", "Turkey", "2020-04-05", 27069., 
  3135., 2550.286, 574., 73., 63.286, 320.954, 37.171, 30.238, 6.806, 0.866, 
  0.75, 1.69, "", "", "", "", "", "", "", "", 20065., 181445., 2.151, 0.238, 
  16571., 0.196, 0.154, 6.5, "tests performed", "", "", "", "", "", "", "", 
  "", "", 75.93, 8.4339067*^7, 104.914, 31.6, 8.153, 5.061, 25129.341, 0.2, 
  171.285, 12.13, 14.1, 41.1, "", 2.81, 77.69, 0.82}, 
 {"TUR", "Asia", "Turkey", "2020-04-06", 30217., 3148., 2770., 649., 75., 
  68.714, 358.28, 37.326, 32.844, 7.695, 0.889, 0.815, 1.76, "", "", "", "", 
  "", "", "", "", 21400., 202845., 2.405, 0.254, 17981., 0.213, 0.154, 6.5, 
  "tests performed", "", "", "", "", "", "", "", "", "", 75.93, 8.4339067*^7, 
  104.914, 31.6, 8.153, 5.061, 25129.341, 0.2, 171.285, 12.13, 14.1, 41.1, 
  "", 2.81, 77.69, 0.82}, {"TUR", "Asia", "Turkey", "2020-04-07", 34109., 
  3892., 2939.714, 725., 76., 73., 404.427, 46.147, 34.856, 8.596, 0.901, 
  0.866, 1.75, "", "", "", "", "", "", "", "", 20023., 222868., 2.643, 0.237, 
  18638., 0.221, 0.158, 6.3, "tests performed", "", "", "", "", "", "", "", 
  "", "", 75.93, 8.4339067*^7, 104.914, 31.6, 8.153, 5.061, 25129.341, 0.2, 
  171.285, 12.13, 14.1, 41.1, "", 2.81, 77.69, 0.82}, 
 {"TUR", "Asia", "Turkey", "2020-04-08", 38226., 4117., 3221., 812., 87., 
  76.429, 453.242, 48.815, 38.191, 9.628, 1.032, 0.906, 1.66, "", "", "", "", 
  "", "", "", "", 24900., 247768., 2.938, 0.295, 20138., 0.239, 0.16, 6.3, 
  "tests performed", "", "", "", "", "", "", "", "", "", 75.93, 8.4339067*^7, 
  104.914, 31.6, 8.153, 5.061, 25129.341, 0.2, 171.285, 12.13, 14.1, 41.1, 
  "", 2.81, 77.69, 0.82}, {"TUR", "Asia", "Turkey", "2020-04-09", 42282., 
  4056., 3449.571, 908., 96., 78.857, 501.334, 48.092, 40.901, 10.766, 1.138, 
  0.935, 1.52, "", "", "", "", "", "", "", "", 28578., 276346., 3.277, 0.339, 
  21541., 0.255, 0.16, 6.2, "tests performed", "", "", "", "", "", "", "", 
  "", "", 75.93, 8.4339067*^7, 104.914, 31.6, 8.153, 5.061, 25129.341, 0.2, 
  171.285, 12.13, 14.1, 41.1, "", 2.81, 77.69, 0.82}, 
 {"TUR", "Asia", "Turkey", "2020-04-10", 47029., 4747., 3729.714, 1006., 98., 
  83., 557.618, 56.285, 44.223, 11.928, 1.162, 0.984, 1.44, "", "", "", "", 
  "", "", "", "", 30864., 307210., 3.643, 0.366, 23642., 0.28, 0.158, 6.3, 
  "tests performed", "", "", "", "", "", "", "", "", "", 75.93, 8.4339067*^7, 
  104.914, 31.6, 8.153, 5.061, 25129.341, 0.2, 171.285, 12.13, 14.1, 41.1, 
  "", 2.81, 77.69, 0.82}, {"TUR", "Asia", "Turkey", "2020-04-11", 52167., 
  5138., 4033.286, 1101., 95., 85.714, 618.539, 60.921, 47.822, 13.054, 
  1.126, 1.016, 1.41, "", "", "", "", "", "", "", "", 33170., 340380., 4.036, 
  0.393, 25571., 0.303, 0.158, 6.3, "tests performed", "", "", "", "", "", 
  "", "", "", "", 77.78, 8.4339067*^7, 104.914, 31.6, 8.153, 5.061, 
  25129.341, 0.2, 171.285, 12.13, 14.1, 41.1, "", 2.81, 77.69, 0.82}, 
 {"TUR", "Asia", "Turkey", "2020-04-12", 56956., 4789., 4269.571, 1198., 97., 
  89.143, 675.322, 56.783, 50.624, 14.205, 1.15, 1.057, 1.37, "", "", "", "", 
  "", "", "", "", 35720., 376100., 4.459, 0.424, 27808., 0.33, 0.154, 6.5, 
  "tests performed", "", "", "", "", "", "", "", "", "", 77.78, 8.4339067*^7, 
  104.914, 31.6, 8.153, 5.061, 25129.341, 0.2, 171.285, 12.13, 14.1, 41.1, 
  "", 2.81, 77.69, 0.82}, {"TUR", "Asia", "Turkey", "2020-04-13", 61049., 
  4093., 4404.571, 1296., 98., 92.429, 723.852, 48.53, 52.225, 15.367, 1.162, 
  1.096, 1.35, "", "", "", "", "", "", "", "", 34456., 410556., 4.868, 0.409, 
  29673., 0.352, 0.148, 6.7, "tests performed", "", "", "", "", "", "", "", 
  "", "", 75.93, 8.4339067*^7, 104.914, 31.6, 8.153, 5.061, 25129.341, 0.2, 
  171.285, 12.13, 14.1, 41.1, "", 2.81, 77.69, 0.82}, 
 {"TUR", "Asia", "Turkey", "2020-04-14", 65111., 4062., 4428.857, 1403., 
  107., 96.857, 772.015, 48.163, 52.513, 16.635, 1.269, 1.148, 1.28, "", "", 
  "", "", "", "", "", "", 33070., 443626., 5.26, 0.392, 31537., 0.374, 0.14, 
  7.1, "tests performed", "", "", "", "", "", "", "", "", "", 75.93, 
  8.4339067*^7, 104.914, 31.6, 8.153, 5.061, 25129.341, 0.2, 171.285, 12.13, 
  14.1, 41.1, "", 2.81, 77.69, 0.82}, {"TUR", "Asia", "Turkey", "2020-04-15", 
  69392., 4281., 4452.286, 1518., 115., 100.857, 822.774, 50.759, 52.79, 
  17.999, 1.364, 1.196, 1.21, "", "", "", "", "", "", "", "", 34090., 
  477716., 5.664, 0.404, 32850., 0.389, 0.136, 7.4, "tests performed", "", 
  "", "", "", "", "", "", "", "", 75.93, 8.4339067*^7, 104.914, 31.6, 8.153, 
  5.061, 25129.341, 0.2, 171.285, 12.13, 14.1, 41.1, "", 2.81, 77.69, 0.82}, 
 {"TUR", "Asia", "Turkey", "2020-04-16", 74193., 4801., 4558.714, 1643., 
  125., 105., 879.699, 56.925, 54.052, 19.481, 1.482, 1.245, 1.11, "", "", 
  "", "", "", "", "", "", 40427., 518143., 6.144, 0.479, 34542., 0.41, 0.132, 
  7.6, "tests performed", "", "", "", "", "", "", "", "", "", 75.93, 
  8.4339067*^7, 104.914, 31.6, 8.153, 5.061, 25129.341, 0.2, 171.285, 12.13, 
  14.1, 41.1, "", 2.81, 77.69, 0.82}, {"TUR", "Asia", "Turkey", "2020-04-17", 
  78546., 4353., 4502.429, 1769., 126., 109., 931.312, 51.613, 53.385, 
  20.975, 1.494, 1.292, 1.02, "", "", "", "", "", "", "", "", 40270., 
  558413., 6.621, 0.477, 35886., 0.425, 0.125, 8., "tests performed", "", "", 
  "", "", "", "", "", "", "", 75.93, 8.4339067*^7, 104.914, 31.6, 8.153, 
  5.061, 25129.341, 0.2, 171.285, 12.13, 14.1, 41.1, "", 2.81, 77.69, 0.82}, 
 {"TUR", "Asia", "Turkey", "2020-04-18", 82329., 3783., 4308.857, 1890., 
  121., 112.714, 976.167, 44.855, 51.09, 22.41, 1.435, 1.336, 1., "", "", "", 
  "", "", "", "", "", 40520., 598933., 7.101, 0.48, 36936., 0.438, 0.117, 
  8.6, "tests performed", "", "", "", "", "", "", "", "", "", 77.78, 
  8.4339067*^7, 104.914, 31.6, 8.153, 5.061, 25129.341, 0.2, 171.285, 12.13, 
  14.1, 41.1, "", 2.81, 77.69, 0.82}, {"TUR", "Asia", "Turkey", "2020-04-19", 
  86306., 3977., 4192.857, 2017., 127., 117., 1023.322, 47.155, 49.714, 
  23.915, 1.506, 1.387, 1.03, "", "", "", "", "", "", "", "", 35344., 
  634277., 7.521, 0.419, 36882., 0.437, 0.114, 8.8, "tests performed", "", 
  "", "", "", "", "", "", "", "", 77.78, 8.4339067*^7, 104.914, 31.6, 8.153, 
  5.061, 25129.341, 0.2, 171.285, 12.13, 14.1, 41.1, "", 2.81, 77.69, 0.82}, 
 {"TUR", "Asia", "Turkey", "2020-04-20", 90980., 4674., 4275.857, 2140., 
  123., 120.571, 1078.741, 55.419, 50.698, 25.374, 1.458, 1.43, 1.09, "", "", 
  "", "", "", "", "", "", 39703., 673980., 7.991, 0.471, 37632., 0.446, 
  0.114, 8.8, "tests performed", "", "", "", "", "", "", "", "", "", 75.93, 
  8.4339067*^7, 104.914, 31.6, 8.153, 5.061, 25129.341, 0.2, 171.285, 12.13, 
  14.1, 41.1, "", 2.81, 77.69, 0.82}, {"TUR", "Asia", "Turkey", "2020-04-21", 
  95591., 4611., 4354.286, 2259., 119., 122.286, 1133.413, 54.672, 51.628, 
  26.785, 1.411, 1.45, 1.04, "", "", "", "", "", "", "", "", 39429., 713409., 
  8.459, 0.468, 38540., 0.457, 0.113, 8.9, "tests performed", "", "", "", "", 
  "", "", "", "", "", 75.93, 8.4339067*^7, 104.914, 31.6, 8.153, 5.061, 
  25129.341, 0.2, 171.285, 12.13, 14.1, 41.1, "", 2.81, 77.69, 0.82}, 
 {"TUR", "Asia", "Turkey", "2020-04-22", 98674., 3083., 4183.143, 2376., 
  117., 122.571, 1169.968, 36.555, 49.599, 28.172, 1.387, 1.453, 0.91, "", 
  "", "", "", "", "", "", "", 37535., 750944., 8.904, 0.445, 39033., 0.463, 
  0.107, 9.3, "tests performed", "", "", "", "", "", "", "", "", "", 75.93, 
  8.4339067*^7, 104.914, 31.6, 8.153, 5.061, 25129.341, 0.2, 171.285, 12.13, 
  14.1, 41.1, "", 2.81, 77.69, 0.82}, {"TUR", "Asia", "Turkey", "2020-04-23", 
  101790., 3116., 3942.429, 2491., 115., 121.143, 1206.914, 36.946, 46.745, 
  29.536, 1.364, 1.436, 0.8, "", "", "", "", "", "", "", "", 40962., 791906., 
  9.39, 0.486, 39109., 0.464, 0.101, 9.9, "tests performed", "", "", "", "", 
  "", "", "", "", "", 75.93, 8.4339067*^7, 104.914, 31.6, 8.153, 5.061, 
  25129.341, 0.2, 171.285, 12.13, 14.1, 41.1, "", 2.81, 77.69, 0.82}, 
 {"TUR", "Asia", "Turkey", "2020-04-24", 104912., 3122., 3766.571, 2600., 
  109., 118.714, 1243.931, 37.017, 44.66, 30.828, 1.292, 1.408, 0.74, "", "", 
  "", "", "", "", "", "", 38351., 830257., 9.844, 0.455, 38835., 0.46, 0.097, 
  10.3, "tests performed", "", "", "", "", "", "", "", "", "", 75.93, 
  8.4339067*^7, 104.914, 31.6, 8.153, 5.061, 25129.341, 0.2, 171.285, 12.13, 
  14.1, 41.1, "", 2.81, 77.69, 0.82}, {"TUR", "Asia", "Turkey", "2020-04-25", 
  107773., 2861., 3634.857, 2706., 106., 116.571, 1277.854, 33.923, 43.098, 
  32.085, 1.257, 1.382, 0.72, "", "", "", "", "", "", "", "", 38308., 
  868565., 10.298, 0.454, 38519., 0.457, 0.094, 10.6, "tests performed", "", 
  "", "", "", "", "", "", "", "", 75.93, 8.4339067*^7, 104.914, 31.6, 8.153, 
  5.061, 25129.341, 0.2, 171.285, 12.13, 14.1, 41.1, "", 2.81, 77.69, 0.82}, 
 {"TUR", "Asia", "Turkey", "2020-04-26", 110130., 2357., 3403.429, 2805., 
  99., 112.571, 1305.801, 27.947, 40.354, 33.259, 1.174, 1.335, 0.74, "", "", 
  "", "", "", "", "", "", 30177., 898742., 10.656, 0.358, 37781., 0.448, 
  0.09, 11.1, "tests performed", "", "", "", "", "", "", "", "", "", 75.93, 
  8.4339067*^7, 104.914, 31.6, 8.153, 5.061, 25129.341, 0.2, 171.285, 12.13, 
  14.1, 41.1, "", 2.81, 77.69, 0.82}, {"TUR", "Asia", "Turkey", "2020-04-27", 
  112261., 2131., 3040.143, 2900., 95., 108.571, 1331.068, 25.267, 36.047, 
  34.385, 1.126, 1.287, 0.78, "", "", "", "", "", "", "", "", 20143., 
  918885., 10.895, 0.239, 34986., 0.415, 0.087, 11.5, "tests performed", "", 
  "", "", "", "", "", "", "", "", 75.93, 8.4339067*^7, 104.914, 31.6, 8.153, 
  5.061, 25129.341, 0.2, 171.285, 12.13, 14.1, 41.1, "", 2.81, 77.69, 0.82}, 
 {"TUR", "Asia", "Turkey", "2020-04-28", 114653., 2392., 2723.143, 2992., 
  92., 104.714, 1359.429, 28.362, 32.288, 35.476, 1.091, 1.242, 0.8, "", "", 
  "", "", "", "", "", "", 29230., 948115., 11.242, 0.347, 33529., 0.398, 
  0.081, 12.3, "tests performed", "", "", "", "", "", "", "", "", "", 75.93, 
  8.4339067*^7, 104.914, 31.6, 8.153, 5.061, 25129.341, 0.2, 171.285, 12.13, 
  14.1, 41.1, "", 2.81, 77.69, 0.82}, {"TUR", "Asia", "Turkey", "2020-04-29", 
  117589., 2936., 2702.143, 3081., 89., 100.714, 1394.241, 34.812, 32.039, 
  36.531, 1.055, 1.194, 0.8, "", "", "", "", "", "", "", "", 43498., 991613., 
  11.757, 0.516, 34381., 0.408, 0.079, 12.7, "tests performed", "", "", "", 
  "", "", "", "", "", "", 75.93, 8.4339067*^7, 104.914, 31.6, 8.153, 5.061, 
  25129.341, 0.2, 171.285, 12.13, 14.1, 41.1, "", 2.81, 77.69, 0.82}, 
 {"TUR", "Asia", "Turkey", "2020-04-30", 120204., 2615., 2630.571, 3174., 
  93., 97.571, 1425.247, 31.006, 31.19, 37.634, 1.103, 1.157, 0.75, "", "", 
  "", "", "", "", "", "", 42004., 1.033617*^6, 12.255, 0.498, 34530., 0.409, 
  0.076, 13.1, "tests performed", "", "", "", "", "", "", "", "", "", 75.93, 
  8.4339067*^7, 104.914, 31.6, 8.153, 5.061, 25129.341, 0.2, 171.285, 12.13, 
  14.1, 41.1, "", 2.81, 77.69, 0.82}, {"TUR", "Asia", "Turkey", "2020-05-01", 
  122392., 2188., 2497.143, 3258., 84., 94., 1451.19, 25.943, 29.608, 38.63, 
  0.996, 1.115, 0.69, "", "", "", "", "", "", "", "", 41431., 1.075048*^6, 
  12.747, 0.491, 34970., 0.415, 0.071, 14., "tests performed", "", "", "", 
  "", "", "", "", "", "", 75.93, 8.4339067*^7, 104.914, 31.6, 8.153, 5.061, 
  25129.341, 0.2, 171.285, 12.13, 14.1, 41.1, "", 2.81, 77.69, 0.82}, 
 {"TUR", "Asia", "Turkey", "2020-05-02", 124375., 1983., 2371.714, 3336., 
  78., 90., 1474.702, 23.512, 28.121, 39.555, 0.925, 1.067, 0.68, "", "", "", 
  "", "", "", "", "", 36318., 1.111366*^6, 13.177, 0.431, 34686., 0.411, 
  0.068, 14.6, "tests performed", "", "", "", "", "", "", "", "", "", 75.93, 
  8.4339067*^7, 104.914, 31.6, 8.153, 5.061, 25129.341, 0.2, 171.285, 12.13, 
  14.1, 41.1, "", 2.81, 77.69, 0.82}, {"TUR", "Asia", "Turkey", "2020-05-03", 
  126045., 1670., 2273.571, 3397., 61., 84.571, 1494.503, 19.801, 26.958, 
  40.278, 0.723, 1.003, 0.7, "", "", "", "", "", "", "", "", 24001., 
  1.135367*^6, 13.462, 0.285, 33804., 0.401, 0.067, 14.9, "tests performed", 
  "", "", "", "", "", "", "", "", "", 75.93, 8.4339067*^7, 104.914, 31.6, 
  8.153, 5.061, 25129.341, 0.2, 171.285, 12.13, 14.1, 41.1, "", 2.81, 77.69, 
  0.82}, {"TUR", "Asia", "Turkey", "2020-05-04", 127659., 1614., 2199.714, 
  3461., 64., 80.143, 1513.64, 19.137, 26.082, 41.037, 0.759, 0.95, 0.75, "", 
  "", "", "", "", "", "", "", 35771., 1.171138*^6, 13.886, 0.424, 36036., 
  0.427, 0.061, 16.4, "tests performed", "", "", "", "", "", "", "", "", "", 
  75.93, 8.4339067*^7, 104.914, 31.6, 8.153, 5.061, 25129.341, 0.2, 171.285, 
  12.13, 14.1, 41.1, "", 2.81, 77.69, 0.82}, {"TUR", "Asia", "Turkey", 
  "2020-05-05", 129491., 1832., 2119.714, 3520., 59., 75.429, 1535.362, 
  21.722, 25.133, 41.736, 0.7, 0.894, 0.79, "", "", "", "", "", "", "", "", 
  33283., 1.204421*^6, 14.281, 0.395, 36615., 0.434, 0.058, 17.3, 
  "tests performed", "", "", "", "", "", "", "", "", "", 75.93, 8.4339067*^7, 
  104.914, 31.6, 8.153, 5.061, 25129.341, 0.2, 171.285, 12.13, 14.1, 41.1, 
  "", 2.81, 77.69, 0.82}, {"TUR", "Asia", "Turkey", "2020-05-06", 131744., 
  2253., 2022.143, 3584., 64., 71.857, 1562.076, 26.714, 23.976, 42.495, 
  0.759, 0.852, 0.8, "", "", "", "", "", "", "", "", 30303., 1.234724*^6, 
  14.64, 0.359, 34730., 0.412, 0.058, 17.2, "tests performed", "", "", "", 
  "", "", "", "", "", "", 75.93, 8.4339067*^7, 104.914, 31.6, 8.153, 5.061, 
  25129.341, 0.2, 171.285, 12.13, 14.1, 41.1, "", 2.81, 77.69, 0.82}, 
 {"TUR", "Asia", "Turkey", "2020-05-07", 133721., 1977., 1931., 3641., 57., 
  66.714, 1585.517, 23.441, 22.896, 43.171, 0.676, 0.791, 0.76, "", "", "", 
  "", "", "", "", "", 30395., 1.265119*^6, 15., 0.36, 33072., 0.392, 0.058, 
  17.1, "tests performed", "", "", "", "", "", "", "", "", "", 75.93, 
  8.4339067*^7, 104.914, 31.6, 8.153, 5.061, 25129.341, 0.2, 171.285, 12.13, 
  14.1, 41.1, "", 2.81, 77.69, 0.82}, {"TUR", "Asia", "Turkey", "2020-05-08", 
  135569., 1848., 1882.429, 3689., 48., 61.571, 1607.428, 21.912, 22.32, 
  43.74, 0.569, 0.73, 0.73, "", "", "", "", "", "", "", "", 33687., 
  1.298806*^6, 15.4, 0.399, 31965., 0.379, 0.059, 17., "tests performed", "", 
  "", "", "", "", "", "", "", "", 75.93, 8.4339067*^7, 104.914, 31.6, 8.153, 
  5.061, 25129.341, 0.2, 171.285, 12.13, 14.1, 41.1, "", 2.81, 77.69, 0.82}, 
 {"TUR", "Asia", "Turkey", "2020-05-09", 137115., 1546., 1820., 3739., 50., 
  57.571, 1625.759, 18.331, 21.58, 44.333, 0.593, 0.683, 0.72, "", "", "", 
  "", "", "", "", "", 35605., 1.334411*^6, 15.822, 0.422, 31864., 0.378, 
  0.057, 17.5, "tests performed", "", "", "", "", "", "", "", "", "", 75.93, 
  8.4339067*^7, 104.914, 31.6, 8.153, 5.061, 25129.341, 0.2, 171.285, 12.13, 
  14.1, 41.1, "", 2.81, 77.69, 0.82}, {"TUR", "Asia", "Turkey", "2020-05-10", 
  138657., 1542., 1801.714, 3786., 47., 55.571, 1644.042, 18.283, 21.363, 
  44.89, 0.557, 0.659, 0.74, "", "", "", "", "", "", "", "", 36187., 
  1.370598*^6, 16.251, 0.429, 33604., 0.398, 0.054, 18.7, "tests performed", 
  "", "", "", "", "", "", "", "", "", 75.93, 8.4339067*^7, 104.914, 31.6, 
  8.153, 5.061, 25129.341, 0.2, 171.285, 12.13, 14.1, 41.1, "", 2.81, 77.69, 
  0.82}, {"TUR", "Asia", "Turkey", "2020-05-11", 139771., 1114., 1730.286, 
  3841., 55., 54.286, 1657.251, 13.209, 20.516, 45.542, 0.652, 0.644, 0.77, 
  "", "", "", "", "", "", "", "", 32722., 1.40332*^6, 16.639, 0.388, 33169., 
  0.393, 0.052, 19.2, "tests performed", "", "", "", "", "", "", "", "", "", 
  75.93, 8.4339067*^7, 104.914, 31.6, 8.153, 5.061, 25129.341, 0.2, 171.285, 
  12.13, 14.1, 41.1, "", 2.81, 77.69, 0.82}, {"TUR", "Asia", "Turkey", 
  "2020-05-12", 141475., 1704., 1712., 3894., 53., 53.429, 1677.455, 20.204, 
  20.299, 46.171, 0.628, 0.633, 0.83, "", "", "", "", "", "", "", "", 37351., 
  1.440671*^6, 17.082, 0.443, 33750., 0.4, 0.051, 19.7, "tests performed", 
  "", "", "", "", "", "", "", "", "", 75.93, 8.4339067*^7, 104.914, 31.6, 
  8.153, 5.061, 25129.341, 0.2, 171.285, 12.13, 14.1, 41.1, "", 2.81, 77.69, 
  0.82}, {"TUR", "Asia", "Turkey", "2020-05-13", 143114., 1639., 1624.286, 
  3952., 58., 52.571, 1696.889, 19.433, 19.259, 46.858, 0.688, 0.623, 0.83, 
  "", "", "", "", "", "", "", "", 33332., 1.474003*^6, 17.477, 0.395, 34183., 
  0.405, 0.048, 21., "tests performed", "", "", "", "", "", "", "", "", "", 
  75.93, 8.4339067*^7, 104.914, 31.6, 8.153, 5.061, 25129.341, 0.2, 171.285, 
  12.13, 14.1, 41.1, "", 2.81, 77.69, 0.82}, {"TUR", "Asia", "Turkey", 
  "2020-05-14", 144749., 1635., 1575.429, 4007., 55., 52.286, 1716.275, 
  19.386, 18.68, 47.511, 0.652, 0.62, 0.82, "", "", "", "", "", "", "", "", 
  34821., 1.508824*^6, 17.89, 0.413, 34815., 0.413, 0.045, 22.1, 
  "tests performed", "", "", "", "", "", "", "", "", "", 75.93, 8.4339067*^7, 
  104.914, 31.6, 8.153, 5.061, 25129.341, 0.2, 171.285, 12.13, 14.1, 41.1, 
  "", 2.81, 77.69, 0.82}, {"TUR", "Asia", "Turkey", "2020-05-15", 146457., 
  1708., 1555.429, 4055., 48., 52.286, 1736.526, 20.252, 18.443, 48.08, 
  0.569, 0.62, 0.81, "", "", "", "", "", "", "", "", 38565., 1.547389*^6, 
  18.347, 0.457, 35512., 0.421, 0.044, 22.8, "tests performed", "", "", "", 
  "", "", "", "", "", "", 75.93, 8.4339067*^7, 104.914, 31.6, 8.153, 5.061, 
  25129.341, 0.2, 171.285, 12.13, 14.1, 41.1, "", 2.81, 77.69, 0.82}, 
 {"TUR", "Asia", "Turkey", "2020-05-16", 148067., 1610., 1564.571, 4096., 
  41., 51., 1755.616, 19.09, 18.551, 48.566, 0.486, 0.605, 0.79, "", "", "", 
  "", "", "", "", "", 42236., 1.589625*^6, 18.848, 0.501, 36459., 0.432, 
  0.043, 23.3, "tests performed", "", "", "", "", "", "", "", "", "", 75.93, 
  8.4339067*^7, 104.914, 31.6, 8.153, 5.061, 25129.341, 0.2, 171.285, 12.13, 
  14.1, 41.1, "", 2.81, 77.69, 0.82}, {"TUR", "Asia", "Turkey", "2020-05-17", 
  149435., 1368., 1539.714, 4140., 44., 50.571, 1771.836, 16.22, 18.256, 
  49.088, 0.522, 0.6, 0.78, "", "", "", "", "", "", "", "", 35369., 
  1.624994*^6, 19.267, 0.419, 36342., 0.431, 0.042, 23.6, "tests performed", 
  "", "", "", "", "", "", "", "", "", 75.93, 8.4339067*^7, 104.914, 31.6, 
  8.153, 5.061, 25129.341, 0.2, 171.285, 12.13, 14.1, 41.1, "", 2.81, 77.69, 
  0.82}, {"TUR", "Asia", "Turkey", "2020-05-18", 150593., 1158., 1546., 
  4171., 31., 47.143, 1785.566, 13.73, 18.331, 49.455, 0.368, 0.559, 0.76, 
  "", "", "", "", "", "", "", "", 25141., 1.650135*^6, 19.565, 0.298, 35259., 
  0.418, 0.044, 22.8, "tests performed", "", "", "", "", "", "", "", "", "", 
  75.93, 8.4339067*^7, 104.914, 31.6, 8.153, 5.061, 25129.341, 0.2, 171.285, 
  12.13, 14.1, 41.1, "", 2.81, 77.69, 0.82}, {"TUR", "Asia", "Turkey", 
  "2020-05-19", 151615., 1022., 1448.571, 4199., 28., 43.571, 1797.684, 
  12.118, 17.176, 49.787, 0.332, 0.517, 0.73, "", "", "", "", "", "", "", "", 
  25382., 1.675517*^6, 19.866, 0.301, 33549., 0.398, 0.043, 23.2, 
  "tests performed", "", "", "", "", "", "", "", "", "", 75.93, 8.4339067*^7, 
  104.914, 31.6, 8.153, 5.061, 25129.341, 0.2, 171.285, 12.13, 14.1, 41.1, 
  "", 2.81, 77.69, 0.82}, {"TUR", "Asia", "Turkey", "2020-05-20", 152587., 
  972., 1353.286, 4222., 23., 38.571, 1809.209, 11.525, 16.046, 50.06, 0.273, 
  0.457, 0.7, "", "", "", "", "", "", "", "", 20838., 1.696355*^6, 20.114, 
  0.247, 31765., 0.377, 0.043, 23.5, "tests performed", "", "", "", "", "", 
  "", "", "", "", 75.93, 8.4339067*^7, 104.914, 31.6, 8.153, 5.061, 
  25129.341, 0.2, 171.285, 12.13, 14.1, 41.1, "", 2.81, 77.69, 0.82}, 
 {"TUR", "Asia", "Turkey", "2020-05-21", 153548., 961., 1257., 4249., 27., 
  34.571, 1820.603, 11.394, 14.904, 50.38, 0.32, 0.41, 0.69, "", "", "", "", 
  "", "", "", "", 33633., 1.729988*^6, 20.512, 0.399, 31595., 0.375, 0.04, 
  25.1, "tests performed", "", "", "", "", "", "", "", "", "", 75.93, 
  8.4339067*^7, 104.914, 31.6, 8.153, 5.061, 25129.341, 0.2, 171.285, 12.13, 
  14.1, 41.1, "", 2.81, 77.69, 0.82}, {"TUR", "Asia", "Turkey", "2020-05-22", 
  154500., 952., 1149., 4276., 27., 31.571, 1831.891, 11.288, 13.624, 50.7, 
  0.32, 0.374, 0.71, "", "", "", "", "", "", "", "", 37507., 1.767495*^6, 
  20.957, 0.445, 31444., 0.373, 0.037, 27.4, "tests performed", "", "", "", 
  "", "", "", "", "", "", 75.93, 8.4339067*^7, 104.914, 31.6, 8.153, 5.061, 
  25129.341, 0.2, 171.285, 12.13, 14.1, 41.1, "", 2.81, 77.69, 0.82}, 
 {"TUR", "Asia", "Turkey", "2020-05-23", 155686., 1186., 1088.429, 4308., 
  32., 30.286, 1845.954, 14.062, 12.905, 51.08, 0.379, 0.359, 0.77, "", "", 
  "", "", "", "", "", "", 40178., 1.807673*^6, 21.433, 0.476, 31150., 0.369, 
  0.035, 28.6, "tests performed", "", "", "", "", "", "", "", "", "", 75.93, 
  8.4339067*^7, 104.914, 31.6, 8.153, 5.061, 25129.341, 0.2, 171.285, 12.13, 
  14.1, 41.1, "", 2.81, 77.69, 0.82}, {"TUR", "Asia", "Turkey", "2020-05-24", 
  156827., 1141., 1056., 4340., 32., 28.571, 1859.482, 13.529, 12.521, 
  51.459, 0.379, 0.339, 0.81, "", "", "", "", "", "", "", "", 24589., 
  1.832262*^6, 21.725, 0.292, 29610., 0.351, 0.036, 28., "tests performed", 
  "", "", "", "", "", "", "", "", "", 75.93, 8.4339067*^7, 104.914, 31.6, 
  8.153, 5.061, 25129.341, 0.2, 171.285, 12.13, 14.1, 41.1, "", 2.81, 77.69, 
  0.82}, {"TUR", "Asia", "Turkey", "2020-05-25", 157814., 987., 1031.571, 
  4369., 29., 28.286, 1871.185, 11.703, 12.231, 51.803, 0.344, 0.335, 0.83, 
  "", "", "", "", "", "", "", "", 21492., 1.853754*^6, 21.98, 0.255, 29088., 
  0.345, 0.035, 28.2, "tests performed", "", "", "", "", "", "", "", "", "", 
  75.93, 8.4339067*^7, 104.914, 31.6, 8.153, 5.061, 25129.341, 0.2, 171.285, 
  12.13, 14.1, 41.1, "", 2.81, 77.69, 0.82}, {"TUR", "Asia", "Turkey", 
  "2020-05-26", 158762., 948., 1021., 4397., 28., 28.286, 1882.425, 11.24, 
  12.106, 52.135, 0.332, 0.335, 0.85, "", "", "", "", "", "", "", "", 19853., 
  1.873607*^6, 22.215, 0.235, 28299., 0.336, 0.036, 27.7, "tests performed", 
  "", "", "", "", "", "", "", "", "", 75.93, 8.4339067*^7, 104.914, 31.6, 
  8.153, 5.061, 25129.341, 0.2, 171.285, 12.13, 14.1, 41.1, "", 2.81, 77.69, 
  0.82}, {"TUR", "Asia", "Turkey", "2020-05-27", 159797., 1035., 1030., 
  4431., 34., 29.857, 1894.697, 12.272, 12.213, 52.538, 0.403, 0.354, 0.86, 
  "", "", "", "", "", "", "", "", 21043., 1.89465*^6, 22.465, 0.25, 28328., 
  0.336, 0.036, 27.5, "tests performed", "", "", "", "", "", "", "", "", "", 
  75.93, 8.4339067*^7, 104.914, 31.6, 8.153, 5.061, 25129.341, 0.2, 171.285, 
  12.13, 14.1, 41.1, "", 2.81, 77.69, 0.82}, {"TUR", "Asia", "Turkey", 
  "2020-05-28", 160979., 1182., 1061.571, 4461., 30., 30.286, 1908.712, 
  14.015, 12.587, 52.894, 0.356, 0.359, 0.87, "", "", "", "", "", "", "", "", 
  33559., 1.928209*^6, 22.863, 0.398, 28317., 0.336, 0.037, 26.7, 
  "tests performed", "", "", "", "", "", "", "", "", "", 75.93, 8.4339067*^7, 
  104.914, 31.6, 8.153, 5.061, 25129.341, 0.2, 171.285, 12.13, 14.1, 41.1, 
  "", 2.81, 77.69, 0.82}, {"TUR", "Asia", "Turkey", "2020-05-29", 162120., 
  1141., 1088.571, 4489., 28., 30.429, 1922.241, 13.529, 12.907, 53.226, 
  0.332, 0.361, 0.86, "", "", "", "", "", "", "", "", 36155., 1.964364*^6, 
  23.291, 0.429, 28124., 0.333, 0.039, 25.8, "tests performed", "", "", "", 
  "", "", "", "", "", "", 75.93, 8.4339067*^7, 104.914, 31.6, 8.153, 5.061, 
  25129.341, 0.2, 171.285, 12.13, 14.1, 41.1, "", 2.81, 77.69, 0.82}, 
 {"TUR", "Asia", "Turkey", "2020-05-30", 163103., 983., 1059.571, 4515., 26., 
  29.571, 1933.896, 11.655, 12.563, 53.534, 0.308, 0.351, 0.83, "", "", "", 
  "", "", "", "", "", 39230., 2.003594*^6, 23.756, 0.465, 27989., 0.332, 
  0.038, 26.4, "tests performed", "", "", "", "", "", "", "", "", "", 75.93, 
  8.4339067*^7, 104.914, 31.6, 8.153, 5.061, 25129.341, 0.2, 171.285, 12.13, 
  14.1, 41.1, "", 2.81, 77.69, 0.82}, {"TUR", "Asia", "Turkey", "2020-05-31", 
  163942., 839., 1016.429, 4540., 25., 28.571, 1943.844, 9.948, 12.052, 
  53.83, 0.296, 0.339, 0.81, "", "", "", "", "", "", "", "", 35600., 
  2.039194*^6, 24.179, 0.422, 29562., 0.351, 0.034, 29.1, "tests performed", 
  "", "", "", "", "", "", "", "", "", 75.93, 8.4339067*^7, 104.914, 31.6, 
  8.153, 5.061, 25129.341, 0.2, 171.285, 12.13, 14.1, 41.1, "", 2.81, 77.69, 
  0.82}, {"TUR", "Asia", "Turkey", "2020-06-01", 164769., 827., 993.571, 
  4563., 23., 27.714, 1953.65, 9.806, 11.781, 54.103, 0.273, 0.329, 0.83, "", 
  "", "", "", "", "", "", "", 31525., 2.070719*^6, 24.552, 0.374, 30995., 
  0.368, 0.032, 31.2, "tests performed", "", "", "", "", "", "", "", "", "", 
  63.89, 8.4339067*^7, 104.914, 31.6, 8.153, 5.061, 25129.341, 0.2, 171.285, 
  12.13, 14.1, 41.1, "", 2.81, 77.69, 0.82}, {"TUR", "Asia", "Turkey", 
  "2020-06-02", 165555., 786., 970.429, 4585., 22., 26.857, 1962.969, 9.32, 
  11.506, 54.364, 0.261, 0.318, 0.84, "", "", "", "", "", "", "", "", 32325., 
  2.103044*^6, 24.936, 0.383, 32777., 0.389, 0.03, 33.8, "tests performed", 
  "", "", "", "", "", "", "", "", "", 63.89, 8.4339067*^7, 104.914, 31.6, 
  8.153, 5.061, 25129.341, 0.2, 171.285, 12.13, 14.1, 41.1, "", 2.81, 77.69, 
  0.82}, {"TUR", "Asia", "Turkey", "2020-06-03", 166422., 867., 946.429, 
  4609., 24., 25.429, 1973.249, 10.28, 11.222, 54.648, 0.285, 0.302, 0.87, 
  "", "", "", "", "", "", "", "", 52305., 2.155349*^6, 25.556, 0.62, 37243., 
  0.442, 0.025, 39.4, "tests performed", "", "", "", "", "", "", "", "", "", 
  63.89, 8.4339067*^7, 104.914, 31.6, 8.153, 5.061, 25129.341, 0.2, 171.285, 
  12.13, 14.1, 41.1, "", 2.81, 77.69, 0.82}, {"TUR", "Asia", "Turkey", 
  "2020-06-04", 167410., 988., 918.714, 4630., 21., 24.143, 1984.964, 11.715, 
  10.893, 54.897, 0.249, 0.286, 0.89, "", "", "", "", "", "", "", "", 54234., 
  2.209583*^6, 26.199, 0.643, 40196., 0.477, 0.023, 43.8, "tests performed", 
  "", "", "", "", "", "", "", "", "", 63.89, 8.4339067*^7, 104.914, 31.6, 
  8.153, 5.061, 25129.341, 0.2, 171.285, 12.13, 14.1, 41.1, "", 2.81, 77.69, 
  0.82}, {"TUR", "Asia", "Turkey", "2020-06-05", 168340., 930., 888.571, 
  4648., 18., 22.714, 1995.991, 11.027, 10.536, 55.111, 0.213, 0.269, 0.9, 
  "", "", "", "", "", "", "", "", 57829., 2.267412*^6, 26.884, 0.686, 43293., 
  0.513, 0.021, 48.7, "tests performed", "", "", "", "", "", "", "", "", "", 
  63.89, 8.4339067*^7, 104.914, 31.6, 8.153, 5.061, 25129.341, 0.2, 171.285, 
  12.13, 14.1, 41.1, "", 2.81, 77.69, 0.82}, {"TUR", "Asia", "Turkey", 
  "2020-06-06", 169218., 878., 873.571, 4669., 21., 22., 2006.401, 10.41, 
  10.358, 55.36, 0.249, 0.261, 0.92, "", "", "", "", "", "", "", "", 35846., 
  2.303258*^6, 27.31, 0.425, 42809., 0.508, 0.02, 49., "tests performed", "", 
  "", "", "", "", "", "", "", "", 63.89, 8.4339067*^7, 104.914, 31.6, 8.153, 
  5.061, 25129.341, 0.2, 171.285, 12.13, 14.1, 41.1, "", 2.81, 77.69, 0.82}, 
 {"TUR", "Asia", "Turkey", "2020-06-07", 170132., 914., 884.286, 4692., 23., 
  21.714, 2017.238, 10.837, 10.485, 55.633, 0.273, 0.257, 0.96, "", "", "", 
  "", "", "", "", "", 35335., 2.338593*^6, 27.728, 0.419, 42771., 0.507, 
  0.021, 48.4, "tests performed", "", "", "", "", "", "", "", "", "", 63.89, 
  8.4339067*^7, 104.914, 31.6, 8.153, 5.061, 25129.341, 0.2, 171.285, 12.13, 
  14.1, 41.1, "", 2.81, 77.69, 0.82}, {"TUR", "Asia", "Turkey", "2020-06-08", 
  171121., 989., 907.429, 4711., 19., 21.143, 2028.965, 11.726, 10.759, 
  55.858, 0.225, 0.251, 1.01, "", "", "", "", "", "", "", "", 39361., 
  2.377954*^6, 28.195, 0.467, 43891., 0.52, 0.021, 48.4, "tests performed", 
  "", "", "", "", "", "", "", "", "", 63.89, 8.4339067*^7, 104.914, 31.6, 
  8.153, 5.061, 25129.341, 0.2, 171.285, 12.13, 14.1, 41.1, "", 2.81, 77.69, 
  0.82}, {"TUR", "Asia", "Turkey", "2020-06-09", 172114., 993., 937., 4729., 
  18., 20.571, 2040.739, 11.774, 11.11, 56.071, 0.213, 0.244, 1.04, "", "", 
  "", "", "", "", "", "", 37225., 2.415179*^6, 28.637, 0.441, 44591., 0.529, 
  0.021, 47.6, "tests performed", "", "", "", "", "", "", "", "", "", 63.89, 
  8.4339067*^7, 104.914, 31.6, 8.153, 5.061, 25129.341, 0.2, 171.285, 12.13, 
  14.1, 41.1, "", 2.81, 77.69, 0.82}, {"TUR", "Asia", "Turkey", "2020-06-10", 
  173036., 922., 944.857, 4746., 17., 19.571, 2051.671, 10.932, 11.203, 
  56.273, 0.202, 0.232, 1.06, "", "", "", "", "", "", "", "", 36521., 
  2.4517*^6, 29.07, 0.433, 42336., 0.502, 0.022, 44.8, "tests performed", "", 
  "", "", "", "", "", "", "", "", 63.89, 8.4339067*^7, 104.914, 31.6, 8.153, 
  5.061, 25129.341, 0.2, 171.285, 12.13, 14.1, 41.1, "", 2.81, 77.69, 0.82}, 
 {"TUR", "Asia", "Turkey", "2020-06-11", 174023., 987., 944.714, 4763., 17., 
  19., 2063.374, 11.703, 11.201, 56.474, 0.202, 0.225, 1.11, "", "", "", "", 
  "", "", "", "", 49190., 2.50089*^6, 29.653, 0.583, 41615., 0.493, 0.023, 
  44.1, "tests performed", "", "", "", "", "", "", "", "", "", 63.89, 
  8.4339067*^7, 104.914, 31.6, 8.153, 5.061, 25129.341, 0.2, 171.285, 12.13, 
  14.1, 41.1, "", 2.81, 77.69, 0.82}, {"TUR", "Asia", "Turkey", "2020-06-12", 
  175218., 1195., 982.571, 4778., 15., 18.571, 2077.543, 14.169, 11.65, 
  56.652, 0.178, 0.22, 1.19, "", "", "", "", "", "", "", "", 41013., 
  2.541903*^6, 30.139, 0.486, 39213., 0.465, 0.025, 39.9, "tests performed", 
  "", "", "", "", "", "", "", "", "", 63.89, 8.4339067*^7, 104.914, 31.6, 
  8.153, 5.061, 25129.341, 0.2, 171.285, 12.13, 14.1, 41.1, "", 2.81, 77.69, 
  0.82}, {"TUR", "Asia", "Turkey", "2020-06-13", 176677., 1459., 1065.571, 
  4792., 14., 17.571, 2094.842, 17.299, 12.634, 56.818, 0.166, 0.208, 1.27, 
  "", "", "", "", "", "", "", "", 45092., 2.586995*^6, 30.674, 0.535, 40534., 
  0.481, 0.026, 38., "tests performed", "", "", "", "", "", "", "", "", "", 
  63.89, 8.4339067*^7, 104.914, 31.6, 8.153, 5.061, 25129.341, 0.2, 171.285, 
  12.13, 14.1, 41.1, "", 2.81, 77.69, 0.82}, {"TUR", "Asia", "Turkey", 
  "2020-06-14", 178239., 1562., 1158.143, 4807., 15., 16.429, 2113.362, 
  18.52, 13.732, 56.996, 0.178, 0.195, 1.3, "", "", "", "", "", "", "", "", 
  45176., 2.632171*^6, 31.209, 0.536, 41940., 0.497, 0.028, 36.2, 
  "tests performed", "", "", "", "", "", "", "", "", "", 63.89, 8.4339067*^7, 
  104.914, 31.6, 8.153, 5.061, 25129.341, 0.2, 171.285, 12.13, 14.1, 41.1, 
  "", 2.81, 77.69, 0.82}, {"TUR", "Asia", "Turkey", "2020-06-15", 179831., 
  1592., 1244.286, 4825., 18., 16.286, 2132.238, 18.876, 14.753, 57.21, 
  0.213, 0.193, 1.29, "", "", "", "", "", "", "", "", 42032., 2.674203*^6, 
  31.708, 0.498, 42321., 0.502, 0.029, 34., "tests performed", "", "", "", 
  "", "", "", "", "", "", 63.89, 8.4339067*^7, 104.914, 31.6, 8.153, 5.061, 
  25129.341, 0.2, 171.285, 12.13, 14.1, 41.1, "", 2.81, 77.69, 0.82}, 
 {"TUR", "Asia", "Turkey", "2020-06-16", 181298., 1467., 1312., 4842., 17., 
  16.143, 2149.633, 17.394, 15.556, 57.411, 0.202, 0.191, 1.23, "", "", "", 
  "", "", "", "", "", 46800., 2.721003*^6, 32.263, 0.555, 43689., 0.518, 
  0.03, 33.3, "tests performed", "", "", "", "", "", "", "", "", "", 63.89, 
  8.4339067*^7, 104.914, 31.6, 8.153, 5.061, 25129.341, 0.2, 171.285, 12.13, 
  14.1, 41.1, "", 2.81, 77.69, 0.82}, {"TUR", "Asia", "Turkey", "2020-06-17", 
  182727., 1429., 1384.429, 4861., 19., 16.429, 2166.576, 16.944, 16.415, 
  57.636, 0.225, 0.195, 1.16, "", "", "", "", "", "", "", "", 52901., 
  2.773904*^6, 32.89, 0.627, 46029., 0.546, 0.03, 33.2, "tests performed", 
  "", "", "", "", "", "", "", "", "", 63.89, 8.4339067*^7, 104.914, 31.6, 
  8.153, 5.061, 25129.341, 0.2, 171.285, 12.13, 14.1, 41.1, "", 2.81, 77.69, 
  0.82}, {"TUR", "Asia", "Turkey", "2020-06-18", 184031., 1304., 1429.714, 
  4882., 21., 17., 2182.037, 15.461, 16.952, 57.885, 0.249, 0.202, 1.08, "", 
  "", "", "", "", "", "", "", 48412., 2.822316*^6, 33.464, 0.574, 45918., 
  0.544, 0.031, 32.1, "tests performed", "", "", "", "", "", "", "", "", "", 
  63.89, 8.4339067*^7, 104.914, 31.6, 8.153, 5.061, 25129.341, 0.2, 171.285, 
  12.13, 14.1, 41.1, "", 2.81, 77.69, 0.82}, {"TUR", "Asia", "Turkey", 
  "2020-06-19", 185245., 1214., 1432.429, 4905., 23., 18.143, 2196.432, 
  14.394, 16.984, 58.158, 0.273, 0.215, 1.03, "", "", "", "", "", "", "", "", 
  41316., 2.863632*^6, 33.954, 0.49, 45961., 0.545, 0.031, 32.1, 
  "tests performed", "", "", "", "", "", "", "", "", "", 63.89, 8.4339067*^7, 
  104.914, 31.6, 8.153, 5.061, 25129.341, 0.2, 171.285, 12.13, 14.1, 41.1, 
  "", 2.81, 77.69, 0.82}, {"TUR", "Asia", "Turkey", "2020-06-20", 186493., 
  1248., 1402.286, 4927., 22., 19.286, 2211.229, 14.797, 16.627, 58.419, 
  0.261, 0.229, 1.01, "", "", "", "", "", "", "", "", 41112., 2.904744*^6, 
  34.441, 0.487, 45393., 0.538, 0.031, 32.4, "tests performed", "", "", "", 
  "", "", "", "", "", "", 63.89, 8.4339067*^7, 104.914, 31.6, 8.153, 5.061, 
  25129.341, 0.2, 171.285, 12.13, 14.1, 41.1, "", 2.81, 77.69, 0.82}, 
 {"TUR", "Asia", "Turkey", "2020-06-21", 187685., 1192., 1349.429, 4950., 
  23., 20.429, 2225.363, 14.133, 16., 58.692, 0.273, 0.242, 1.01, "", "", "", 
  "", "", "", "", "", 40496., 2.94524*^6, 34.921, 0.48, 44724., 0.53, 0.03, 
  33.1, "tests performed", "", "", "", "", "", "", "", "", "", 63.89, 
  8.4339067*^7, 104.914, 31.6, 8.153, 5.061, 25129.341, 0.2, 171.285, 12.13, 
  14.1, 41.1, "", 2.81, 77.69, 0.82}, {"TUR", "Asia", "Turkey", "2020-06-22", 
  188897., 1212., 1295.143, 4974., 24., 21.286, 2239.733, 14.371, 15.356, 
  58.976, 0.285, 0.252, 1.03, "", "", "", "", "", "", "", "", 41413., 
  2.986653*^6, 35.412, 0.491, 44636., 0.529, 0.029, 34.5, "tests performed", 
  "", "", "", "", "", "", "", "", "", 63.89, 8.4339067*^7, 104.914, 31.6, 
  8.153, 5.061, 25129.341, 0.2, 171.285, 12.13, 14.1, 41.1, "", 2.81, 77.69, 
  0.82}, {"TUR", "Asia", "Turkey", "2020-06-23", 190165., 1268., 1266.714, 
  5001., 27., 22.714, 2254.768, 15.035, 15.019, 59.296, 0.32, 0.269, 1.05, 
  "", "", "", "", "", "", "", "", 42982., 3.029635*^6, 35.922, 0.51, 44090., 
  0.523, 0.029, 34.8, "tests performed", "", "", "", "", "", "", "", "", "", 
  63.89, 8.4339067*^7, 104.914, 31.6, 8.153, 5.061, 25129.341, 0.2, 171.285, 
  12.13, 14.1, 41.1, "", 2.81, 77.69, 0.82}, {"TUR", "Asia", "Turkey", 
  "2020-06-24", 191657., 1492., 1275.714, 5025., 24., 23.429, 2272.458, 
  17.69, 15.126, 59.581, 0.285, 0.278, 1.08, "", "", "", "", "", "", "", "", 
  53486., 3.083121*^6, 36.556, 0.634, 44174., 0.524, 0.029, 34.6, 
  "tests performed", "", "", "", "", "", "", "", "", "", 63.89, 8.4339067*^7, 
  104.914, 31.6, 8.153, 5.061, 25129.341, 0.2, 171.285, 12.13, 14.1, 41.1, 
  "", 2.81, 77.69, 0.82}, {"TUR", "Asia", "Turkey", "2020-06-25", 193115., 
  1458., 1297.714, 5046., 21., 23.429, 2289.746, 17.287, 15.387, 59.83, 
  0.249, 0.278, 1.08, "", "", "", "", "", "", "", "", 52303., 3.135424*^6, 
  37.176, 0.62, 44730., 0.53, 0.029, 34.5, "tests performed", "", "", "", "", 
  "", "", "", "", "", 63.89, 8.4339067*^7, 104.914, 31.6, 8.153, 5.061, 
  25129.341, 0.2, 171.285, 12.13, 14.1, 41.1, "", 2.81, 77.69, 0.82}, 
 {"TUR", "Asia", "Turkey", "2020-06-26", 194511., 1396., 1323.714, 5065., 
  19., 22.857, 2306.298, 16.552, 15.695, 60.055, 0.225, 0.271, 1.05, "", "", 
  "", "", "", "", "", "", 51198., 3.186622*^6, 37.783, 0.607, 46141., 0.547, 
  0.029, 34.9, "tests performed", "", "", "", "", "", "", "", "", "", 63.89, 
  8.4339067*^7, 104.914, 31.6, 8.153, 5.061, 25129.341, 0.2, 171.285, 12.13, 
  14.1, 41.1, "", 2.81, 77.69, 0.82}, {"TUR", "Asia", "Turkey", "2020-06-27", 
  195883., 1372., 1341.429, 5082., 17., 22.143, 2322.565, 16.268, 15.905, 
  60.257, 0.202, 0.263, 1.03, "", "", "", "", "", "", "", "", 45213., 
  3.231835*^6, 38.32, 0.536, 46727., 0.554, 0.029, 34.8, "tests performed", 
  "", "", "", "", "", "", "", "", "", 63.89, 8.4339067*^7, 104.914, 31.6, 
  8.153, 5.061, 25129.341, 0.2, 171.285, 12.13, 14.1, 41.1, "", 2.81, 77.69, 
  0.82}, {"TUR", "Asia", "Turkey", "2020-06-28", 197239., 1356., 1364.857, 
  5097., 15., 21., 2338.643, 16.078, 16.183, 60.435, 0.178, 0.249, 1.02, "", 
  "", "", "", "", "", "", "", 48309., 3.280144*^6, 38.892, 0.573, 47843., 
  0.567, 0.029, 35.1, "tests performed", "", "", "", "", "", "", "", "", "", 
  63.89, 8.4339067*^7, 104.914, 31.6, 8.153, 5.061, 25129.341, 0.2, 171.285, 
  12.13, 14.1, 41.1, "", 2.81, 77.69, 0.82}, {"TUR", "Asia", "Turkey", 
  "2020-06-29", 198613., 1374., 1388., 5115., 18., 20.143, 2354.935, 16.291, 
  16.457, 60.648, 0.213, 0.239, 1., "", "", "", "", "", "", "", "", 51014., 
  3.331158*^6, 39.497, 0.605, 49215., 0.584, 0.028, 35.5, "tests performed", 
  "", "", "", "", "", "", "", "", "", 63.89, 8.4339067*^7, 104.914, 31.6, 
  8.153, 5.061, 25129.341, 0.2, 171.285, 12.13, 14.1, 41.1, "", 2.81, 77.69, 
  0.82}, {"TUR", "Asia", "Turkey", "2020-06-30", 199906., 1293., 1391.571, 
  5131., 16., 18.571, 2370.266, 15.331, 16.5, 60.838, 0.19, 0.22, 0.98, "", 
  "", "", "", "", "", "", "", 50492., 3.38165*^6, 40.096, 0.599, 50288., 
  0.596, 0.028, 36.1, "tests performed", "", "", "", "", "", "", "", "", "", 
  63.89, 8.4339067*^7, 104.914, 31.6, 8.153, 5.061, 25129.341, 0.2, 171.285, 
  12.13, 14.1, 41.1, "", 2.81, 77.69, 0.82}, {"TUR", "Asia", "Turkey", 
  "2020-07-01", 201098., 1192., 1348.714, 5150., 19., 17.857, 2384.399, 
  14.133, 15.992, 61.063, 0.225, 0.212, 0.94, "", "", "", "", "", "", "", "", 
  52313., 3.433963*^6, 40.716, 0.62, 50120., 0.594, 0.027, 37.2, 
  "tests performed", "", "", "", "", "", "", "", "", "", 63.89, 8.4339067*^7, 
  104.914, 31.6, 8.153, 5.061, 25129.341, 0.2, 171.285, 12.13, 14.1, 41.1, 
  "", 2.81, 77.69, 0.82}, {"TUR", "Asia", "Turkey", "2020-07-02", 202284., 
  1186., 1309.857, 5167., 17., 17.286, 2398.461, 14.062, 15.531, 61.265, 
  0.202, 0.205, 0.92, "", "", "", "", "", "", "", "", 49714., 3.483677*^6, 
  41.306, 0.589, 49750., 0.59, 0.026, 38., "tests performed", "", "", "", "", 
  "", "", "", "", "", 63.89, 8.4339067*^7, 104.914, 31.6, 8.153, 5.061, 
  25129.341, 0.2, 171.285, 12.13, 14.1, 41.1, "", 2.81, 77.69, 0.82}, 
 {"TUR", "Asia", "Turkey", "2020-07-03", 203456., 1172., 1277.857, 5186., 
  19., 17.286, 2412.358, 13.896, 15.151, 61.49, 0.225, 0.205, 0.91, "", "", 
  "", "", "", "", "", "", 52141., 3.535818*^6, 41.924, 0.618, 49885., 0.591, 
  0.026, 39., "tests performed", "", "", "", "", "", "", "", "", "", 63.89, 
  8.4339067*^7, 104.914, 31.6, 8.153, 5.061, 25129.341, 0.2, 171.285, 12.13, 
  14.1, 41.1, "", 2.81, 77.69, 0.82}, {"TUR", "Asia", "Turkey", "2020-07-04", 
  204610., 1154., 1246.714, 5206., 20., 17.714, 2426.041, 13.683, 14.782, 
  61.727, 0.237, 0.21, 0.9, "", "", "", "", "", "", "", "", 48248., 
  3.584066*^6, 42.496, 0.572, 50319., 0.597, 0.025, 40.4, "tests performed", 
  "", "", "", "", "", "", "", "", "", 63.89, 8.4339067*^7, 104.914, 31.6, 
  8.153, 5.061, 25129.341, 0.2, 171.285, 12.13, 14.1, 41.1, "", 2.81, 77.69, 
  0.82}, {"TUR", "Asia", "Turkey", "2020-07-05", 205758., 1148., 1217., 
  5225., 19., 18.286, 2439.652, 13.612, 14.43, 61.952, 0.225, 0.217, 0.9, "", 
  "", "", "", "", "", "", "", 46414., 3.63048*^6, 43.046, 0.55, 50048., 
  0.593, 0.024, 41.1, "tests performed", "", "", "", "", "", "", "", "", "", 
  63.89, 8.4339067*^7, 104.914, 31.6, 8.153, 5.061, 25129.341, 0.2, 171.285, 
  12.13, 14.1, 41.1, "", 2.81, 77.69, 0.82}, {"TUR", "Asia", "Turkey", 
  "2020-07-06", 206844., 1086., 1175.857, 5241., 16., 18., 2452.529, 12.877, 
  13.942, 62.142, 0.19, 0.213, 0.89, "", "", "", "", "", "", "", "", 52193., 
  3.682673*^6, 43.665, 0.619, 50216., 0.595, 0.023, 42.7, "tests performed", 
  "", "", "", "", "", "", "", "", "", 63.89, 8.4339067*^7, 104.914, 31.6, 
  8.153, 5.061, 25129.341, 0.2, 171.285, 12.13, 14.1, 41.1, "", 2.81, 77.69, 
  0.82}, {"TUR", "Asia", "Turkey", "2020-07-07", 207897., 1053., 1141.571, 
  5260., 19., 18.429, 2465.014, 12.485, 13.535, 62.367, 0.225, 0.219, 0.88, 
  "", "", "", "", "", "", "", "", 50545., 3.733218*^6, 44.264, 0.599, 50224., 
  0.596, 0.023, 44., "tests performed", "", "", "", "", "", "", "", "", "", 
  63.89, 8.4339067*^7, 104.914, 31.6, 8.153, 5.061, 25129.341, 0.2, 171.285, 
  12.13, 14.1, 41.1, "", 2.81, 77.69, 0.82}, {"TUR", "Asia", "Turkey", 
  "2020-07-08", 208938., 1041., 1120., 5282., 22., 18.857, 2477.357, 12.343, 
  13.28, 62.628, 0.261, 0.224, 0.88, "", "", "", "", "", "", "", "", 49302., 
  3.78252*^6, 44.849, 0.585, 49794., 0.59, 0.022, 44.5, "tests performed", 
  "", "", "", "", "", "", "", "", "", 63.89, 8.4339067*^7, 104.914, 31.6, 
  8.153, 5.061, 25129.341, 0.2, 171.285, 12.13, 14.1, 41.1, "", 2.81, 77.69, 
  0.82}, {"TUR", "Asia", "Turkey", "2020-07-09", 209962., 1024., 1096.857, 
  5300., 18., 19., 2489.499, 12.141, 13.005, 62.842, 0.213, 0.225, 0.88, "", 
  "", "", "", "", "", "", "", 50103., 3.832623*^6, 45.443, 0.594, 49849., 
  0.591, 0.022, 45.4, "tests performed", "", "", "", "", "", "", "", "", "", 
  63.89, 8.4339067*^7, 104.914, 31.6, 8.153, 5.061, 25129.341, 0.2, 171.285, 
  12.13, 14.1, 41.1, "", 2.81, 77.69, 0.82}, {"TUR", "Asia", "Turkey", 
  "2020-07-10", 210965., 1003., 1072.714, 5323., 23., 19.571, 2501.391, 
  11.892, 12.719, 63.114, 0.273, 0.232, 0.88, "", "", "", "", "", "", "", "", 
  48787., 3.88141*^6, 46.021, 0.578, 49370., 0.585, 0.022, 46., 
  "tests performed", "", "", "", "", "", "", "", "", "", 63.89, 8.4339067*^7, 
  104.914, 31.6, 8.153, 5.061, 25129.341, 0.2, 171.285, 12.13, 14.1, 41.1, 
  "", 2.81, 77.69, 0.82}, {"TUR", "Asia", "Turkey", "2020-07-11", 211981., 
  1016., 1053., 5344., 21., 19.714, 2513.438, 12.047, 12.485, 63.363, 0.249, 
  0.234, 0.89, "", "", "", "", "", "", "", "", 48813., 3.930223*^6, 46.6, 
  0.579, 49451., 0.586, 0.021, 47., "tests performed", "", "", "", "", "", 
  "", "", "", "", 63.89, 8.4339067*^7, 104.914, 31.6, 8.153, 5.061, 
  25129.341, 0.2, 171.285, 12.13, 14.1, 41.1, "", 2.81, 77.69, 0.82}, 
 {"TUR", "Asia", "Turkey", "2020-07-12", 212993., 1012., 1033.571, 5363., 
  19., 19.714, 2525.437, 11.999, 12.255, 63.589, 0.225, 0.234, 0.9, "", "", 
  "", "", "", "", "", "", 45232., 3.975455*^6, 47.137, 0.536, 49282., 0.584, 
  0.021, 47.7, "tests performed", "", "", "", "", "", "", "", "", "", 63.89, 
  8.4339067*^7, 104.914, 31.6, 8.153, 5.061, 25129.341, 0.2, 171.285, 12.13, 
  14.1, 41.1, "", 2.81, 77.69, 0.82}, {"TUR", "Asia", "Turkey", "2020-07-13", 
  214001., 1008., 1022.429, 5382., 19., 20.143, 2537.389, 11.952, 12.123, 
  63.814, 0.225, 0.239, 0.91, "", "", "", "", "", "", "", "", 46492., 
  4.021947*^6, 47.688, 0.551, 48468., 0.575, 0.021, 47.4, "tests performed", 
  "", "", "", "", "", "", "", "", "", 63.89, 8.4339067*^7, 104.914, 31.6, 
  8.153, 5.061, 25129.341, 0.2, 171.285, 12.13, 14.1, 41.1, "", 2.81, 77.69, 
  0.82}, {"TUR", "Asia", "Turkey", "2020-07-14", 214993., 992., 1013.714, 
  5402., 20., 20.286, 2549.151, 11.762, 12.02, 64.051, 0.237, 0.241, 0.9, "", 
  "", "", "", "", "", "", "", 43231., 4.065178*^6, 48.2, 0.513, 47423., 
  0.562, 0.021, 46.8, "tests performed", "", "", "", "", "", "", "", "", "", 
  63.89, 8.4339067*^7, 104.914, 31.6, 8.153, 5.061, 25129.341, 0.2, 171.285, 
  12.13, 14.1, 41.1, "", 2.81, 77.69, 0.82}, {"TUR", "Asia", "Turkey", 
  "2020-07-15", 215940., 947., 1000.286, 5419., 17., 19.571, 2560.379, 
  11.228, 11.86, 64.253, 0.202, 0.232, 0.9, "", "", "", "", "", "", "", "", 
  42320., 4.107498*^6, 48.702, 0.502, 46425., 0.55, 0.022, 46.4, 
  "tests performed", "", "", "", "", "", "", "", "", "", 63.89, 8.4339067*^7, 
  104.914, 31.6, 8.153, 5.061, 25129.341, 0.2, 171.285, 12.13, 14.1, 41.1, 
  "", 2.81, 77.69, 0.82}, {"TUR", "Asia", "Turkey", "2020-07-16", 216873., 
  933., 987.286, 5440., 21., 20., 2571.442, 11.062, 11.706, 64.502, 0.249, 
  0.237, 0.89, "", "", "", "", "", "", "", "", 42411., 4.149909*^6, 49.205, 
  0.503, 45327., 0.537, 0.022, 45.9, "tests performed", "", "", "", "", "", 
  "", "", "", "", 63.89, 8.4339067*^7, 104.914, 31.6, 8.153, 5.061, 
  25129.341, 0.2, 171.285, 12.13, 14.1, 41.1, "", 2.81, 77.69, 0.82}, 
 {"TUR", "Asia", "Turkey", "2020-07-17", 217799., 926., 976.286, 5458., 18., 
  19.286, 2582.421, 10.979, 11.576, 64.715, 0.213, 0.229, 0.9, "", "", "", 
  "", "", "", "", "", 41215., 4.191124*^6, 49.694, 0.489, 44245., 0.525, 
  0.022, 45.3, "tests performed", "", "", "", "", "", "", "", "", "", 63.89, 
  8.4339067*^7, 104.914, 31.6, 8.153, 5.061, 25129.341, 0.2, 171.285, 12.13, 
  14.1, 41.1, "", 2.81, 77.69, 0.82}, {"TUR", "Asia", "Turkey", "2020-07-18", 
  218717., 918., 962.286, 5475., 17., 18.714, 2593.306, 10.885, 11.41, 
  64.917, 0.202, 0.222, 0.9, "", "", "", "", "", "", "", "", 40943., 
  4.232067*^6, 50.179, 0.485, 43121., 0.511, 0.022, 44.8, "tests performed", 
  "", "", "", "", "", "", "", "", "", 63.89, 8.4339067*^7, 104.914, 31.6, 
  8.153, 5.061, 25129.341, 0.2, 171.285, 12.13, 14.1, 41.1, "", 2.81, 77.69, 
  0.82}, {"TUR", "Asia", "Turkey", "2020-07-19", 219641., 924., 949.714, 
  5491., 16., 18.286, 2604.262, 10.956, 11.261, 65.106, 0.19, 0.217, 0.92, 
  "", "", "", "", "", "", "", "", 41310., 4.273377*^6, 50.669, 0.49, 42560., 
  0.505, 0.022, 44.8, "tests performed", "", "", "", "", "", "", "", "", "", 
  63.89, 8.4339067*^7, 104.914, 31.6, 8.153, 5.061, 25129.341, 0.2, 171.285, 
  12.13, 14.1, 41.1, "", 2.81, 77.69, 0.82}, {"TUR", "Asia", "Turkey", 
  "2020-07-20", 220572., 931., 938.714, 5508., 17., 18., 2615.3, 11.039, 
  11.13, 65.308, 0.202, 0.213, 0.93, "", "", "", "", "", "", "", "", 43404., 
  4.316781*^6, 51.184, 0.515, 42119., 0.499, 0.022, 44.9, "tests performed", 
  "", "", "", "", "", "", "", "", "", 63.89, 8.4339067*^7, 104.914, 31.6, 
  8.153, 5.061, 25129.341, 0.2, 171.285, 12.13, 14.1, 41.1, "", 2.81, 77.69, 
  0.82}, {"TUR", "Asia", "Turkey", "2020-07-21", 221500., 928., 929.571, 
  5526., 18., 17.714, 2626.304, 11.003, 11.022, 65.521, 0.213, 0.21, 0.94, 
  "", "", "", "", "", "", "", "", 42846., 4.359627*^6, 51.692, 0.508, 42064., 
  0.499, 0.022, 45.3, "tests performed", "", "", "", "", "", "", "", "", "", 
  63.89, 8.4339067*^7, 104.914, 31.6, 8.153, 5.061, 25129.341, 0.2, 171.285, 
  12.13, 14.1, 41.1, "", 2.81, 77.69, 0.82}, {"TUR", "Asia", "Turkey", 
  "2020-07-22", 222402., 902., 923.143, 5545., 19., 18., 2636.999, 10.695, 
  10.946, 65.747, 0.225, 0.213, 0.94, "", "", "", "", "", "", "", "", 43404., 
  4.403031*^6, 52.206, 0.515, 42219., 0.501, 0.022, 45.7, "tests performed", 
  "", "", "", "", "", "", "", "", "", 42.59, 8.4339067*^7, 104.914, 31.6, 
  8.153, 5.061, 25129.341, 0.2, 171.285, 12.13, 14.1, 41.1, "", 2.81, 77.69, 
  0.82}, {"TUR", "Asia", "Turkey", "2020-07-23", 223315., 913., 920.286, 
  5563., 18., 17.571, 2647.824, 10.825, 10.912, 65.96, 0.213, 0.208, 0.95, 
  "", "", "", "", "", "", "", "", 43343., 4.446374*^6, 52.72, 0.514, 42352., 
  0.502, 0.022, 46., "tests performed", "", "", "", "", "", "", "", "", "", 
  42.59, 8.4339067*^7, 104.914, 31.6, 8.153, 5.061, 25129.341, 0.2, 171.285, 
  12.13, 14.1, 41.1, "", 2.81, 77.69, 0.82}, {"TUR", "Asia", "Turkey", 
  "2020-07-24", 224252., 937., 921.857, 5580., 17., 17.429, 2658.934, 11.11, 
  10.93, 66.162, 0.202, 0.207, 0.96, "", "", "", "", "", "", "", "", 42986., 
  4.48936*^6, 53.23, 0.51, 42605., 0.505, 0.022, 46.2, "tests performed", "", 
  "", "", "", "", "", "", "", "", 42.59, 8.4339067*^7, 104.914, 31.6, 8.153, 
  5.061, 25129.341, 0.2, 171.285, 12.13, 14.1, 41.1, "", 2.81, 77.69, 0.82}, 
 {"TUR", "Asia", "Turkey", "2020-07-25", 225173., 921., 922.286, 5596., 16., 
  17.286, 2669.854, 10.92, 10.935, 66.351, 0.19, 0.205, 0.97, "", "", "", "", 
  "", "", "", "", 43312., 4.532672*^6, 53.743, 0.514, 42944., 0.509, 0.021, 
  46.6, "tests performed", "", "", "", "", "", "", "", "", "", 42.59, 
  8.4339067*^7, 104.914, 31.6, 8.153, 5.061, 25129.341, 0.2, 171.285, 12.13, 
  14.1, 41.1, "", 2.81, 77.69, 0.82}, {"TUR", "Asia", "Turkey", "2020-07-26", 
  226100., 927., 922.714, 5613., 17., 17.429, 2680.845, 10.991, 10.941, 
  66.553, 0.202, 0.207, 0.98, "", "", "", "", "", "", "", "", 40016., 
  4.572688*^6, 54.218, 0.474, 42759., 0.507, 0.022, 46.3, "tests performed", 
  "", "", "", "", "", "", "", "", "", 42.59, 8.4339067*^7, 104.914, 31.6, 
  8.153, 5.061, 25129.341, 0.2, 171.285, 12.13, 14.1, 41.1, "", 2.81, 77.69, 
  0.82}, {"TUR", "Asia", "Turkey", "2020-07-27", 227019., 919., 921., 5630., 
  17., 17.429, 2691.742, 10.896, 10.92, 66.754, 0.202, 0.207, 0.99, "", "", 
  "", "", "", "", "", "", 45283., 4.617971*^6, 54.755, 0.537, 43027., 0.51, 
  0.021, 46.7, "tests performed", "", "", "", "", "", "", "", "", "", 42.59, 
  8.4339067*^7, 104.914, 31.6, 8.153, 5.061, 25129.341, 0.2, 171.285, 12.13, 
  14.1, 41.1, "", 2.81, 77.69, 0.82}, {"TUR", "Asia", "Turkey", "2020-07-28", 
  227982., 963., 926., 5645., 15., 17., 2703.16, 11.418, 10.979, 66.932, 
  0.178, 0.202, 1., "", "", "", "", "", "", "", "", 47412., 4.665383*^6, 
  55.317, 0.562, 43679., 0.518, 0.021, 47.2, "tests performed", "", "", "", 
  "", "", "", "", "", "", 42.59, 8.4339067*^7, 104.914, 31.6, 8.153, 5.061, 
  25129.341, 0.2, 171.285, 12.13, 14.1, 41.1, "", 2.81, 77.69, 0.82}, 
 {"TUR", "Asia", "Turkey", "2020-07-29", 228924., 942., 931.714, 5659., 14., 
  16.286, 2714.329, 11.169, 11.047, 67.098, 0.166, 0.193, 1.01, "", "", "", 
  "", "", "", "", "", 45712., 4.711095*^6, 55.859, 0.542, 44009., 0.522, 
  0.021, 47.2, "tests performed", "", "", "", "", "", "", "", "", "", 42.59, 
  8.4339067*^7, 104.914, 31.6, 8.153, 5.061, 25129.341, 0.2, 171.285, 12.13, 
  14.1, 41.1, "", 2.81, 77.69, 0.82}, {"TUR", "Asia", "Turkey", "2020-07-30", 
  229891., 967., 939.429, 5674., 15., 15.857, 2725.795, 11.466, 11.139, 
  67.276, 0.178, 0.188, 1.02, "", "", "", "", "", "", "", "", 43236., 
  4.754331*^6, 56.372, 0.513, 43994., 0.522, 0.021, 46.8, "tests performed", 
  "", "", "", "", "", "", "", "", "", 42.59, 8.4339067*^7, 104.914, 31.6, 
  8.153, 5.061, 25129.341, 0.2, 171.285, 12.13, 14.1, 41.1, "", 2.81, 77.69, 
  0.82}, {"TUR", "Asia", "Turkey", "2020-07-31", 230873., 982., 945.857, 
  5691., 17., 15.857, 2737.438, 11.643, 11.215, 67.478, 0.202, 0.188, 1.03, 
  "", "", "", "", "", "", "", "", 46492., 4.800823*^6, 56.923, 0.551, 44495., 
  0.528, 0.021, 47., "tests performed", "", "", "", "", "", "", "", "", "", 
  42.59, 8.4339067*^7, 104.914, 31.6, 8.153, 5.061, 25129.341, 0.2, 171.285, 
  12.13, 14.1, 41.1, "", 2.81, 77.69, 0.82}, {"TUR", "Asia", "Turkey", 
  "2020-08-01", 231869., 996., 956.571, 5710., 19., 16.286, 2749.248, 11.809, 
  11.342, 67.703, 0.225, 0.193, 1.04, "", "", "", "", "", "", "", "", 44846., 
  4.845669*^6, 57.455, 0.532, 44714., 0.53, 0.021, 46.7, "tests performed", 
  "", "", "", "", "", "", "", "", "", 42.59, 8.4339067*^7, 104.914, 31.6, 
  8.153, 5.061, 25129.341, 0.2, 171.285, 12.13, 14.1, 41.1, "", 2.81, 77.69, 
  0.82}, {"TUR", "Asia", "Turkey", "2020-08-02", 232856., 987., 965.143, 
  5728., 18., 16.429, 2760.951, 11.703, 11.444, 67.916, 0.213, 0.195, 1.06, 
  "", "", "", "", "", "", "", "", 40247., 4.885916*^6, 57.932, 0.477, 44747., 
  0.531, 0.022, 46.4, "tests performed", "", "", "", "", "", "", "", "", "", 
  42.59, 8.4339067*^7, 104.914, 31.6, 8.153, 5.061, 25129.341, 0.2, 171.285, 
  12.13, 14.1, 41.1, "", 2.81, 77.69, 0.82}, {"TUR", "Asia", "Turkey", 
  "2020-08-03", 233851., 995., 976., 5747., 19., 16.714, 2772.748, 11.798, 
  11.572, 68.142, 0.225, 0.198, 1.07, "", "", "", "", "", "", "", "", 41301., 
  4.927217*^6, 58.422, 0.49, 44178., 0.524, 0.022, 45.3, "tests performed", 
  "", "", "", "", "", "", "", "", "", 42.59, 8.4339067*^7, 104.914, 31.6, 
  8.153, 5.061, 25129.341, 0.2, 171.285, 12.13, 14.1, 41.1, "", 2.81, 77.69, 
  0.82}, {"TUR", "Asia", "Turkey", "2020-08-04", 234934., 1083., 993.143, 
  5765., 18., 17.143, 2785.589, 12.841, 11.776, 68.355, 0.213, 0.203, 1.1, 
  "", "", "", "", "", "", "", "", 46249., 4.973466*^6, 58.97, 0.548, 44012., 
  0.522, 0.023, 44.3, "tests performed", "", "", "", "", "", "", "", "", "", 
  42.59, 8.4339067*^7, 104.914, 31.6, 8.153, 5.061, 25129.341, 0.2, 171.285, 
  12.13, 14.1, 41.1, "", 2.81, 77.69, 0.82}, {"TUR", "Asia", "Turkey", 
  "2020-08-05", 236112., 1178., 1026.857, 5784., 19., 17.857, 2799.557, 
  13.967, 12.175, 68.58, 0.225, 0.212, 1.12, "", "", "", "", "", "", "", "", 
  53842., 5.027308*^6, 59.608, 0.638, 45173., 0.536, 0.023, 44., 
  "tests performed", "", "", "", "", "", "", "", "", "", 48.15, 8.4339067*^7, 
  104.914, 31.6, 8.153, 5.061, 25129.341, 0.2, 171.285, 12.13, 14.1, 41.1, 
  "", 2.81, 77.69, 0.82}, {"TUR", "Asia", "Turkey", "2020-08-06", 237265., 
  1153., 1053.429, 5798., 14., 17.714, 2813.228, 13.671, 12.49, 68.746, 
  0.166, 0.21, 1.12, "", "", "", "", "", "", "", "", 54494., 5.081802*^6, 
  60.254, 0.646, 46782., 0.555, 0.023, 44.4, "tests performed", "", "", "", 
  "", "", "", "", "", "", 48.15, 8.4339067*^7, 104.914, 31.6, 8.153, 5.061, 
  25129.341, 0.2, 171.285, 12.13, 14.1, 41.1, "", 2.81, 77.69, 0.82}, 
 {"TUR", "Asia", "Turkey", "2020-08-07", 238450., 1185., 1082.429, 5813., 
  15., 17.429, 2827.278, 14.05, 12.834, 68.924, 0.178, 0.207, 1.12, "", "", 
  "", "", "", "", "", "", 56726., 5.138528*^6, 60.927, 0.673, 48244., 0.572, 
  0.022, 44.6, "tests performed", "", "", "", "", "", "", "", "", "", 48.15, 
  8.4339067*^7, 104.914, 31.6, 8.153, 5.061, 25129.341, 0.2, 171.285, 12.13, 
  14.1, 41.1, "", 2.81, 77.69, 0.82}, {"TUR", "Asia", "Turkey", "2020-08-08", 
  239622., 1172., 1107.571, 5829., 16., 17., 2841.174, 13.896, 13.132, 
  69.114, 0.19, 0.202, 1.12, "", "", "", "", "", "", "", "", 63842., 
  5.20237*^6, 61.684, 0.757, 50957., 0.604, 0.022, 46., "tests performed", 
  "", "", "", "", "", "", "", "", "", 48.15, 8.4339067*^7, 104.914, 31.6, 
  8.153, 5.061, 25129.341, 0.2, 171.285, 12.13, 14.1, 41.1, "", 2.81, 77.69, 
  0.82}, {"TUR", "Asia", "Turkey", "2020-08-09", 240804., 1182., 1135.429, 
  5844., 15., 16.571, 2855.189, 14.015, 13.463, 69.292, 0.178, 0.196, 1.11, 
  "", "", "", "", "", "", "", "", 61446., 5.263816*^6, 62.413, 0.729, 53986., 
  0.64, 0.021, 47.5, "tests performed", "", "", "", "", "", "", "", "", "", 
  48.15, 8.4339067*^7, 104.914, 31.6, 8.153, 5.061, 25129.341, 0.2, 171.285, 
  12.13, 14.1, 41.1, "", 2.81, 77.69, 0.82}, {"TUR", "Asia", "Turkey", 
  "2020-08-10", 241997., 1193., 1163.714, 5858., 14., 15.857, 2869.335, 
  14.145, 13.798, 69.458, 0.166, 0.188, 1.1, "", "", "", "", "", "", "", "", 
  62219., 5.326035*^6, 63.15, 0.738, 56974., 0.676, 0.02, 49., 
  "tests performed", "", "", "", "", "", "", "", "", "", 48.15, 8.4339067*^7, 
  104.914, 31.6, 8.153, 5.061, 25129.341, 0.2, 171.285, 12.13, 14.1, 41.1, 
  "", 2.81, 77.69, 0.82}, {"TUR", "Asia", "Turkey", "2020-08-11", 243180., 
  1183., 1178., 5873., 15., 15.429, 2883.361, 14.027, 13.967, 69.636, 0.178, 
  0.183, 1.09, "", "", "", "", "", "", "", "", 61716., 5.387751*^6, 63.882, 
  0.732, 59184., 0.702, 0.02, 50.2, "tests performed", "", "", "", "", "", 
  "", "", "", "", 48.15, 8.4339067*^7, 104.914, 31.6, 8.153, 5.061, 
  25129.341, 0.2, 171.285, 12.13, 14.1, 41.1, "", 2.81, 77.69, 0.82}, 
 {"TUR", "Asia", "Turkey", "2020-08-12", 244392., 1212., 1182.857, 5891., 
  18., 15.286, 2897.732, 14.371, 14.025, 69.849, 0.213, 0.181, 1.08, "", "", 
  "", "", "", "", "", "", 67237., 5.454988*^6, 64.679, 0.797, 61097., 0.724, 
  0.019, 51.7, "tests performed", "", "", "", "", "", "", "", "", "", 48.15, 
  8.4339067*^7, 104.914, 31.6, 8.153, 5.061, 25129.341, 0.2, 171.285, 12.13, 
  14.1, 41.1, "", 2.81, 77.69, 0.82}, {"TUR", "Asia", "Turkey", "2020-08-13", 
  245635., 1243., 1195.714, 5912., 21., 16.286, 2912.47, 14.738, 14.177, 
  70.098, 0.249, 0.193, 1.08, "", "", "", "", "", "", "", "", 66892., 
  5.52188*^6, 65.472, 0.793, 62868., 0.745, 0.019, 52.6, "tests performed", 
  "", "", "", "", "", "", "", "", "", 48.15, 8.4339067*^7, 104.914, 31.6, 
  8.153, 5.061, 25129.341, 0.2, 171.285, 12.13, 14.1, 41.1, "", 2.81, 77.69, 
  0.82}, {"TUR", "Asia", "Turkey", "2020-08-14", 246861., 1226., 1201.571, 
  5934., 22., 17.286, 2927.007, 14.537, 14.247, 70.359, 0.261, 0.205, 1.08, 
  "", "", "", "", "", "", "", "", 70192., 5.592072*^6, 66.305, 0.832, 64792., 
  0.768, 0.019, 53.9, "tests performed", "", "", "", "", "", "", "", "", "", 
  48.15, 8.4339067*^7, 104.914, 31.6, 8.153, 5.061, 25129.341, 0.2, 171.285, 
  12.13, 14.1, 41.1, "", 2.81, 77.69, 0.82}, {"TUR", "Asia", "Turkey", 
  "2020-08-15", 248117., 1256., 1213.571, 5955., 21., 18., 2941.899, 14.892, 
  14.389, 70.608, 0.249, 0.213, 1.07, "", "", "", "", "", "", "", "", 67214., 
  5.659286*^6, 67.102, 0.797, 65274., 0.774, 0.019, 53.8, "tests performed", 
  "", "", "", "", "", "", "", "", "", 48.15, 8.4339067*^7, 104.914, 31.6, 
  8.153, 5.061, 25129.341, 0.2, 171.285, 12.13, 14.1, 41.1, "", 2.81, 77.69, 
  0.82}, {"TUR", "Asia", "Turkey", "2020-08-16", 249309., 1192., 1215., 
  5974., 19., 18.571, 2956.032, 14.133, 14.406, 70.833, 0.225, 0.22, 1.07, 
  "", "", "", "", "", "", "", "", 65956., 5.725242*^6, 67.884, 0.782, 65918., 
  0.782, 0.018, 54.3, "tests performed", "", "", "", "", "", "", "", "", "", 
  48.15, 8.4339067*^7, 104.914, 31.6, 8.153, 5.061, 25129.341, 0.2, 171.285, 
  12.13, 14.1, 41.1, "", 2.81, 77.69, 0.82}, {"TUR", "Asia", "Turkey", 
  "2020-08-17", 250542., 1233., 1220.714, 5996., 22., 19.714, 2970.652, 
  14.62, 14.474, 71.094, 0.261, 0.234, 1.07, "", "", "", "", "", "", "", "", 
  74846., 5.800088*^6, 68.771, 0.887, 67722., 0.803, 0.018, 55.5, 
  "tests performed", "", "", "", "", "", "", "", "", "", 48.15, 8.4339067*^7, 
  104.914, 31.6, 8.153, 5.061, 25129.341, 0.2, 171.285, 12.13, 14.1, 41.1, 
  "", 2.81, 77.69, 0.82}, {"TUR", "Asia", "Turkey", "2020-08-18", 251805., 
  1263., 1232.143, 6016., 20., 20.429, 2985.627, 14.975, 14.609, 71.331, 
  0.237, 0.242, 1.07, "", "", "", "", "", "", "", "", 82318., 5.882406*^6, 
  69.747, 0.976, 70665., 0.838, 0.017, 57.4, "tests performed", "", "", "", 
  "", "", "", "", "", "", 48.15, 8.4339067*^7, 104.914, 31.6, 8.153, 5.061, 
  25129.341, 0.2, 171.285, 12.13, 14.1, 41.1, "", 2.81, 77.69, 0.82}, 
 {"TUR", "Asia", "Turkey", "2020-08-19", 253108., 1303., 1245.143, 6039., 
  23., 21.143, 3001.077, 15.45, 14.764, 71.604, 0.273, 0.251, 1.08, "", "", 
  "", "", "", "", "", "", 87223., 5.969629*^6, 70.781, 1.034, 73520., 0.872, 
  0.017, 59., "tests performed", "", "", "", "", "", "", "", "", "", 48.15, 
  8.4339067*^7, 104.914, 31.6, 8.153, 5.061, 25129.341, 0.2, 171.285, 12.13, 
  14.1, 41.1, "", 2.81, 77.69, 0.82}, {"TUR", "Asia", "Turkey", "2020-08-20", 
  254520., 1412., 1269.286, 6058., 19., 20.857, 3017.819, 16.742, 15.05, 
  71.829, 0.225, 0.247, 1.07, "", "", "", "", "", "", "", "", 92301., 
  6.06193*^6, 71.876, 1.094, 77150., 0.915, 0.016, 60.8, "tests performed", 
  "", "", "", "", "", "", "", "", "", 48.15, 8.4339067*^7, 104.914, 31.6, 
  8.153, 5.061, 25129.341, 0.2, 171.285, 12.13, 14.1, 41.1, "", 2.81, 77.69, 
  0.82}, {"TUR", "Asia", "Turkey", "2020-08-21", 255723., 1203., 1266., 
  6080., 22., 20.857, 3032.082, 14.264, 15.011, 72.09, 0.261, 0.247, 1.06, 
  "", "", "", "", "", "", "", "", 92227., 6.154157*^6, 72.969, 1.094, 80298., 
  0.952, 0.016, 63.4, "tests performed", "", "", "", "", "", "", "", "", "", 
  48.15, 8.4339067*^7, 104.914, 31.6, 8.153, 5.061, 25129.341, 0.2, 171.285, 
  12.13, 14.1, 41.1, "", 2.81, 77.69, 0.82}, {"TUR", "Asia", "Turkey", 
  "2020-08-22", 257032., 1309., 1273.571, 6102., 22., 21., 3047.603, 15.521, 
  15.101, 72.351, 0.261, 0.249, 1.06, "", "", "", "", "", "", "", "", 93007., 
  6.247164*^6, 74.072, 1.103, 83983., 0.996, 0.015, 65.9, "tests performed", 
  "", "", "", "", "", "", "", "", "", 48.15, 8.4339067*^7, 104.914, 31.6, 
  8.153, 5.061, 25129.341, 0.2, 171.285, 12.13, 14.1, 41.1, "", 2.81, 77.69, 
  0.82}, {"TUR", "Asia", "Turkey", "2020-08-23", 258249., 1217., 1277.143, 
  6121., 19., 21., 3062.033, 14.43, 15.143, 72.576, 0.225, 0.249, 1.08, "", 
  "", "", "", "", "", "", "", 80302., 6.327466*^6, 75.024, 0.952, 86032., 
  1.02, 0.015, 67.4, "tests performed", "", "", "", "", "", "", "", "", "", 
  48.15, 8.4339067*^7, 104.914, 31.6, 8.153, 5.061, 25129.341, 0.2, 171.285, 
  12.13, 14.1, 41.1, "", 2.81, 77.69, 0.82}, {"TUR", "Asia", "Turkey", 
  "2020-08-24", 259692., 1443., 1307.143, 6139., 18., 20.429, 3079.142, 
  17.11, 15.499, 72.79, 0.213, 0.242, 1.1, "", "", "", "", "", "", "", "", 
  95943., 6.423409*^6, 76.162, 1.138, 89046., 1.056, 0.015, 68.1, 
  "tests performed", "", "", "", "", "", "", "", "", "", 48.15, 8.4339067*^7, 
  104.914, 31.6, 8.153, 5.061, 25129.341, 0.2, 171.285, 12.13, 14.1, 41.1, 
  "", 2.81, 77.69, 0.82}, {"TUR", "Asia", "Turkey", "2020-08-25", 261194., 
  1502., 1341.286, 6163., 24., 21., 3096.951, 17.809, 15.903, 73.074, 0.285, 
  0.249, 1.11, "", "", "", "", "", "", "", "", 98231., 6.52164*^6, 77.326, 
  1.165, 91319., 1.083, 0.015, 68.1, "tests performed", "", "", "", "", "", 
  "", "", "", "", 48.15, 8.4339067*^7, 104.914, 31.6, 8.153, 5.061, 
  25129.341, 0.2, 171.285, 12.13, 14.1, 41.1, "", 2.81, 77.69, 0.82}, 
 {"TUR", "Asia", "Turkey", "2020-08-26", 262507., 1313., 1342.714, 6183., 
  20., 20.571, 3112.52, 15.568, 15.92, 73.311, 0.237, 0.244, 1.09, "", "", 
  "", "", "", "", "", "", 100109., 6.621749*^6, 78.513, 1.187, 93160., 1.105, 
  0.014, 69.4, "tests performed", "", "", "", "", "", "", "", "", "", 48.15, 
  8.4339067*^7, 104.914, 31.6, 8.153, 5.061, 25129.341, 0.2, 171.285, 12.13, 
  14.1, 41.1, "", 2.81, 77.69, 0.82}, {"TUR", "Asia", "Turkey", "2020-08-27", 
  263998., 1491., 1354., 6209., 26., 21.571, 3130.198, 17.679, 16.054, 73.62, 
  0.308, 0.256, 1.1, "", "", "", "", "", "", "", "", 106111., 6.72786*^6, 
  79.772, 1.258, 95133., 1.128, 0.014, 70.3, "tests performed", "", "", "", 
  "", "", "", "", "", "", 48.15, 8.4339067*^7, 104.914, 31.6, 8.153, 5.061, 
  25129.341, 0.2, 171.285, 12.13, 14.1, 41.1, "", 2.81, 77.69, 0.82}, 
 {"TUR", "Asia", "Turkey", "2020-08-28", 265515., 1517., 1398.857, 6245., 
  36., 23.571, 3148.185, 17.987, 16.586, 74.046, 0.427, 0.279, 1.11, "", "", 
  "", "", "", "", "", "", 107814., 6.835674*^6, 81.05, 1.278, 97360., 1.154, 
  0.014, 69.6, "tests performed", "", "", "", "", "", "", "", "", "", 48.15, 
  8.4339067*^7, 104.914, 31.6, 8.153, 5.061, 25129.341, 0.2, 171.285, 12.13, 
  14.1, 41.1, "", 2.81, 77.69, 0.82}, {"TUR", "Asia", "Turkey", "2020-08-29", 
  267064., 1549., 1433.143, 6284., 39., 26., 3166.552, 18.366, 16.993, 
  74.509, 0.462, 0.308, 1.12, "", "", "", "", "", "", "", "", 101414., 
  6.937088*^6, 82.252, 1.202, 98561., 1.169, 0.015, 68.8, "tests performed", 
  "", "", "", "", "", "", "", "", "", 48.15, 8.4339067*^7, 104.914, 31.6, 
  8.153, 5.061, 25129.341, 0.2, 171.285, 12.13, 14.1, 41.1, "", 2.81, 77.69, 
  0.82}, {"TUR", "Asia", "Turkey", "2020-08-30", 268546., 1482., 1471., 
  6326., 42., 29.286, 3184.123, 17.572, 17.442, 75.007, 0.498, 0.347, 1.12, 
  "", "", "", "", "", "", "", "", 91302., 7.02839*^6, 83.335, 1.083, 100132., 
  1.187, 0.015, 68.1, "tests performed", "", "", "", "", "", "", "", "", "", 
  48.15, 8.4339067*^7, 104.914, 31.6, 8.153, 5.061, 25129.341, 0.2, 171.285, 
  12.13, 14.1, 41.1, "", 2.81, 77.69, 0.82}, {"TUR", "Asia", "Turkey", 
  "2020-08-31", 270133., 1587., 1491.571, 6370., 44., 33., 3202.94, 18.817, 
  17.685, 75.528, 0.522, 0.391, 1.11, "", "", "", "", "", "", "", "", 
  110102., 7.138492*^6, 84.64, 1.305, 102155., 1.211, 0.015, 68.5, 
  "tests performed", "", "", "", "", "", "", "", "", "", 48.15, 8.4339067*^7, 
  104.914, 31.6, 8.153, 5.061, 25129.341, 0.2, 171.285, 12.13, 14.1, 41.1, 
  "", 2.81, 77.69, 0.82}, {"TUR", "Asia", "Turkey", "2020-09-01", 271705., 
  1572., 1501.571, 6417., 47., 36.286, 3221.579, 18.639, 17.804, 76.086, 
  0.557, 0.43, 1.1, "", "", "", "", "", "", "", "", 109443., 7.247935*^6, 
  85.938, 1.298, 103756., 1.23, 0.014, 69.1, "tests performed", "", "", "", 
  "", "", "", "", "", "", 44.44, 8.4339067*^7, 104.914, 31.6, 8.153, 5.061, 
  25129.341, 0.2, 171.285, 12.13, 14.1, 41.1, "", 2.81, 77.69, 0.82}, 
 {"TUR", "Asia", "Turkey", "2020-09-02", 273301., 1596., 1542., 6462., 45., 
  39.857, 3240.503, 18.924, 18.283, 76.619, 0.534, 0.473, 1.1, "", "", "", 
  "", "", "", "", "", 107927., 7.355862*^6, 87.218, 1.28, 104873., 1.243, 
  0.015, 68., "tests performed", "", "", "", "", "", "", "", "", "", 44.44, 
  8.4339067*^7, 104.914, 31.6, 8.153, 5.061, 25129.341, 0.2, 171.285, 12.13, 
  14.1, 41.1, "", 2.81, 77.69, 0.82}, {"TUR", "Asia", "Turkey", "2020-09-03", 
  274943., 1642., 1563.571, 6511., 49., 43.143, 3259.972, 19.469, 18.539, 
  77.2, 0.581, 0.512, 1.1, "", "", "", "", "", "", "", "", 110225., 
  7.466087*^6, 88.525, 1.307, 105461., 1.25, 0.015, 67.4, "tests performed", 
  "", "", "", "", "", "", "", "", "", 44.44, 8.4339067*^7, 104.914, 31.6, 
  8.153, 5.061, 25129.341, 0.2, 171.285, 12.13, 14.1, 41.1, "", 2.81, 77.69, 
  0.82}, {"TUR", "Asia", "Turkey", "2020-09-04", 276555., 1612., 1577.143, 
  6564., 53., 45.571, 3279.085, 19.113, 18.7, 77.829, 0.628, 0.54, 1.09, "", 
  "", "", "", "", "", "", "", 117113., 7.5832*^6, 89.913, 1.389, 106789., 
  1.266, 0.015, 67.7, "tests performed", "", "", "", "", "", "", "", "", "", 
  47.22, 8.4339067*^7, 104.914, 31.6, 8.153, 5.061, 25129.341, 0.2, 171.285, 
  12.13, 14.1, 41.1, "", 2.81, 77.69, 0.82}, {"TUR", "Asia", "Turkey", 
  "2020-09-05", 278228., 1673., 1594.857, 6620., 56., 48., 3298.922, 19.837, 
  18.91, 78.493, 0.664, 0.569, 1.09, "", "", "", "", "", "", "", "", 99497., 
  7.682697*^6, 91.093, 1.18, 106516., 1.263, 0.015, 66.8, "tests performed", 
  "", "", "", "", "", "", "", "", "", 47.22, 8.4339067*^7, 104.914, 31.6, 
  8.153, 5.061, 25129.341, 0.2, 171.285, 12.13, 14.1, 41.1, "", 2.81, 77.69, 
  0.82}, {"TUR", "Asia", "Turkey", "2020-09-06", 279806., 1578., 1608.571, 
  6673., 53., 49.571, 3317.632, 18.71, 19.073, 79.121, 0.628, 0.588, 1.09, 
  "", "", "", "", "", "", "", "", 96842., 7.779539*^6, 92.241, 1.148, 
  107307., 1.272, 0.015, 66.7, "tests performed", "", "", "", "", "", "", "", 
  "", "", 47.22, 8.4339067*^7, 104.914, 31.6, 8.153, 5.061, 25129.341, 0.2, 
  171.285, 12.13, 14.1, 41.1, "", 2.81, 77.69, 0.82}, 
 {"TUR", "Asia", "Turkey", "2020-09-07", 281509., 1703., 1625.143, 6730., 
  57., 51.429, 3337.824, 20.192, 19.269, 79.797, 0.676, 0.61, 1.08, "", "", 
  "", "", "", "", "", "", 103925., 7.883464*^6, 93.473, 1.232, 106425., 
  1.262, 0.015, 65.5, "tests performed", "", "", "", "", "", "", "", "", "", 
  47.22, 8.4339067*^7, 104.914, 31.6, 8.153, 5.061, 25129.341, 0.2, 171.285, 
  12.13, 14.1, 41.1, "", 2.81, 77.69, 0.82}, {"TUR", "Asia", "Turkey", 
  "2020-09-08", 283270., 1761., 1652.143, 6782., 52., 52.143, 3358.704, 
  20.88, 19.589, 80.414, 0.617, 0.618, 1.07, "", "", "", "", "", "", "", "", 
  110565., 7.994029*^6, 94.784, 1.311, 106585., 1.264, 0.016, 64.5, 
  "tests performed", "", "", "", "", "", "", "", "", "", 47.22, 8.4339067*^7, 
  104.914, 31.6, 8.153, 5.061, 25129.341, 0.2, 171.285, 12.13, 14.1, 41.1, 
  "", 2.81, 77.69, 0.82}, {"TUR", "Asia", "Turkey", "2020-09-09", 284943., 
  1673., 1663.143, 6837., 55., 53.571, 3378.541, 19.837, 19.72, 81.066, 
  0.652, 0.635, 1.04, "", "", "", "", "", "", "", "", 111193., 8.105222*^6, 
  96.103, 1.318, 107051., 1.269, 0.016, 64.4, "tests performed", "", "", "", 
  "", "", "", "", "", "", 52.78, 8.4339067*^7, 104.914, 31.6, 8.153, 5.061, 
  25129.341, 0.2, 171.285, 12.13, 14.1, 41.1, "", 2.81, 77.69, 0.82}, 
 {"TUR", "Asia", "Turkey", "2020-09-10", 286455., 1512., 1644.571, 6895., 
  58., 54.857, 3396.469, 17.928, 19.5, 81.753, 0.688, 0.65, 1.01, "", "", "", 
  "", "", "", "", "", 107702., 8.212924*^6, 97.38, 1.277, 106691., 1.265, 
  0.015, 64.9, "tests performed", "", "", "", "", "", "", "", "", "", 63.89, 
  8.4339067*^7, 104.914, 31.6, 8.153, 5.061, 25129.341, 0.2, 171.285, 12.13, 
  14.1, 41.1, "", 2.81, 77.69, 0.82}, {"TUR", "Asia", "Turkey", "2020-09-11", 
  288126., 1671., 1653., 6951., 56., 55.286, 3416.282, 19.813, 19.599, 
  82.417, 0.664, 0.656, 1.01, "", "", "", "", "", "", "", "", 112213., 
  8.325137*^6, 98.71, 1.33, 105991., 1.257, 0.016, 64.1, "tests performed", 
  "", "", "", "", "", "", "", "", "", 63.89, 8.4339067*^7, 104.914, 31.6, 
  8.153, 5.061, 25129.341, 0.2, 171.285, 12.13, 14.1, 41.1, "", 2.81, 77.69, 
  0.82}, {"TUR", "Asia", "Turkey", "2020-09-12", 289635., 1509., 1629.571, 
  6999., 48., 54.143, 3434.174, 17.892, 19.322, 82.986, 0.569, 0.642, 1.01, 
  "", "", "", "", "", "", "", "", 98326., 8.423463*^6, 99.876, 1.166, 
  105824., 1.255, 0.015, 64.9, "tests performed", "", "", "", "", "", "", "", 
  "", "", 73.61, 8.4339067*^7, 104.914, 31.6, 8.153, 5.061, 25129.341, 0.2, 
  171.285, 12.13, 14.1, 41.1, "", 2.81, 77.69, 0.82}, 
 {"TUR", "Asia", "Turkey", "2020-09-13", 291162., 1527., 1622.286, 7056., 
  57., 54.714, 3452.279, 18.105, 19.235, 83.662, 0.676, 0.649, 1.03, "", "", 
  "", "", "", "", "", "", 96097., 8.51956*^6, 101.016, 1.139, 105717., 1.253, 
  0.015, 65.2, "tests performed", "", "", "", "", "", "", "", "", "", 73.61, 
  8.4339067*^7, 104.914, 31.6, 8.153, 5.061, 25129.341, 0.2, 171.285, 12.13, 
  14.1, 41.1, "", 2.81, 77.69, 0.82}, {"TUR", "Asia", "Turkey", "2020-09-14", 
  292878., 1716., 1624.143, 7119., 63., 55.571, 3472.626, 20.346, 19.257, 
  84.409, 0.747, 0.659, 1.04, "", "", "", "", "", "", "", "", 112563., 
  8.632123*^6, 102.35, 1.335, 106951., 1.268, 0.015, 65.9, "tests performed", 
  "", "", "", "", "", "", "", "", "", 73.61, 8.4339067*^7, 104.914, 31.6, 
  8.153, 5.061, 25129.341, 0.2, 171.285, 12.13, 14.1, 41.1, "", 2.81, 77.69, 
  0.82}, {"TUR", "Asia", "Turkey", "2020-09-15", 294620., 1742., 1621.429, 
  7186., 67., 57.714, 3493.28, 20.655, 19.225, 85.204, 0.794, 0.684, 1.05, 
  "", "", "", "", "", "", "", "", 110412., 8.742535*^6, 103.659, 1.309, 
  106929., 1.268, 0.015, 65.9, "tests performed", "", "", "", "", "", "", "", 
  "", "", 73.61, 8.4339067*^7, 104.914, 31.6, 8.153, 5.061, 25129.341, 0.2, 
  171.285, 12.13, 14.1, 41.1, "", 2.81, 77.69, 0.82}, 
 {"TUR", "Asia", "Turkey", "2020-09-16", 296391., 1771., 1635.429, 7249., 
  63., 58.857, 3514.279, 20.999, 19.391, 85.951, 0.747, 0.698, 1.04, "", "", 
  "", "", "", "", "", "", 112645., 8.85518*^6, 104.995, 1.336, 107137., 1.27, 
  0.015, 65.5, "tests performed", "", "", "", "", "", "", "", "", "", 73.61, 
  8.4339067*^7, 104.914, 31.6, 8.153, 5.061, 25129.341, 0.2, 171.285, 12.13, 
  14.1, 41.1, "", 2.81, 77.69, 0.82}, {"TUR", "Asia", "Turkey", "2020-09-17", 
  298039., 1648., 1654.857, 7315., 66., 60., 3533.819, 19.54, 19.621, 86.733, 
  0.783, 0.711, 1.02, "", "", "", "", "", "", "", "", 109985., 8.965165*^6, 
  106.299, 1.304, 107463., 1.274, 0.015, 64.9, "tests performed", "", "", "", 
  "", "", "", "", "", "", 73.61, 8.4339067*^7, 104.914, 31.6, 8.153, 5.061, 
  25129.341, 0.2, 171.285, 12.13, 14.1, 41.1, "", 2.81, 77.69, 0.82}, 
 {"TUR", "Asia", "Turkey", "2020-09-18", 299810., 1771., 1669.143, 7377., 
  62., 60.857, 3554.818, 20.999, 19.791, 87.468, 0.735, 0.722, 1.02, "", "", 
  "", "", "", "", "", "", 111113., 9.076278*^6, 107.617, 1.317, 107306., 
  1.272, 0.016, 64.3, "tests performed", "", "", "", "", "", "", "", "", "", 
  73.61, 8.4339067*^7, 104.914, 31.6, 8.153, 5.061, 25129.341, 0.2, 171.285, 
  12.13, 14.1, 41.1, "", 2.81, 77.69, 0.82}, {"TUR", "Asia", "Turkey", 
  "2020-09-19", 301348., 1538., 1673.286, 7445., 68., 63.714, 3573.054, 
  18.236, 19.84, 88.275, 0.806, 0.755, 1.01, "", "", "", "", "", "", "", "", 
  97416., 9.173694*^6, 108.772, 1.155, 107176., 1.271, 0.016, 64.1, 
  "tests performed", "", "", "", "", "", "", "", "", "", 73.61, 8.4339067*^7, 
  104.914, 31.6, 8.153, 5.061, 25129.341, 0.2, 171.285, 12.13, 14.1, 41.1, 
  "", 2.81, 77.69, 0.82}, {"TUR", "Asia", "Turkey", "2020-09-20", 302867., 
  1519., 1672.143, 7506., 61., 64.286, 3591.064, 18.011, 19.826, 88.998, 
  0.723, 0.762, 1.01, "", "", "", "", "", "", "", "", 95321., 9.269015*^6, 
  109.902, 1.13, 107065., 1.269, 0.016, 64., "tests performed", "", "", "", 
  "", "", "", "", "", "", 73.61, 8.4339067*^7, 104.914, 31.6, 8.153, 5.061, 
  25129.341, 0.2, 171.285, 12.13, 14.1, 41.1, "", 2.81, 77.69, 0.82}, 
 {"TUR", "Asia", "Turkey", "2020-09-21", 304610., 1743., 1676., 7574., 68., 
  65., 3611.731, 20.667, 19.872, 89.804, 0.806, 0.771, 1.02, "", "", "", "", 
  "", "", "", "", 112942., 9.381957*^6, 111.241, 1.339, 107119., 1.27, 0.016, 
  63.9, "tests performed", "", "", "", "", "", "", "", "", "", 69.91, 
  8.4339067*^7, 104.914, 31.6, 8.153, 5.061, 25129.341, 0.2, 171.285, 12.13, 
  14.1, 41.1, "", 2.81, 77.69, 0.82}, {"TUR", "Asia", "Turkey", "2020-09-22", 
  306302., 1692., 1668.857, 7639., 65., 64.714, 3631.793, 20.062, 19.787, 
  90.575, 0.771, 0.767, 1.02, "", "", "", "", "", "", "", "", 114311., 
  9.496268*^6, 112.596, 1.355, 107676., 1.277, 0.015, 64.5, 
  "tests performed", "", "", "", "", "", "", "", "", "", 69.91, 8.4339067*^7, 
  104.914, 31.6, 8.153, 5.061, 25129.341, 0.2, 171.285, 12.13, 14.1, 41.1, 
  "", 2.81, 77.69, 0.82}, {"TUR", "Asia", "Turkey", "2020-09-23", 308069., 
  1767., 1668.286, 7711., 72., 66., 3652.744, 20.951, 19.781, 91.429, 0.854, 
  0.783, 1.01, "", "", "", "", "", "", "", "", 112102., 9.60837*^6, 113.925, 
  1.329, 107599., 1.276, 0.016, 64.5, "tests performed", "", "", "", "", "", 
  "", "", "", "", 69.91, 8.4339067*^7, 104.914, 31.6, 8.153, 5.061, 
  25129.341, 0.2, 171.285, 12.13, 14.1, 41.1, "", 2.81, 77.69, 0.82}, 
 {"TUR", "Asia", "Turkey", "2020-09-24", 309790., 1721., 1678.714, 7785., 
  74., 67.143, 3673.149, 20.406, 19.904, 92.306, 0.877, 0.796, 0.99, "", "", 
  "", "", "", "", "", "", 113317., 9.721687*^6, 115.269, 1.344, 108075., 
  1.281, 0.016, 64.4, "tests performed", "", "", "", "", "", "", "", "", "", 
  69.91, 8.4339067*^7, 104.914, 31.6, 8.153, 5.061, 25129.341, 0.2, 171.285, 
  12.13, 14.1, 41.1, "", 2.81, 77.69, 0.82}, {"TUR", "Asia", "Turkey", 
  "2020-09-25", 311455., 1665., 1663.571, 7858., 73., 68.714, 3692.891, 
  19.742, 19.725, 93.172, 0.866, 0.815, 0.97, "", "", "", "", "", "", "", "", 
  112885., 9.834572*^6, 116.608, 1.338, 108328., 1.284, 0.015, 65.1, 
  "tests performed", "", "", "", "", "", "", "", "", "", 69.91, 8.4339067*^7, 
  104.914, 31.6, 8.153, 5.061, 25129.341, 0.2, 171.285, 12.13, 14.1, 41.1, 
  "", 2.81, 77.69, 0.82}, {"TUR", "Asia", "Turkey", "2020-09-26", 312966., 
  1511., 1659.714, 7929., 71., 69.143, 3710.807, 17.916, 19.679, 94.013, 
  0.842, 0.82, 0.95, "", "", "", "", "", "", "", "", 102009., 9.936581*^6, 
  117.817, 1.21, 108984., 1.292, 0.015, 65.7, "tests performed", "", "", "", 
  "", "", "", "", "", "", 69.91, 8.4339067*^7, 104.914, 31.6, 8.153, 5.061, 
  25129.341, 0.2, 171.285, 12.13, 14.1, 41.1, "", 2.81, 77.69, 0.82}, 
 {"TUR", "Asia", "Turkey", "2020-09-27", 314433., 1467., 1652.286, 7997., 
  68., 70.143, 3728.201, 17.394, 19.591, 94.82, 0.806, 0.832, 0.94, "", "", 
  "", "", "", "", "", "", 101119., 1.00377*^7, 119.016, 1.199, 109812., 
  1.302, 0.015, 66.5, "tests performed", "", "", "", "", "", "", "", "", "", 
  69.91, 8.4339067*^7, 104.914, 31.6, 8.153, 5.061, 25129.341, 0.2, 171.285, 
  12.13, 14.1, 41.1, "", 2.81, 77.69, 0.82}, {"TUR", "Asia", "Turkey", 
  "2020-09-28", 315845., 1412., 1605., 8062., 65., 69.714, 3744.943, 16.742, 
  19.03, 95.59, 0.771, 0.827, 0.92, "", "", "", "", "", "", "", "", 115523., 
  1.0153223*^7, 120.386, 1.37, 110181., 1.306, 0.015, 68.6, 
  "tests performed", "", "", "", "", "", "", "", "", "", 69.91, 8.4339067*^7, 
  104.914, 31.6, 8.153, 5.061, 25129.341, 0.2, 171.285, 12.13, 14.1, 41.1, 
  "", 2.81, 77.69, 0.82}, {"TUR", "Asia", "Turkey", "2020-09-29", 317272., 
  1427., 1567.143, 8130., 68., 70.143, 3761.863, 16.92, 18.581, 96.397, 
  0.806, 0.832, 0.91, "", "", "", "", "", "", "", "", 114940., 1.0268163*^7, 
  121.749, 1.363, 110271., 1.307, 0.014, 70.4, "tests performed", "", "", "", 
  "", "", "", "", "", "", 69.91, 8.4339067*^7, 104.914, 31.6, 8.153, 5.061, 
  25129.341, 0.2, 171.285, 12.13, 14.1, 41.1, "", 2.81, 77.69, 0.82}, 
 {"TUR", "Asia", "Turkey", "2020-09-30", 318663., 1391., 1513.429, 8195., 
  65., 69.143, 3778.356, 16.493, 17.945, 97.167, 0.771, 0.82, 0.91, "", "", 
  "", "", "", "", "", "", 112098., 1.0380261*^7, 123.078, 1.329, 110270., 
  1.307, 0.014, 72.9, "tests performed", "", "", "", "", "", "", "", "", "", 
  69.91, 8.4339067*^7, 104.914, 31.6, 8.153, 5.061, 25129.341, 0.2, 171.285, 
  12.13, 14.1, 41.1, "", 2.81, 77.69, 0.82}, {"TUR", "Asia", "Turkey", 
  "2020-10-01", 320070., 1407., 1468.571, 8262., 67., 68.143, 3795.038, 
  16.683, 17.413, 97.962, 0.794, 0.808, 0.92, "", "", "", "", "", "", "", "", 
  113546., 1.0493807*^7, 124.424, 1.346, 110303., 1.308, 0.013, 75.1, 
  "tests performed", "", "", "", "", "", "", "", "", "", 69.91, 8.4339067*^7, 
  104.914, 31.6, 8.153, 5.061, 25129.341, 0.2, 171.285, 12.13, 14.1, 41.1, 
  "", 2.81, 77.69, 0.82}, {"TUR", "Asia", "Turkey", "2020-10-02", 321512., 
  1442., 1436.714, 8325., 63., 66.714, 3812.136, 17.098, 17.035, 98.709, 
  0.747, 0.791, 0.94, "", "", "", "", "", "", "", "", 114857., 1.0608664*^7, 
  125.786, 1.362, 110585., 1.311, 0.013, 77., "tests performed", "", "", "", 
  "", "", "", "", "", "", 69.91, 8.4339067*^7, 104.914, 31.6, 8.153, 5.061, 
  25129.341, 0.2, 171.285, 12.13, 14.1, 41.1, "", 2.81, 77.69, 0.82}, 
 {"TUR", "Asia", "Turkey", "2020-10-03", 323014., 1502., 1435.429, 8384., 
  59., 65., 3829.945, 17.809, 17.02, 99.408, 0.7, 0.771, 0.98, "", "", "", 
  "", "", "", "", "", 103219., 1.0711883*^7, 127.01, 1.224, 110757., 1.313, 
  0.013, 77.2, "tests performed", "", "", "", "", "", "", "", "", "", 69.91, 
  8.4339067*^7, 104.914, 31.6, 8.153, 5.061, 25129.341, 0.2, 171.285, 12.13, 
  14.1, 41.1, "", 2.81, 77.69, 0.82}, {"TUR", "Asia", "Turkey", "2020-10-04", 
  324443., 1429., 1430., 8441., 57., 63.429, 3846.889, 16.944, 16.955, 
  100.084, 0.676, 0.752, 1., "", "", "", "", "", "", "", "", 104402., 
  1.0816285*^7, 128.248, 1.238, 111226., 1.319, 0.013, 77.8, 
  "tests performed", "", "", "", "", "", "", "", "", "", 69.91, 8.4339067*^7, 
  104.914, 31.6, 8.153, 5.061, 25129.341, 0.2, 171.285, 12.13, 14.1, 41.1, 
  "", 2.81, 77.69, 0.82}, {"TUR", "Asia", "Turkey", "2020-10-05", 326046., 
  1603., 1457.286, 8498., 57., 62.286, 3865.895, 19.007, 17.279, 100.76, 
  0.676, 0.739, 1.02, "", "", "", "", "", "", "", "", 115632., 1.0931917*^7, 
  129.619, 1.371, 111242., 1.319, 0.013, 76.3, "tests performed", "", "", "", 
  "", "", "", "", "", "", 69.91, 8.4339067*^7, 104.914, 31.6, 8.153, 5.061, 
  25129.341, 0.2, 171.285, 12.13, 14.1, 41.1, "", 2.81, 77.69, 0.82}, 
 {"TUR", "Asia", "Turkey", "2020-10-06", 327557., 1511., 1469.286, 8553., 
  55., 60.429, 3883.811, 17.916, 17.421, 101.412, 0.652, 0.716, 1.02, "", "", 
  "", "", "", "", "", "", 112421., 1.1044338*^7, 130.952, 1.333, 110882., 
  1.315, 0.013, 75.5, "tests performed", "", "", "", "", "", "", "", "", "", 
  71.76, 8.4339067*^7, 104.914, 31.6, 8.153, 5.061, 25129.341, 0.2, 171.285, 
  12.13, 14.1, 41.1, "", 2.81, 77.69, 0.82}, {"TUR", "Asia", "Turkey", 
  "2020-10-07", 329138., 1581., 1496.429, 8609., 56., 59.143, 3902.557, 
  18.746, 17.743, 102.076, 0.664, 0.701, 1.02, "", "", "", "", "", "", "", 
  "", 116608., 1.1160946*^7, 132.334, 1.383, 111526., 1.322, 0.013, 74.5, 
  "tests performed", "", "", "", "", "", "", "", "", "", 71.76, 8.4339067*^7, 
  104.914, 31.6, 8.153, 5.061, 25129.341, 0.2, 171.285, 12.13, 14.1, 41.1, 
  "", 2.81, 77.69, 0.82}, {"TUR", "Asia", "Turkey", "2020-10-08", 330753., 
  1615., 1526.143, 8667., 58., 57.857, 3921.706, 19.149, 18.095, 102.764, 
  0.688, 0.686, 1.02, "", "", "", "", "", "", "", "", 117101., 1.1278047*^7, 
  133.723, 1.388, 112034., 1.328, 0.014, 73.4, "tests performed", "", "", "", 
  "", "", "", "", "", "", 71.76, 8.4339067*^7, 104.914, 31.6, 8.153, 5.061, 
  25129.341, 0.2, 171.285, 12.13, 14.1, 41.1, "", 2.81, 77.69, 0.82}, 
 {"TUR", "Asia", "Turkey", "2020-10-09", 332382., 1629., 1552.857, 8722., 
  55., 56.714, 3941.021, 19.315, 18.412, 103.416, 0.652, 0.672, 1.03, "", "", 
  "", "", "", "", "", "", 115295., 1.1393342*^7, 135.09, 1.367, 112097., 
  1.329, 0.014, 72.2, "tests performed", "", "", "", "", "", "", "", "", "", 
  71.76, 8.4339067*^7, 104.914, 31.6, 8.153, 5.061, 25129.341, 0.2, 171.285, 
  12.13, 14.1, 41.1, "", 2.81, 77.69, 0.82}, {"TUR", "Asia", "Turkey", 
  "2020-10-10", 334031., 1649., 1573.857, 8778., 56., 56.286, 3960.573, 
  19.552, 18.661, 104.08, 0.664, 0.667, 1.05, "", "", "", "", "", "", "", "", 
  113102., 1.1506444*^7, 136.431, 1.341, 113509., 1.346, 0.014, 72.1, 
  "tests performed", "", "", "", "", "", "", "", "", "", 71.76, 8.4339067*^7, 
  104.914, 31.6, 8.153, 5.061, 25129.341, 0.2, 171.285, 12.13, 14.1, 41.1, 
  "", 2.81, 77.69, 0.82}, {"TUR", "Asia", "Turkey", "2020-10-11", 335533., 
  1502., 1584.286, 8837., 59., 56.571, 3978.382, 17.809, 18.785, 104.779, 
  0.7, 0.671, 1.05, "", "", "", "", "", "", "", "", 109301., 1.1615745*^7, 
  137.727, 1.296, 114209., 1.354, 0.014, 72.1, "tests performed", "", "", "", 
  "", "", "", "", "", "", 71.76, 8.4339067*^7, 104.914, 31.6, 8.153, 5.061, 
  25129.341, 0.2, 171.285, 12.13, 14.1, 41.1, "", 2.81, 77.69, 0.82}, 
 {"TUR", "Asia", "Turkey", "2020-10-12", 337147., 1614., 1585.857, 8895., 
  58., 56.714, 3997.519, 19.137, 18.803, 105.467, 0.688, 0.672, 1.05, "", "", 
  "", "", "", "", "", "", 115605., 1.173135*^7, 139.097, 1.371, 114205., 
  1.354, 0.014, 72., "tests performed", "", "", "", "", "", "", "", "", "", 
  71.76, 8.4339067*^7, 104.914, 31.6, 8.153, 5.061, 25129.341, 0.2, 171.285, 
  12.13, 14.1, 41.1, "", 2.81, 77.69, 0.82}, {"TUR", "Asia", "Turkey", 
  "2020-10-13", 338779., 1632., 1603.143, 8957., 62., 57.714, 4016.869, 
  19.35, 19.008, 106.202, 0.735, 0.684, 1.06, "", "", "", "", "", "", "", "", 
  114992., 1.1846342*^7, 140.461, 1.363, 114572., 1.358, 0.014, 71.5, 
  "tests performed", "", "", "", "", "", "", "", "", "", 71.76, 8.4339067*^7, 
  104.914, 31.6, 8.153, 5.061, 25129.341, 0.2, 171.285, 12.13, 14.1, 41.1, 
  "", 2.81, 77.69, 0.82}, {"TUR", "Asia", "Turkey", "2020-10-14", 340450., 
  1671., 1616., 9014., 57., 57.857, 4036.682, 19.813, 19.161, 106.878, 0.676, 
  0.686, 1.05, "", "", "", "", "", "", "", "", 115328., 1.196167*^7, 141.828, 
  1.367, 114389., 1.356, 0.014, 70.8, "tests performed", "", "", "", "", "", 
  "", "", "", "", 71.76, 8.4339067*^7, 104.914, 31.6, 8.153, 5.061, 
  25129.341, 0.2, 171.285, 12.13, 14.1, 41.1, "", 2.81, 77.69, 0.82}, 
 {"TUR", "Asia", "Turkey", "2020-10-15", 342143., 1693., 1627.143, 9080., 
  66., 59., 4056.756, 20.074, 19.293, 107.661, 0.783, 0.7, 1.05, "", "", "", 
  "", "", "", "", "", 116103., 1.2077773*^7, 143.205, 1.377, 114247., 1.355, 
  0.014, 70.2, "tests performed", "", "", "", "", "", "", "", "", "", 71.76, 
  8.4339067*^7, 104.914, 31.6, 8.153, 5.061, 25129.341, 0.2, 171.285, 12.13, 
  14.1, 41.1, "", 2.81, 77.69, 0.82}, {"TUR", "Asia", "Turkey", "2020-10-16", 
  343955., 1812., 1653.286, 9153., 73., 61.571, 4078.241, 21.485, 19.603, 
  108.526, 0.866, 0.73, 1.08, "", "", "", "", "", "", "", "", 117005., 
  1.2194778*^7, 144.592, 1.387, 114491., 1.358, 0.014, 69.3, 
  "tests performed", "", "", "", "", "", "", "", "", "", 69.91, 8.4339067*^7, 
  104.914, 31.6, 8.153, 5.061, 25129.341, 0.2, 171.285, 12.13, 14.1, 41.1, 
  "", 2.81, 77.69, 0.82}, {"TUR", "Asia", "Turkey", "2020-10-17", 345678., 
  1723., 1663.857, 9224., 71., 63.714, 4098.67, 20.429, 19.728, 109.368, 
  0.842, 0.755, 1.1, "", "", "", "", "", "", "", "", 112131., 1.2306909*^7, 
  145.922, 1.33, 114352., 1.356, 0.015, 68.7, "tests performed", "", "", "", 
  "", "", "", "", "", "", 69.91, 8.4339067*^7, 104.914, 31.6, 8.153, 5.061, 
  25129.341, 0.2, 171.285, 12.13, 14.1, 41.1, "", 2.81, 77.69, 0.82}, 
 {"TUR", "Asia", "Turkey", "2020-10-18", 347493., 1815., 1708.571, 9296., 
  72., 65.571, 4120.19, 21.52, 20.258, 110.222, 0.854, 0.777, 1.14, "", "", 
  "", "", "", "", "", "", 101403., 1.2408312*^7, 147.124, 1.202, 113224., 
  1.342, 0.015, 66.3, "tests performed", "", "", "", "", "", "", "", "", "", 
  69.91, 8.4339067*^7, 104.914, 31.6, 8.153, 5.061, 25129.341, 0.2, 171.285, 
  12.13, 14.1, 41.1, "", 2.81, 77.69, 0.82}, {"TUR", "Asia", "Turkey", 
  "2020-10-19", 349519., 2026., 1767.429, 9371., 75., 68., 4144.212, 24.022, 
  20.956, 111.111, 0.889, 0.806, 1.15, "", "", "", "", "", "", "", "", 
  116249., 1.2524561*^7, 148.502, 1.378, 113316., 1.344, 0.016, 64.1, 
  "tests performed", "", "", "", "", "", "", "", "", "", 69.91, 8.4339067*^7, 
  104.914, 31.6, 8.153, 5.061, 25129.341, 0.2, 171.285, 12.13, 14.1, 41.1, 
  "", 2.81, 77.69, 0.82}, {"TUR", "Asia", "Turkey", "2020-10-20", 351413., 
  1894., 1804.857, 9445., 74., 69.714, 4166.669, 22.457, 21.4, 111.988, 
  0.877, 0.827, 1.14, "", "", "", "", "", "", "", "", 116565., 1.2641126*^7, 
  149.885, 1.382, 113541., 1.346, 0.016, 62.9, "tests performed", "", "", "", 
  "", "", "", "", "", "", 69.91, 8.4339067*^7, 104.914, 31.6, 8.153, 5.061, 
  25129.341, 0.2, 171.285, 12.13, 14.1, 41.1, "", 2.81, 77.69, 0.82}, 
 {"TUR", "Asia", "Turkey", "2020-10-21", 353426., 2013., 1853.714, 9513., 
  68., 71.286, 4190.537, 23.868, 21.979, 112.795, 0.806, 0.845, 1.13, "", "", 
  "", "", "", "", "", "", 117943., 1.2759069*^7, 151.283, 1.398, 113914., 
  1.351, 0.016, 61.5, "tests performed", "", "", "", "", "", "", "", "", "", 
  69.91, 8.4339067*^7, 104.914, 31.6, 8.153, 5.061, 25129.341, 0.2, 171.285, 
  12.13, 14.1, 41.1, "", 2.81, 77.69, 0.82}, {"TUR", "Asia", "Turkey", 
  "2020-10-22", 355528., 2102., 1912.143, 9584., 71., 72., 4215.46, 24.923, 
  22.672, 113.637, 0.842, 0.854, 1.12, "", "", "", "", "", "", "", "", 
  117198., 1.2876267*^7, 152.673, 1.39, 114071., 1.353, 0.017, 59.7, 
  "tests performed", "", "", "", "", "", "", "", "", "", 69.91, 8.4339067*^7, 
  104.914, 31.6, 8.153, 5.061, 25129.341, 0.2, 171.285, 12.13, 14.1, 41.1, 
  "", 2.81, 77.69, 0.82}, {"TUR", "Asia", "Turkey", "2020-10-23", 357693., 
  2165., 1962.571, 9658., 74., 72.143, 4241.131, 25.67, 23.27, 114.514, 
  0.877, 0.855, 1.12, "", "", "", "", "", "", "", "", 115979., 1.2992246*^7, 
  154.048, 1.375, 113924., 1.351, 0.017, 58., "tests performed", "", "", "", 
  "", "", "", "", "", "", 69.91, 8.4339067*^7, 104.914, 31.6, 8.153, 5.061, 
  25129.341, 0.2, 171.285, 12.13, 14.1, 41.1, "", 2.81, 77.69, 0.82}, 
 {"TUR", "Asia", "Turkey", "2020-10-24", 359784., 2091., 2015.143, 9727., 
  69., 71.857, 4265.923, 24.793, 23.893, 115.332, 0.818, 0.852, 1.13, "", "", 
  "", "", "", "", "", "", 113427., 1.3105673*^7, 155.393, 1.345, 114109., 
  1.353, 0.018, 56.6, "tests performed", "", "", "", "", "", "", "", "", "", 
  69.91, 8.4339067*^7, 104.914, 31.6, 8.153, 5.061, 25129.341, 0.2, 171.285, 
  12.13, 14.1, 41.1, "", 2.81, 77.69, 0.82}, {"TUR", "Asia", "Turkey", 
  "2020-10-25", 361801., 2017., 2044., 9799., 72., 71.857, 4289.839, 23.915, 
  24.236, 116.186, 0.854, 0.852, 1.14, "", "", "", "", "", "", "", "", 
  112215., 1.3217888*^7, 156.723, 1.331, 115654., 1.371, 0.018, 56.6, 
  "tests performed", "", "", "", "", "", "", "", "", "", 69.91, 8.4339067*^7, 
  104.914, 31.6, 8.153, 5.061, 25129.341, 0.2, 171.285, 12.13, 14.1, 41.1, 
  "", 2.81, 77.69, 0.82}, {"TUR", "Asia", "Turkey", "2020-10-26", 363999., 
  2198., 2068.571, 9874., 75., 71.857, 4315.9, 26.061, 24.527, 117.075, 
  0.889, 0.852, 1.15, "", "", "", "", "", "", "", "", 132913., 1.3350801*^7, 
  158.299, 1.576, 118034., 1.4, 0.018, 57.1, "tests performed", "", "", "", 
  "", "", "", "", "", "", 69.91, 8.4339067*^7, 104.914, 31.6, 8.153, 5.061, 
  25129.341, 0.2, 171.285, 12.13, 14.1, 41.1, "", 2.81, 77.69, 0.82}, 
 {"TUR", "Asia", "Turkey", "2020-10-27", 366208., 2209., 2113.571, 9950., 
  76., 72.143, 4342.092, 26.192, 25.06, 117.976, 0.901, 0.855, 1.14, "", "", 
  "", "", "", "", "", "", 127651., 1.3478452*^7, 159.813, 1.514, 119618., 
  1.418, 0.018, 56.6, "tests performed", "", "", "", "", "", "", "", "", "", 
  69.91, 8.4339067*^7, 104.914, 31.6, 8.153, 5.061, 25129.341, 0.2, 171.285, 
  12.13, 14.1, 41.1, "", 2.81, 77.69, 0.82}, {"TUR", "Asia", "Turkey", 
  "2020-10-28", 368513., 2305., 2155.286, 10027., 77., 73.429, 4369.422, 
  27.33, 25.555, 118.889, 0.913, 0.871, 1.11, "", "", "", "", "", "", "", "", 
  128312., 1.3606764*^7, 161.334, 1.521, 121099., 1.436, 0.018, 56.2, 
  "tests performed", "", "", "", "", "", "", "", "", "", 69.91, 8.4339067*^7, 
  104.914, 31.6, 8.153, 5.061, 25129.341, 0.2, 171.285, 12.13, 14.1, 41.1, 
  "", 2.81, 77.69, 0.82}, {"TUR", "Asia", "Turkey", "2020-10-29", 370832., 
  2319., 2186.286, 10099., 72., 73.571, 4396.918, 27.496, 25.923, 119.743, 
  0.854, 0.872, 1.08, "", "", "", "", "", "", "", "", 134416., 1.374118*^7, 
  162.928, 1.594, 123559., 1.465, 0.018, 56.5, "tests performed", "", "", "", 
  "", "", "", "", "", "", 62.5, 8.4339067*^7, 104.914, 31.6, 8.153, 5.061, 
  25129.341, 0.2, 171.285, 12.13, 14.1, 41.1, "", 2.81, 77.69, 0.82}, 
 {"TUR", "Asia", "Turkey", "2020-10-30", 373154., 2322., 2208.714, 10177., 
  78., 74.143, 4424.45, 27.532, 26.189, 120.668, 0.925, 0.879, 1.07, "", "", 
  "", "", "", "", "", "", 136525., 1.3877705*^7, 164.547, 1.619, 126494., 
  1.5, 0.017, 57.3, "tests performed", "", "", "", "", "", "", "", "", "", 
  62.5, 8.4339067*^7, 104.914, 31.6, 8.153, 5.061, 25129.341, 0.2, 171.285, 
  12.13, 14.1, 41.1, "", 2.81, 77.69, 0.82}, {"TUR", "Asia", "Turkey", 
  "2020-10-31", 375367., 2213., 2226.143, 10252., 75., 75., 4450.69, 26.239, 
  26.395, 121.557, 0.889, 0.889, 1.08, "", "", "", "", "", "", "", "", 
  124109., 1.4001814*^7, 166.018, 1.472, 128020., 1.518, 0.017, 57.5, 
  "tests performed", "", "", "", "", "", "", "", "", "", 62.5, 8.4339067*^7, 
  104.914, 31.6, 8.153, 5.061, 25129.341, 0.2, 171.285, 12.13, 14.1, 41.1, 
  "", 2.81, 77.69, 0.82}, {"TUR", "Asia", "Turkey", "2020-11-01", 377473., 
  2106., 2238.857, 10326., 74., 75.286, 4475.66, 24.971, 26.546, 122.434, 
  0.877, 0.893, 1.09, "", "", "", "", "", "", "", "", 123343., 1.4125157*^7, 
  167.481, 1.462, 129610., 1.537, 0.017, 57.9, "tests performed", "", "", "", 
  "", "", "", "", "", "", 62.5, 8.4339067*^7, 104.914, 31.6, 8.153, 5.061, 
  25129.341, 0.2, 171.285, 12.13, 14.1, 41.1, "", 2.81, 77.69, 0.82}, 
 {"TUR", "Asia", "Turkey", "2020-11-02", 379775., 2302., 2253.714, 10402., 
  76., 75.429, 4502.955, 27.295, 26.722, 123.335, 0.901, 0.894, 1.1, "", "", 
  "", "", "", "", "", "", 139103., 1.426426*^7, 169.13, 1.649, 130494., 
  1.547, 0.017, 57.9, "tests performed", "", "", "", "", "", "", "", "", "", 
  62.5, 8.4339067*^7, 104.914, 31.6, 8.153, 5.061, 25129.341, 0.2, 171.285, 
  12.13, 14.1, 41.1, "", 2.81, 77.69, 0.82}, {"TUR", "Asia", "Turkey", 
  "2020-11-03", 382118., 2343., 2272.857, 10481., 79., 75.857, 4530.735, 
  27.781, 26.949, 124.272, 0.937, 0.899, 1.1, "", "", "", "", "", "", "", "", 
  146247., 1.4410507*^7, 170.864, 1.734, 133151., 1.579, 0.017, 58.6, 
  "tests performed", "", "", "", "", "", "", "", "", "", 62.5, 8.4339067*^7, 
  104.914, 31.6, 8.153, 5.061, 25129.341, 0.2, 171.285, 12.13, 14.1, 41.1, 
  "", 2.81, 77.69, 0.82}, {"TUR", "Asia", "Turkey", "2020-11-04", 384509., 
  2391., 2285.143, 10558., 77., 75.857, 4559.085, 28.35, 27.095, 125.185, 
  0.913, 0.899, 1.07, "", "", "", "", "", "", "", "", 144416., 1.4554923*^7, 
  172.576, 1.712, 135451., 1.606, 0.017, 59.3, "tests performed", "", "", "", 
  "", "", "", "", "", "", 62.5, 8.4339067*^7, 104.914, 31.6, 8.153, 5.061, 
  25129.341, 0.2, 171.285, 12.13, 14.1, 41.1, "", 2.81, 77.69, 0.82}, 
 {"TUR", "Asia", "Turkey", "2020-11-05", 386820., 2311., 2284., 10639., 81., 
  77.143, 4586.487, 27.401, 27.081, 126.146, 0.96, 0.915, 1.03, "", "", "", 
  "", "", "", "", "", 146028., 1.4700951*^7, 174.308, 1.731, 137110., 1.626, 
  0.017, 60., "tests performed", "", "", "", "", "", "", "", "", "", 62.5, 
  8.4339067*^7, 104.914, 31.6, 8.153, 5.061, 25129.341, 0.2, 171.285, 12.13, 
  14.1, 41.1, "", 2.81, 77.69, 0.82}, {"TUR", "Asia", "Turkey", "2020-11-06", 
  389256., 2436., 2300.286, 10722., 83., 77.857, 4615.37, 28.883, 27.274, 
  127.13, 0.984, 0.923, 1.06, "", "", "", "", "", "", "", "", 145241., 
  1.4846192*^7, 176.03, 1.722, 138355., 1.64, 0.017, 60.1, "tests performed", 
  "", "", "", "", "", "", "", "", "", 62.5, 8.4339067*^7, 104.914, 31.6, 
  8.153, 5.061, 25129.341, 0.2, 171.285, 12.13, 14.1, 41.1, "", 2.81, 77.69, 
  0.82}, {"TUR", "Asia", "Turkey", "2020-11-07", 391739., 2483., 2338.857, 
  10803., 81., 78.714, 4644.811, 29.441, 27.732, 128.09, 0.96, 0.933, 1.11, 
  "", "", "", "", "", "", "", "", 139675., 1.4985867*^7, 177.686, 1.656, 
  140579., 1.667, 0.017, 60.1, "tests performed", "", "", "", "", "", "", "", 
  "", "", 62.5, 8.4339067*^7, 104.914, 31.6, 8.153, 5.061, 25129.341, 0.2, 
  171.285, 12.13, 14.1, 41.1, "", 2.81, 77.69, 0.82}, 
 {"TUR", "Asia", "Turkey", "2020-11-08", 394255., 2516., 2397.429, 10887., 
  84., 80.143, 4674.643, 29.832, 28.426, 129.086, 0.996, 0.95, 1.14, "", "", 
  "", "", "", "", "", "", 141944., 1.5127811*^7, 179.369, 1.683, 143236., 
  1.698, 0.017, 59.7, "tests performed", "", "", "", "", "", "", "", "", "", 
  62.5, 8.4339067*^7, 104.914, 31.6, 8.153, 5.061, 25129.341, 0.2, 171.285, 
  12.13, 14.1, 41.1, "", 2.81, 77.69, 0.82}, {"TUR", "Asia", "Turkey", 
  "2020-11-09", 396831., 2576., 2436.571, 10972., 85., 81.429, 4705.186, 
  30.543, 28.89, 130.094, 1.008, 0.965, 1.15, "", "", "", "", "", "", "", "", 
  145411., 1.5273222*^7, 181.093, 1.724, 144137., 1.709, 0.017, 59.2, 
  "tests performed", "", "", "", "", "", "", "", "", "", 62.5, 8.4339067*^7, 
  104.914, 31.6, 8.153, 5.061, 25129.341, 0.2, 171.285, 12.13, 14.1, 41.1, 
  "", 2.81, 77.69, 0.82}, {"TUR", "Asia", "Turkey", "2020-11-10", 399360., 
  2529., 2463.143, 11059., 87., 82.571, 4735.172, 29.986, 29.205, 131.125, 
  1.032, 0.979, 1.15, "", "", "", "", "", "", "", "", 146198., 1.541942*^7, 
  182.827, 1.733, 144130., 1.709, 0.017, 58.5, "tests performed", "", "", "", 
  "", "", "", "", "", "", 62.5, 8.4339067*^7, 104.914, 31.6, 8.153, 5.061, 
  25129.341, 0.2, 171.285, 12.13, 14.1, 41.1, "", 2.81, 77.69, 0.82}, 
 {"TUR", "Asia", "Turkey", "2020-11-11", 402053., 2693., 2506.286, 11145., 
  86., 83.857, 4767.103, 31.931, 29.717, 132.145, 1.02, 0.994, 1.14, "", "", 
  "", "", "", "", "", "", 145989., 1.5565409*^7, 184.558, 1.731, 144355., 
  1.712, 0.017, 57.6, "tests performed", "", "", "", "", "", "", "", "", "", 
  62.5, 8.4339067*^7, 104.914, 31.6, 8.153, 5.061, 25129.341, 0.2, 171.285, 
  12.13, 14.1, 41.1, "", 2.81, 77.69, 0.82}, {"TUR", "Asia", "Turkey", 
  "2020-11-12", 404894., 2841., 2582., 11233., 88., 84.857, 4800.788, 33.685, 
  30.615, 133.189, 1.043, 1.006, 1.11, "", "", "", "", "", "", "", "", 
  148482., 1.5713891*^7, 186.318, 1.761, 144706., 1.716, 0.018, 56., 
  "tests performed", "", "", "", "", "", "", "", "", "", 62.5, 8.4339067*^7, 
  104.914, 31.6, 8.153, 5.061, 25129.341, 0.2, 171.285, 12.13, 14.1, 41.1, 
  "", 2.81, 77.69, 0.82}, {"TUR", "Asia", "Turkey", "2020-11-13", 407939., 
  3045., 2669., 11326., 93., 86.286, 4836.892, 36.104, 31.646, 134.291, 
  1.103, 1.023, 1.16, "", "", "", "", "", "", "", "", 149942., 1.5863833*^7, 
  188.096, 1.778, 145377., 1.724, 0.018, 54.5, "tests performed", "", "", "", 
  "", "", "", "", "", "", 62.5, 8.4339067*^7, 104.914, 31.6, 8.153, 5.061, 
  25129.341, 0.2, 171.285, 12.13, 14.1, 41.1, "", 2.81, 77.69, 0.82}, 
 {"TUR", "Asia", "Turkey", "2020-11-14", 411055., 3116., 2759.429, 11418., 
  92., 87.857, 4873.839, 36.946, 32.718, 135.382, 1.091, 1.042, 1.25, "", "", 
  "", "", "", "", "", "", 150141., 1.6013974*^7, 189.876, 1.78, 146872., 
  1.741, 0.019, 53.2, "tests performed", "", "", "", "", "", "", "", "", "", 
  62.5, 8.4339067*^7, 104.914, 31.6, 8.153, 5.061, 25129.341, 0.2, 171.285, 
  12.13, 14.1, 41.1, "", 2.81, 77.69, 0.82}, {"TUR", "Asia", "Turkey", 
  "2020-11-15", 414278., 3223., 2860.429, 11507., 89., 88.571, 4912.053, 
  38.215, 33.916, 136.437, 1.055, 1.05, 1.3, "", "", "", "", "", "", "", "", 
  142496., 1.615647*^7, 191.566, 1.69, 146951., 1.742, 0.019, 51.4, 
  "tests performed", "", "", "", "", "", "", "", "", "", 62.5, 8.4339067*^7, 
  104.914, 31.6, 8.153, 5.061, 25129.341, 0.2, 171.285, 12.13, 14.1, 41.1, 
  "", 2.81, 77.69, 0.82}, {"TUR", "Asia", "Turkey", "2020-11-16", 417594., 
  3316., 2966.143, 11601., 94., 89.857, 4951.371, 39.317, 35.169, 137.552, 
  1.115, 1.065, 1.34, "", "", "", "", "", "", "", "", 151516., 1.6307986*^7, 
  193.362, 1.797, 147823., 1.753, 0.02, 49.8, "tests performed", "", "", "", 
  "", "", "", "", "", "", 62.5, 8.4339067*^7, 104.914, 31.6, 8.153, 5.061, 
  25129.341, 0.2, 171.285, 12.13, 14.1, 41.1, "", 2.81, 77.69, 0.82}, 
 {"TUR", "Asia", "Turkey", "2020-11-17", 421413., 3819., 3150.429, 11704., 
  103., 92.143, 4996.652, 45.282, 37.354, 138.773, 1.221, 1.093, 1.39, "", 
  "", "", "", "", "", "", "", 156692., 1.6464678*^7, 195.22, 1.858, 149323., 
  1.771, 0.021, 47.4, "tests performed", "", "", "", "", "", "", "", "", "", 
  62.5, 8.4339067*^7, 104.914, 31.6, 8.153, 5.061, 25129.341, 0.2, 171.285, 
  12.13, 14.1, 41.1, "", 2.81, 77.69, 0.82}, {"TUR", "Asia", "Turkey", 
  "2020-11-18", 425628., 4215., 3367.857, 11820., 116., 96.429, 5046.629, 
  49.977, 39.932, 140.149, 1.375, 1.143, 1.43, "", "", "", "", "", "", "", 
  "", 158811., 1.6623489*^7, 197.103, 1.883, 151154., 1.792, 0.022, 44.9, 
  "tests performed", "", "", "", "", "", "", "", "", "", 62.5, 8.4339067*^7, 
  104.914, 31.6, 8.153, 5.061, 25129.341, 0.2, 171.285, 12.13, 14.1, 41.1, 
  "", 2.81, 77.69, 0.82}, {"TUR", "Asia", "Turkey", "2020-11-19", 430170., 
  4542., 3610.857, 11943., 123., 101.429, 5100.483, 53.854, 42.814, 141.607, 
  1.458, 1.203, 1.39, "", "", "", "", "", "", "", "", 157756., 1.6781245*^7, 
  198.974, 1.87, 152479., 1.808, 0.024, 42.2, "tests performed", "", "", "", 
  "", "", "", "", "", "", 62.5, 8.4339067*^7, 104.914, 31.6, 8.153, 5.061, 
  25129.341, 0.2, 171.285, 12.13, 14.1, 41.1, "", 2.81, 77.69, 0.82}, 
 {"TUR", "Asia", "Turkey", "2020-11-20", 435273., 5103., 3904.857, 12084., 
  141., 108.286, 5160.989, 60.506, 46.3, 143.279, 1.672, 1.284, 1.51, "", "", 
  "", "", "", "", "", "", 156642., 1.6937887*^7, 200.831, 1.857, 153436., 
  1.819, 0.025, 39.3, "tests performed", "", "", "", "", "", "", "", "", "", 
  66.2, 8.4339067*^7, 104.914, 31.6, 8.153, 5.061, 25129.341, 0.2, 171.285, 
  12.13, 14.1, 41.1, "", 2.81, 77.69, 0.82}, {"TUR", "Asia", "Turkey", 
  "2020-11-21", 440805., 5532., 4250., 12219., 135., 114.429, 5226.581, 
  65.592, 50.392, 144.879, 1.601, 1.357, 1.66, "", "", "", "", "", "", "", 
  "", 152214., 1.7090101*^7, 202.636, 1.805, 153732., 1.823, 0.028, 36.2, 
  "tests performed", "", "", "", "", "", "", "", "", "", 66.2, 8.4339067*^7, 
  104.914, 31.6, 8.153, 5.061, 25129.341, 0.2, 171.285, 12.13, 14.1, 41.1, 
  "", 2.81, 77.69, 0.82}, {"TUR", "Asia", "Turkey", "2020-11-22", 446822., 
  6017., 4649.143, 12358., 139., 121.571, 5297.924, 71.343, 55.124, 146.528, 
  1.648, 1.441, 1.8, "", "", "", "", "", "", "", "", 155516., 1.7245617*^7, 
  204.48, 1.844, 155592., 1.845, 0.03, 33.5, "tests performed", "", "", "", 
  "", "", "", "", "", "", 66.2, 8.4339067*^7, 104.914, 31.6, 8.153, 5.061, 
  25129.341, 0.2, 171.285, 12.13, 14.1, 41.1, "", 2.81, 77.69, 0.82}, 
 {"TUR", "Asia", "Turkey", "2020-11-23", 453535., 6713., 5134.429, 12511., 
  153., 130., 5377.52, 79.595, 60.878, 148.342, 1.814, 1.541, 1.97, "", "", 
  "", "", "", "", "", "", 161125., 1.7406742*^7, 206.39, 1.91, 156965., 
  1.861, 0.033, 30.6, "tests performed", "", "", "", "", "", "", "", "", "", 
  66.2, 8.4339067*^7, 104.914, 31.6, 8.153, 5.061, 25129.341, 0.2, 171.285, 
  12.13, 14.1, 41.1, "", 2.81, 77.69, 0.82}, {"TUR", "Asia", "Turkey", 
  "2020-11-24", 460916., 7381., 5643.286, 12672., 161., 138.286, 5465.036, 
  87.516, 66.912, 150.251, 1.909, 1.64, 2.24, "", "", "", "", "", "", "", "", 
  162231., 1.7568973*^7, 208.314, 1.924, 157756., 1.87, 0.036, 28., 
  "tests performed", "", "", "", "", "", "", "", "", "", 66.2, 8.4339067*^7, 
  104.914, 31.6, 8.153, 5.061, 25129.341, 0.2, 171.285, 12.13, 14.1, 41.1, 
  "", 2.81, 77.69, 0.82}, {"TUR", "Asia", "Turkey", "2020-11-25", 467730., 
  6814., 6014.571, 12840., 168., 145.714, 5545.828, 80.793, 71.314, 152.243, 
  1.992, 1.728, 2.67, "", "", "", "", "", "", "", "", 164547., 1.773352*^7, 
  210.265, 1.951, 158576., 1.88, 0.038, 26.4, "tests performed", "", "", "", 
  "", "", "", "", "", "", 66.2, 8.4339067*^7, 104.914, 31.6, 8.153, 5.061, 
  25129.341, 0.2, 171.285, 12.13, 14.1, 41.1, "", 2.81, 77.69, 0.82}, 
 {"TUR", "Asia", "Turkey", "2020-11-26", 503738., 36008., 10509.714, 13014., 
  174., 153., 5972.772, 426.943, 124.613, 154.306, 2.063, 1.814, 3.37, "", 
  "", "", "", "", "", "", "", 168348., 1.7901868*^7, 212.261, 1.996, 160089., 
  1.898, 0.066, 15.2, "tests performed", "", "", "", "", "", "", "", "", "", 
  66.2, 8.4339067*^7, 104.914, 31.6, 8.153, 5.061, 25129.341, 0.2, 171.285, 
  12.13, 14.1, 41.1, "", 2.81, 77.69, 0.82}, {"TUR", "Asia", "Turkey", 
  "2020-11-27", 548244., 44506., 16138.714, 13191., 177., 158.143, 6500.475, 
  527.703, 191.355, 156.404, 2.099, 1.875, 3.23, "", "", "", "", "", "", "", 
  "", 171113., 1.8072981*^7, 214.29, 2.029, 162156., 1.923, 0.1, 10., 
  "tests performed", "", "", "", "", "", "", "", "", "", 66.2, 8.4339067*^7, 
  104.914, 31.6, 8.153, 5.061, 25129.341, 0.2, 171.285, 12.13, 14.1, 41.1, 
  "", 2.81, 77.69, 0.82}, {"TUR", "Asia", "Turkey", "2020-11-28", 578347., 
  30103., 19648.857, 13373., 182., 164.857, 6857.403, 356.928, 232.975, 
  158.562, 2.158, 1.955, 2.69, "", "", "", "", "", "", "", "", 174443., 
  1.8247424*^7, 216.358, 2.068, 165332., 1.96, 0.119, 8.4, "tests performed", 
  "", "", "", "", "", "", "", "", "", 66.2, 8.4339067*^7, 104.914, 31.6, 
  8.153, 5.061, 25129.341, 0.2, 171.285, 12.13, 14.1, 41.1, "", 2.81, 77.69, 
  0.82}, {"TUR", "Asia", "Turkey", "2020-11-29", 607628., 29281., 22972.286, 
  13558., 185., 171.429, 7204.585, 347.182, 272.38, 160.756, 2.194, 2.033, 
  2.27, "", "", "", "", "", "", "", "", 168212., 1.8415636*^7, 218.352, 
  1.994, 167146., 1.982, 0.137, 7.3, "tests performed", "", "", "", "", "", 
  "", "", "", "", 66.2, 8.4339067*^7, 104.914, 31.6, 8.153, 5.061, 25129.341, 
  0.2, 171.285, 12.13, 14.1, 41.1, "", 2.81, 77.69, 0.82}, 
 {"TUR", "Asia", "Turkey", "2020-11-30", 638847., 31219., 26473.143, 13746., 
  188., 176.429, 7574.746, 370.161, 313.889, 162.985, 2.229, 2.092, 1.97, "", 
  "", "", "", "", "", "", "", 176656., 1.8592292*^7, 220.447, 2.095, 169364., 
  2.008, 0.156, 6.4, "tests performed", "", "", "", "", "", "", "", "", "", 
  66.2, 8.4339067*^7, 104.914, 31.6, 8.153, 5.061, 25129.341, 0.2, 171.285, 
  12.13, 14.1, 41.1, "", 2.81, 77.69, 0.82}, {"TUR", "Asia", "Turkey", 
  "2020-12-01", 668957., 30110., 29720.143, 13936., 190., 180.571, 7931.757, 
  357.011, 352.389, 165.238, 2.253, 2.141, 1.74, "", "", "", "", "", "", "", 
  "", 180312., 1.8772604*^7, 222.585, 2.138, 171947., 2.039, 0.173, 5.8, 
  "tests performed", "", "", "", "", "", "", "", "", "", 66.2, 8.4339067*^7, 
  104.914, 31.6, 8.153, 5.061, 25129.341, 0.2, 171.285, 12.13, 14.1, 41.1, 
  "", 2.81, 77.69, 0.82}, {"TUR", "Asia", "Turkey", "2020-12-02", 700880., 
  31923., 33307.143, 14129., 193., 184.143, 8310.265, 378.508, 394.92, 
  167.526, 2.288, 2.183, 1.57, "", "", "", "", "", "", "", "", 183624., 
  1.8956228*^7, 224.762, 2.177, 174673., 2.071, 0.191, 5.2, 
  "tests performed", "", "", "", "", "", "", "", "", "", 66.2, 8.4339067*^7, 
  104.914, 31.6, 8.153, 5.061, 25129.341, 0.2, 171.285, 12.13, 14.1, 41.1, 
  "", 2.81, 77.69, 0.82}, {"TUR", "Asia", "Turkey", "2020-12-03", 733261., 
  32381., 32789., 14316., 187., 186., 8694.203, 383.938, 388.776, 169.743, 
  2.217, 2.205, 1.35, "", "", "", "", "", "", "", "", 187518., 1.9143746*^7, 
  226.986, 2.223, 177411., 2.104, 0.185, 5.4, "tests performed", "", "", "", 
  "", "", "", "", "", "", 66.2, 8.4339067*^7, 104.914, 31.6, 8.153, 5.061, 
  25129.341, 0.2, 171.285, 12.13, 14.1, 41.1, "", 2.81, 77.69, 0.82}, 
 {"TUR", "Asia", "Turkey", "2020-12-04", 765997., 32736., 31107.571, 14509., 
  193., 188.286, 9082.351, 388.148, 368.839, 172.032, 2.288, 2.232, 1.31, "", 
  "", "", "", "", "", "", "", 194435., 1.9338181*^7, 229.291, 2.305, 180743., 
  2.143, 0.172, 5.8, "tests performed", "", "", "", "", "", "", "", "", "", 
  66.2, 8.4339067*^7, 104.914, 31.6, 8.153, 5.061, 25129.341, 0.2, 171.285, 
  12.13, 14.1, 41.1, "", 2.81, 77.69, 0.82}, {"TUR", "Asia", "Turkey", 
  "2020-12-05", 797893., 31896., 31363.714, 14705., 196., 190.286, 9460.539, 
  378.188, 371.876, 174.356, 2.324, 2.256, 1.3, "", "", "", "", "", "", "", 
  "", 178903., 1.9517084*^7, 231.412, 2.121, 181380., 2.151, 0.173, 5.8, 
  "tests performed", "", "", "", "", "", "", "", "", "", 66.2, 8.4339067*^7, 
  104.914, 31.6, 8.153, 5.061, 25129.341, 0.2, 171.285, 12.13, 14.1, 41.1, 
  "", 2.81, 77.69, 0.82}, {"TUR", "Asia", "Turkey", "2020-12-06", 828295., 
  30402., 31523.857, 14900., 195., 191.714, 9821.012, 360.474, 373.775, 
  176.668, 2.312, 2.273, 1.25, "", "", "", "", "", "", "", "", 174761., 
  1.9691845*^7, 233.484, 2.072, 182316., 2.162, 0.173, 5.8, 
  "tests performed", "", "", "", "", "", "", "", "", "", 66.2, 8.4339067*^7, 
  104.914, 31.6, 8.153, 5.061, 25129.341, 0.2, 171.285, 12.13, 14.1, 41.1, 
  "", 2.81, 77.69, 0.82}, {"TUR", "Asia", "Turkey", "2020-12-07", 860432., 
  32137., 31655., 15103., 203., 193.857, 10202.057, 381.045, 375.33, 179.075, 
  2.407, 2.299, 1.19, "", "", "", "", "", "", "", "", 196902., 1.9888747*^7, 
  235.819, 2.335, 185208., 2.196, 0.171, 5.9, "tests performed", "", "", "", 
  "", "", "", "", "", "", 62.5, 8.4339067*^7, 104.914, 31.6, 8.153, 5.061, 
  25129.341, 0.2, 171.285, 12.13, 14.1, 41.1, "", 2.81, 77.69, 0.82}, 
 {"TUR", "Asia", "Turkey", "2020-12-08", 893630., 33198., 32096.143, 15314., 
  211., 196.857, 10595.683, 393.625, 380.561, 181.577, 2.502, 2.334, 1.11, 
  "", "", "", "", "", "", "", "", 201219., 2.0089966*^7, 238.205, 2.386, 
  188195., 2.231, 0.171, 5.9, "tests performed", "", "", "", "", "", "", "", 
  "", "", 62.5, 8.4339067*^7, 104.914, 31.6, 8.153, 5.061, 25129.341, 0.2, 
  171.285, 12.13, 14.1, 41.1, "", 2.81, 77.69, 0.82}, 
 {"TUR", "Asia", "Turkey", "2020-12-09", 925342., 31712., 32066., 15531., 
  217., 200.286, 10971.689, 376.006, 380.203, 184.15, 2.573, 2.375, 0.98, "", 
  "", "", "", "", "", "", "", 204411., 2.0294377*^7, 240.628, 2.424, 191164., 
  2.267, 0.168, 6., "tests performed", "", "", "", "", "", "", "", "", "", 
  62.5, 8.4339067*^7, 104.914, 31.6, 8.153, 5.061, 25129.341, 0.2, 171.285, 
  12.13, 14.1, 41.1, "", 2.81, 77.69, 0.82}, {"TUR", "Asia", "Turkey", 
  "2020-12-10", 1.748567*^6, "", 27440.143, 15751., 220., 205., 20732.586, 
  "", 325.355, 186.758, 2.609, 2.431, 0.77, "", "", "", "", "", "", "", "", 
  206202., 2.0500579*^7, 243.073, 2.445, 193833., 2.298, 0.142, 7.1, 
  "tests performed", "", "", "", "", "", "", "", "", "", 62.5, 8.4339067*^7, 
  104.914, 31.6, 8.153, 5.061, 25129.341, 0.2, 171.285, 12.13, 14.1, 41.1, 
  "", 2.81, 77.69, 0.82}, {"TUR", "Asia", "Turkey", "2020-12-11", 
  1.780673*^6, 32106., 27350.143, 15977., 226., 209.714, 21113.264, 380.678, 
  324.288, 189.438, 2.68, 2.487, 0.56, "", "", "", "", "", "", "", "", 
  208873., 2.0709452*^7, 245.55, 2.477, 195896., 2.323, 0.14, 7.2, 
  "tests performed", "", "", "", "", "", "", "", "", "", 62.5, 8.4339067*^7, 
  104.914, 31.6, 8.153, 5.061, 25129.341, 0.2, 171.285, 12.13, 14.1, 41.1, 
  "", 2.81, 77.69, 0.82}, {"TUR", "Asia", "Turkey", "2020-12-12", 
  1.809809*^6, 29136., 26955.857, 16199., 222., 213.429, 21458.727, 345.463, 
  319.613, 192.07, 2.632, 2.531, 0.48, "", "", "", "", "", "", "", "", 
  189065., 2.0898517*^7, 247.792, 2.242, 197348., 2.34, 0.137, 7.3, 
  "tests performed", "", "", "", "", "", "", "", "", "", 62.5, 8.4339067*^7, 
  104.914, 31.6, 8.153, 5.061, 25129.341, 0.2, 171.285, 12.13, 14.1, 41.1, 
  "", 2.81, 77.69, 0.82}, {"TUR", "Asia", "Turkey", "2020-12-13", 
  1.836728*^6, 26919., 26458.286, 16417., 218., 216.714, 21777.903, 319.176, 
  313.713, 194.655, 2.585, 2.57, 0.43, "", "", "", "", "", "", "", "", 
  181199., 2.1079716*^7, 249.94, 2.148, 198267., 2.351, 0.133, 7.5, 
  "tests performed", "", "", "", "", "", "", "", "", "", 62.5, 8.4339067*^7, 
  104.914, 31.6, 8.153, 5.061, 25129.341, 0.2, 171.285, 12.13, 14.1, 41.1, 
  "", 2.81, 77.69, 0.82}, {"TUR", "Asia", "Turkey", "2020-12-14", 
  1.866345*^6, 29617., 26098.286, 16646., 229., 220.429, 22129.069, 351.166, 
  309.445, 197.37, 2.715, 2.614, 0.4, "", "", "", "", "", "", "", "", 
  204289., 2.1284005*^7, 252.362, 2.422, 199323., 2.363, 0.131, 7.6, 
  "tests performed", "", "", "", "", "", "", "", "", "", 62.5, 8.4339067*^7, 
  104.914, 31.6, 8.153, 5.061, 25129.341, 0.2, 171.285, 12.13, 14.1, 41.1, 
  "", 2.81, 77.69, 0.82}, {"TUR", "Asia", "Turkey", "2020-12-15", 
  1.898447*^6, 32102., 25941.714, 16881., 235., 223.857, 22509.699, 380.63, 
  307.588, 200.156, 2.786, 2.654, 0.38, "", "", "", "", "", "", "", "", 
  206190., 2.1490195*^7, 254.807, 2.445, 200033., 2.372, 0.13, 7.7, 
  "tests performed", "", "", "", "", "", "", "", "", "", 62.5, 8.4339067*^7, 
  104.914, 31.6, 8.153, 5.061, 25129.341, 0.2, 171.285, 12.13, 14.1, 41.1, 
  "", 2.81, 77.69, 0.82}, {"TUR", "Asia", "Turkey", "2020-12-16", 
  1.928165*^6, 29718., 25656.857, 17121., 240., 227.143, 22862.062, 352.363, 
  304.211, 203.002, 2.846, 2.693, 0.35, "", "", "", "", "", "", "", "", 
  205397., 2.1695592*^7, 257.242, 2.435, 200174., 2.373, 0.128, 7.8, 
  "tests performed", "", "", "", "", "", "", "", "", "", 62.5, 8.4339067*^7, 
  104.914, 31.6, 8.153, 5.061, 25129.341, 0.2, 171.285, 12.13, 14.1, 41.1, 
  "", 2.81, 77.69, 0.82}, {"TUR", "Asia", "Turkey", "2020-12-17", 1.95568*^6, 
  27515., 29587.571, 17364., 243., 230.429, 23188.305, 326.243, 350.817, 
  205.883, 2.881, 2.732, 0.31, "", "", "", "", "", "", "", "", 206102., 
  2.1901694*^7, 259.686, 2.444, 200159., 2.373, 0.148, 6.8, 
  "tests performed", "", "", "", "", "", "", "", "", "", 62.5, 8.4339067*^7, 
  104.914, 31.6, 8.153, 5.061, 25129.341, 0.2, 171.285, 12.13, 14.1, 41.1, 
  "", 2.81, 77.69, 0.82}, {"TUR", "Asia", "Turkey", "2020-12-18", 1.98209*^6, 
  26410., 28773.857, 17610., 246., 233.286, 23501.446, 313.141, 341.169, 
  208.8, 2.917, 2.766, 0.35, "", "", "", "", "", "", "", "", 205809., 
  2.2107503*^7, 262.126, 2.44, 199722., 2.368, 0.144, 6.9, "tests performed", 
  "", "", "", "", "", "", "", "", "", 62.5, 8.4339067*^7, 104.914, 31.6, 
  8.153, 5.061, 25129.341, 0.2, 171.285, 12.13, 14.1, 41.1, "", 2.81, 77.69, 
  0.82}, {"TUR", "Asia", "Turkey", "2020-12-19", 2.004285*^6, 22195., 
  27782.286, 17851., 241., 236., 23764.61, 263.164, 329.412, 211.658, 2.858, 
  2.798, 0.4, "", "", "", "", "", "", "", "", 173132., 2.2280635*^7, 264.179, 
  2.053, 197445., 2.341, 0.141, 7.1, "tests performed", "", "", "", "", "", 
  "", "", "", "", 62.5, 8.4339067*^7, 104.914, 31.6, 8.153, 5.061, 25129.341, 
  0.2, 171.285, 12.13, 14.1, 41.1, "", 2.81, 77.69, 0.82}, 
 {"TUR", "Asia", "Turkey", "2020-12-20", 2.024601*^6, 20316., 26839., 18097., 
  246., 240., 24005.494, 240.885, 318.227, 214.574, 2.917, 2.846, 0.42, "", 
  "", "", "", "", "", "", "", 158892., 2.2439527*^7, 266.063, 1.884, 194259., 
  2.303, 0.138, 7.2, "tests performed", "", "", "", "", "", "", "", "", "", 
  62.5, 8.4339067*^7, 104.914, 31.6, 8.153, 5.061, 25129.341, 0.2, 171.285, 
  12.13, 14.1, 41.1, "", 2.81, 77.69, 0.82}, {"TUR", "Asia", "Turkey", 
  "2020-12-21", 2.043704*^6, 19103., 25337., 18351., 254., 243.571, 
  24231.997, 226.502, 300.418, 217.586, 3.012, 2.888, 0.43, "", "", "", "", 
  "", "", "", "", 196110., 2.2635637*^7, 268.389, 2.325, 193090., 2.289, 
  0.131, 7.6, "tests performed", "", "", "", "", "", "", "", "", "", 62.5, 
  8.4339067*^7, 104.914, 31.6, 8.153, 5.061, 25129.341, 0.2, 171.285, 12.13, 
  14.1, 41.1, "", 2.81, 77.69, 0.82}, {"TUR", "Asia", "Turkey", "2020-12-22", 
  2.06296*^6, 19256., 23501.857, 18602., 251., 245.857, 24460.313, 228.316, 
  278.659, 220.562, 2.976, 2.915, 0.42, "", "", "", "", "", "", "", "", 
  192316., 2.2827953*^7, 270.669, 2.28, 191108., 2.266, 0.123, 8.1, 
  "tests performed", "", "", "", "", "", "", "", "", "", 62.5, 8.4339067*^7, 
  104.914, 31.6, 8.153, 5.061, 25129.341, 0.2, 171.285, 12.13, 14.1, 41.1, 
  "", 2.81, 77.69, 0.82}, {"TUR", "Asia", "Turkey", "2020-12-23", 2.08261*^6, 
  19650., 22063.571, 18861., 259., 248.571, 24693.301, 232.988, 261.606, 
  223.633, 3.071, 2.947, 0.42, "", "", "", "", "", "", "", "", 202209., 
  2.3030162*^7, 273.066, 2.398, 190653., 2.261, 0.116, 8.6, 
  "tests performed", "", "", "", "", "", "", "", "", "", 62.5, 8.4339067*^7, 
  104.914, 31.6, 8.153, 5.061, 25129.341, 0.2, 171.285, 12.13, 14.1, 41.1, 
  "", 2.81, 77.69, 0.82}, {"TUR", "Asia", "Turkey", "2020-12-24", 
  2.100712*^6, 18102., 20718.857, 19115., 254., 250.143, 24907.935, 214.634, 
  245.661, 226.645, 3.012, 2.966, 0.41, "", "", "", "", "", "", "", "", 
  195675., 2.3225837*^7, 275.386, 2.32, 189163., 2.243, 0.11, 9.1, 
  "tests performed", "", "", "", "", "", "", "", "", "", 62.5, 8.4339067*^7, 
  104.914, 31.6, 8.153, 5.061, 25129.341, 0.2, 171.285, 12.13, 14.1, 41.1, 
  "", 2.81, 77.69, 0.82}, {"TUR", "Asia", "Turkey", "2020-12-25", 
  2.118255*^6, 17543., 19452.143, 19371., 256., 251.571, 25115.941, 208.006, 
  230.642, 229.68, 3.035, 2.983, 0.45, "", "", "", "", "", "", "", "", 
  201104., 2.3426941*^7, 277.771, 2.384, 188491., 2.235, 0.103, 9.7, 
  "tests performed", "", "", "", "", "", "", "", "", "", 62.5, 8.4339067*^7, 
  104.914, 31.6, 8.153, 5.061, 25129.341, 0.2, 171.285, 12.13, 14.1, 41.1, 
  "", 2.81, 77.69, 0.82}, {"TUR", "Asia", "Turkey", "2020-12-26", 
  2.133373*^6, 15118., 18441.143, 19624., 253., 253.286, 25295.193, 179.253, 
  218.655, 232.68, 3., 3.003, 0.5, "", "", "", "", "", "", "", "", 178872., 
  2.3605813*^7, 279.892, 2.121, 189311., 2.245, 0.097, 10.3, 
  "tests performed", "", "", "", "", "", "", "", "", "", 62.5, 8.4339067*^7, 
  104.914, 31.6, 8.153, 5.061, 25129.341, 0.2, 171.285, 12.13, 14.1, 41.1, 
  "", 2.81, 77.69, 0.82}, {"TUR", "Asia", "Turkey", "2020-12-27", 
  2.147578*^6, 14205., 17568.143, 19878., 254., 254.429, 25463.621, 168.427, 
  208.304, 235.691, 3.012, 3.017, 0.53, "", "", "", "", "", "", "", "", 
  172113., 2.3777926*^7, 281.933, 2.041, 191200., 2.267, 0.092, 10.9, 
  "tests performed", "", "", "", "", "", "", "", "", "", 62.5, 8.4339067*^7, 
  104.914, 31.6, 8.153, 5.061, 25129.341, 0.2, 171.285, 12.13, 14.1, 41.1, 
  "", 2.81, 77.69, 0.82}, {"TUR", "Asia", "Turkey", "2020-12-28", 
  2.162775*^6, 15197., 17010.143, 20135., 257., 254.857, 25643.81, 180.189, 
  201.688, 238.739, 3.047, 3.022, 0.55, "", "", "", "", "", "", "", "", 
  180892., 2.3958818*^7, 284.077, 2.145, 189026., 2.241, 0.09, 11.1, 
  "tests performed", "", "", "", "", "", "", "", "", "", 62.5, 8.4339067*^7, 
  104.914, 31.6, 8.153, 5.061, 25129.341, 0.2, 171.285, 12.13, 14.1, 41.1, 
  "", 2.81, 77.69, 0.82}, {"TUR", "Asia", "Turkey", "2020-12-29", 2.17858*^6, 
  15805., 16517.143, 20388., 253., 255.143, 25831.208, 187.398, 195.842, 
  241.739, 3., 3.025, 0.56, "", "", "", "", "", "", "", "", 183117., 
  2.4141935*^7, 286.249, 2.171, 187712., 2.226, 0.088, 11.4, 
  "tests performed", "", "", "", "", "", "", "", "", "", 62.5, 8.4339067*^7, 
  104.914, 31.6, 8.153, 5.061, 25129.341, 0.2, 171.285, 12.13, 14.1, 41.1, 
  "", 2.81, 77.69, 0.82}, {"TUR", "Asia", "Turkey", "2020-12-30", 
  2.194272*^6, 15692., 15951.714, 20642., 254., 254.429, 26017.267, 186.058, 
  189.138, 244.75, 3.012, 3.017, 0.56, "", "", "", "", "", "", "", "", 
  184415., 2.432635*^7, 288.435, 2.187, 185170., 2.196, 0.086, 11.6, 
  "tests performed", "", "", "", "", "", "", "", "", "", 65.28, 8.4339067*^7, 
  104.914, 31.6, 8.153, 5.061, 25129.341, 0.2, 171.285, 12.13, 14.1, 41.1, 
  "", 2.81, 77.69, 0.82}, {"TUR", "Asia", "Turkey", "2020-12-31", 
  2.208652*^6, 14380., 15420., 20881., 239., 252.286, 26187.769, 170.502, 
  182.833, 247.584, 2.834, 2.991, 0.55, "", "", "", "", "", "", "", "", 
  178217., 2.4504567*^7, 290.548, 2.113, 182676., 2.166, 0.084, 11.8, 
  "tests performed", "", "", "", "", "", "", "", "", "", 80.09, 8.4339067*^7, 
  104.914, 31.6, 8.153, 5.061, 25129.341, 0.2, 171.285, 12.13, 14.1, 41.1, 
  "", 2.81, 77.69, 0.82}, {"TUR", "Asia", "Turkey", "2021-01-01", 
  2.220855*^6, 12203., 14657.143, 21093., 212., 246., 26332.459, 144.69, 
  173.788, 250.098, 2.514, 2.917, 0.57, "", "", "", "", "", "", "", "", 
  158103., 2.466267*^7, 292.423, 1.875, 176533., 2.093, 0.083, 12., 
  "tests performed", "", "", "", "", "", "", "", "", "", 80.09, 8.4339067*^7, 
  104.914, 31.6, 8.153, 5.061, 25129.341, 0.2, 171.285, 12.13, 14.1, 41.1, 
  "", 2.81, 77.69, 0.82}, {"TUR", "Asia", "Turkey", "2021-01-02", 
  2.232035*^6, 11180., 14094.571, 21295., 202., 238.714, 26465.019, 132.56, 
  167.118, 252.493, 2.395, 2.83, 0.61, "", "", "", "", "", "", "", "", 
  149218., 2.4811888*^7, 294.192, 1.769, 172296., 2.043, 0.082, 12.2, 
  "tests performed", "", "", "", "", "", "", "", "", "", 80.09, 8.4339067*^7, 
  104.914, 31.6, 8.153, 5.061, 25129.341, 0.2, 171.285, 12.13, 14.1, 41.1, 
  "", 2.81, 77.69, 0.82}, {"TUR", "Asia", "Turkey", "2021-01-03", 
  2.241912*^6, 9877., 13476.286, 21488., 193., 230., 26582.129, 117.111, 
  159.787, 254.781, 2.288, 2.727, 0.65, "", "", "", "", "", "", "", "", 
  138941., 2.4950829*^7, 295.84, 1.647, 167558., 1.987, 0.08, 12.4, 
  "tests performed", "", "", "", "", "", "", "", "", "", 80.09, 8.4339067*^7, 
  104.914, 31.6, 8.153, 5.061, 25129.341, 0.2, 171.285, 12.13, 14.1, 41.1, 
  "", 2.81, 77.69, 0.82}, {"TUR", "Asia", "Turkey", "2021-01-04", 
  2.255607*^6, 13695., 13261.714, 21685., 197., 221.429, 26744.51, 162.38, 
  157.243, 257.117, 2.336, 2.625, 0.7, "", "", "", "", "", "", "", "", 
  181323., 2.5132152*^7, 297.989, 2.15, 167619., 1.987, 0.079, 12.6, 
  "tests performed", "", "", "", "", "", "", "", "", "", 80.09, 8.4339067*^7, 
  104.914, 31.6, 8.153, 5.061, 25129.341, 0.2, 171.285, 12.13, 14.1, 41.1, 
  "", 2.81, 77.69, 0.82}, {"TUR", "Asia", "Turkey", "2021-01-05", 
  2.270101*^6, 14494., 13074.429, 21879., 194., 213., 26916.364, 171.854, 
  155.022, 259.417, 2.3, 2.526, 0.72, "", "", "", "", "", "", "", "", 
  183413., 2.5315565*^7, 300.164, 2.175, 167661., 1.988, 0.078, 12.8, 
  "tests performed", "", "", "", "", "", "", "", "", "", 80.09, 8.4339067*^7, 
  104.914, 31.6, 8.153, 5.061, 25129.341, 0.2, 171.285, 12.13, 14.1, 41.1, 
  "", 2.81, 77.69, 0.82}, {"TUR", "Asia", "Turkey", "2021-01-06", 
  2.283931*^6, 13830., 12808.429, 22070., 191., 204., 27080.345, 163.981, 
  151.868, 261.682, 2.265, 2.419, 0.71, "", "", "", "", "", "", "", "", 
  182645., 2.549821*^7, 302.33, 2.166, 167409., 1.985, 0.077, 13.1, 
  "tests performed", "", "", "", "", "", "", "", "", "", 65.28, 8.4339067*^7, 
  104.914, 31.6, 8.153, 5.061, 25129.341, 0.2, 171.285, 12.13, 14.1, 41.1, 
  "", 2.81, 77.69, 0.82}, {"TUR", "Asia", "Turkey", "2021-01-07", 
  2.296102*^6, 12171., 12492.857, 22264., 194., 197.571, 27224.655, 144.31, 
  148.127, 263.982, 2.3, 2.343, 0.69, "", "", "", "", "", "", "", "", 
  183003., 2.5681213*^7, 304.5, 2.17, 168092., 1.993, 0.074, 13.5, 
  "tests performed", "", "", "", "", "", "", "", "", "", 65.28, 8.4339067*^7, 
  104.914, 31.6, 8.153, 5.061, 25129.341, 0.2, 171.285, 12.13, 14.1, 41.1, 
  "", 2.81, 77.69, 0.82}, {"TUR", "Asia", "Turkey", "2021-01-08", 
  2.307581*^6, 11479., 12389.429, 22450., 186., 193.857, 27360.76, 136.105, 
  146.9, 266.187, 2.205, 2.299, 0.69, "", "", "", "", "", "", "", "", 
  184193., 2.5865406*^7, 306.684, 2.184, 171819., 2.037, 0.072, 13.9, 
  "tests performed", "", "", "", "", "", "", "", "", "", 65.28, 8.4339067*^7, 
  104.914, 31.6, 8.153, 5.061, 25129.341, 0.2, 171.285, 12.13, 14.1, 41.1, 
  "", 2.81, 77.69, 0.82}, {"TUR", "Asia", "Turkey", "2021-01-09", 
  2.317118*^6, 9537., 12154.714, 22631., 181., 190.857, 27473.84, 113.079, 
  144.117, 268.334, 2.146, 2.263, 0.7, "", "", "", "", "", "", "", "", 
  168289., 2.6033695*^7, 308.679, 1.995, 174544., 2.07, 0.07, 14.4, 
  "tests performed", "", "", "", "", "", "", "", "", "", 65.28, 8.4339067*^7, 
  104.914, 31.6, 8.153, 5.061, 25129.341, 0.2, 171.285, 12.13, 14.1, 41.1, 
  "", 2.81, 77.69, 0.82}, {"TUR", "Asia", "Turkey", "2021-01-10", 
  2.326256*^6, 9138., 12049.143, 22807., 176., 188.429, 27582.188, 108.348, 
  142.865, 270.42, 2.087, 2.234, 0.72, "", "", "", "", "", "", "", "", 
  162786., 2.6196481*^7, 310.609, 1.93, 177950., 2.11, 0.068, 14.8, 
  "tests performed", "", "", "", "", "", "", "", "", "", 65.28, 8.4339067*^7, 
  104.914, 31.6, 8.153, 5.061, 25129.341, 0.2, 171.285, 12.13, 14.1, 41.1, 
  "", 2.81, 77.69, 0.82}, {"TUR", "Asia", "Turkey", "2021-01-11", 
  2.336476*^6, 10220., 11552.714, 22981., 174., 185.143, 27703.366, 121.178, 
  136.979, 272.483, 2.063, 2.195, 0.72, "", "", "", "", "", "", "", "", 
  180303., 2.6376784*^7, 312.747, 2.138, 177805., 2.108, 0.065, 15.4, 
  "tests performed", "", "", "", "", "", "", "", "", "", 65.28, 8.4339067*^7, 
  104.914, 31.6, 8.153, 5.061, 25129.341, 0.2, 171.285, 12.13, 14.1, 41.1, 
  "", 2.81, 77.69, 0.82}, {"TUR", "Asia", "Turkey", "2021-01-12", 
  2.346285*^6, 9809., 10883.429, 23152., 171., 181.857, 27819.67, 116.304, 
  129.044, 274.511, 2.028, 2.156, 0.71, "", "", "", "", "", "", "", "", 
  179208., 2.6555992*^7, 314.872, 2.125, 177204., 2.101, 0.061, 16.3, 
  "tests performed", "", "", "", "", "", "", "", "", "", 65.28, 8.4339067*^7, 
  104.914, 31.6, 8.153, 5.061, 25129.341, 0.2, 171.285, 12.13, 14.1, 41.1, 
  "", 2.81, 77.69, 0.82}, {"TUR", "Asia", "Turkey", "2021-01-13", 
  2.355839*^6, 9554., 10272.571, 23325., 173., 179.286, 27932.951, 113.281, 
  121.801, 276.562, 2.051, 2.126, 0.69, "", "", "", "", "", "", "", "", 
  173603., 2.6729595*^7, 316.93, 2.058, 175912., 2.086, 0.058, 17.1, 
  "tests performed", 0., "", "", "", "", 0., "", "", "", 65.28, 8.4339067*^7, 
  104.914, 31.6, 8.153, 5.061, 25129.341, 0.2, 171.285, 12.13, 14.1, 41.1, 
  "", 2.81, 77.69, 0.82}, {"TUR", "Asia", "Turkey", "2021-01-14", 
  2.364801*^6, 8962., 9814.143, 23495., 170., 175.857, 28039.212, 106.262, 
  116.365, 278.578, 2.016, 2.085, 0.68, "", "", "", "", "", "", "", "", 
  169847., 2.6899442*^7, 318.944, 2.014, 174033., 2.063, 0.056, 17.7, 
  "tests performed", 279452., "", "", 279452., 279452., 0.33, "", "", 3313., 
  65.28, 8.4339067*^7, 104.914, 31.6, 8.153, 5.061, 25129.341, 0.2, 171.285, 
  12.13, 14.1, 41.1, "", 2.81, 77.69, 0.82}, {"TUR", "Asia", "Turkey", 
  "2021-01-15", 2.373115*^6, 8314., 9362., 23664., 169., 173.429, 28137.791, 
  98.578, 111.004, 280.582, 2.004, 2.056, 0.68, "", "", "", "", "", "", "", 
  "", 167211., 2.7066653*^7, 320.927, 1.983, 171607., 2.035, 0.055, 18.3, 
  "tests performed", 616652., "", "", 337200., 308326., 0.73, "", "", 3656., 
  73.61, 8.4339067*^7, 104.914, 31.6, 8.153, 5.061, 25129.341, 0.2, 171.285, 
  12.13, 14.1, 41.1, "", 2.81, 77.69, 0.82}, {"TUR", "Asia", "Turkey", 
  "2021-01-16", 2.380665*^6, 7550., 9078.143, 23832., 168., 171.571, 
  28227.31, 89.52, 107.639, 282.574, 1.992, 2.034, 0.69, "", "", "", "", "", 
  "", "", "", 156792., 2.7223445*^7, 322.786, 1.859, 169964., 2.015, 0.053, 
  18.7, "tests performed", 676903., "", "", 60251., 225634., 0.8, "", "", 
  2675., 73.61, 8.4339067*^7, 104.914, 31.6, 8.153, 5.061, 25129.341, 0.2, 
  171.285, 12.13, 14.1, 41.1, "", 2.81, 77.69, 0.82}, 
 {"TUR", "Asia", "Turkey", "2021-01-17", 2.387101*^6, 6436., 8692.143, 
  23997., 165., 170., 28303.621, 76.311, 103.062, 284.53, 1.956, 2.016, 0.68, 
  "", "", "", "", "", "", "", "", 148636., 2.7372081*^7, 324.548, 1.762, 
  167943., 1.991, 0.052, 19.3, "tests performed", 706451., "", "", 29548., 
  176613., 0.84, "", "", 2094., 73.61, 8.4339067*^7, 104.914, 31.6, 8.153, 
  5.061, 25129.341, 0.2, 171.285, 12.13, 14.1, 41.1, "", 2.81, 77.69, 0.82}, 
 {"TUR", "Asia", "Turkey", "2021-01-18", 2.392963*^6, 5862., 8069.571, 
  24161., 164., 168.571, 28373.126, 69.505, 95.68, 286.475, 1.945, 1.999, 
  0.67, "", "", "", "", "", "", "", "", 151342., 2.7523423*^7, 326.343, 
  1.794, 163806., 1.942, 0.049, 20.3, "tests performed", 832412., "", "", 
  125961., 166482., 0.99, "", "", 1974., 73.61, 8.4339067*^7, 104.914, 31.6, 
  8.153, 5.061, 25129.341, 0.2, 171.285, 12.13, 14.1, 41.1, "", 2.81, 77.69, 
  0.82}, {"TUR", "Asia", "Turkey", "2021-01-19", 2.399781*^6, 6818., 
  7642.286, 24328., 167., 168., 28453.967, 80.84, 90.614, 288.455, 1.98, 
  1.992, 0.67, "", "", "", "", "", "", "", "", 175133., 2.7698556*^7, 
  328.419, 2.077, 163223., 1.935, 0.047, 21.4, "tests performed", 950635., 
  "", "", 118223., 158439., 1.13, "", "", 1879., 73.61, 8.4339067*^7, 
  104.914, 31.6, 8.153, 5.061, 25129.341, 0.2, 171.285, 12.13, 14.1, 41.1, 
  "", 2.81, 77.69, 0.82}, {"TUR", "Asia", "Turkey", "2021-01-20", 
  2.406216*^6, 6435., 7196.714, 24487., 159., 166., 28530.266, 76.299, 
  85.331, 290.34, 1.885, 1.968, 0.68, "", "", "", "", "", "", "", "", 
  168894., 2.786745*^7, 330.422, 2.003, 162551., 1.927, 0.044, 22.6, 
  "tests performed", 1.052493*^6, "", "", 101858., 150356., 1.25, "", "", 
  1783., 73.61, 8.4339067*^7, 104.914, 31.6, 8.153, 5.061, 25129.341, 0.2, 
  171.285, 12.13, 14.1, 41.1, "", 2.81, 77.69, 0.82}, 
 {"TUR", "Asia", "Turkey", "2021-01-21", 2.412505*^6, 6289., 6814.857, 
  24640., 153., 163.571, 28604.834, 74.568, 80.803, 292.154, 1.814, 1.939, 
  0.69, "", "", "", "", "", "", "", "", 165109., 2.8032559*^7, 332.379, 
  1.958, 161874., 1.919, 0.042, 23.8, "tests performed", 1.120258*^6, "", "", 
  67765., 120115., 1.33, "", "", 1424., 73.61, 8.4339067*^7, 104.914, 31.6, 
  8.153, 5.061, 25129.341, 0.2, 171.285, 12.13, 14.1, 41.1, "", 2.81, 77.69, 
  0.82}, {"TUR", "Asia", "Turkey", "2021-01-22", 2.418472*^6, 5967., 
  6479.571, 24789., 149., 160.714, 28675.584, 70.75, 76.828, 293.921, 1.767, 
  1.906, 0.72, "", "", "", "", "", "", "", "", 163342., 2.8195901*^7, 
  334.316, 1.937, 161321., 1.913, 0.04, 24.9, "tests performed", 1.202212*^6, 
  "", "", 81954., 83651., 1.43, "", "", 992., 73.61, 8.4339067*^7, 104.914, 
  31.6, 8.153, 5.061, 25129.341, 0.2, 171.285, 12.13, 14.1, 41.1, "", 2.81, 
  77.69, 0.82}, {"TUR", "Asia", "Turkey", "2021-01-23", 2.424328*^6, 5856., 
  6237.571, 24933., 144., 157.286, 28745.018, 69.434, 73.958, 295.628, 1.707, 
  1.865, 0.76, "", "", "", "", "", "", "", "", 152758., 2.8348659*^7, 
  336.127, 1.811, 160745., 1.906, 0.039, 25.8, "tests performed", 
  1.226883*^6, "", "", 24671., 78569., 1.45, "", "", 932., 73.61, 
  8.4339067*^7, 104.914, 31.6, 8.153, 5.061, 25129.341, 0.2, 171.285, 12.13, 
  14.1, 41.1, "", 2.81, 77.69, 0.82}, {"TUR", "Asia", "Turkey", "2021-01-24", 
  2.429605*^6, 5277., 6072., 25073., 140., 153.714, 28807.587, 62.569, 
  71.995, 297.288, 1.66, 1.823, 0.8, "", "", "", "", "", "", "", "", 148425., 
  2.8497084*^7, 337.887, 1.76, 160715., 1.906, 0.038, 26.5, 
  "tests performed", 1.244653*^6, "", "", 17770., 76886., 1.48, "", "", 912., 
  73.61, 8.4339067*^7, 104.914, 31.6, 8.153, 5.061, 25129.341, 0.2, 171.285, 
  12.13, 14.1, 41.1, "", 2.81, 77.69, 0.82}, {"TUR", "Asia", "Turkey", 
  "2021-01-25", 2.435247*^6, 5642., 6040.571, 25210., 137., 149.857, 
  28874.484, 66.897, 71.622, 298.912, 1.624, 1.777, 0.84, "", "", "", "", "", 
  "", "", "", 151109., 2.8648193*^7, 339.679, 1.792, 160681., 1.905, 0.038, 
  26.6, "tests performed", 1.302753*^6, "", "", 58100., 67192., 1.54, "", "", 
  797., 64.35, 8.4339067*^7, 104.914, 31.6, 8.153, 5.061, 25129.341, 0.2, 
  171.285, 12.13, 14.1, 41.1, "", 2.81, 77.69, 0.82}, 
 {"TUR", "Asia", "Turkey", "2021-01-26", 2.44235*^6, 7103., 6081.286, 25344., 
  134., 145.143, 28958.703, 84.22, 72.105, 300.501, 1.589, 1.721, 0.89, "", 
  "", "", "", "", "", "", "", 180303., 2.8828496*^7, 341.817, 2.138, 161420., 
  1.914, 0.038, 26.5, "tests performed", 1.410273*^6, "", "", 107520., 
  65663., 1.67, "", "", 779., 69.91, 8.4339067*^7, 104.914, 31.6, 8.153, 
  5.061, 25129.341, 0.2, 171.285, 12.13, 14.1, 41.1, "", 2.81, 77.69, 0.82}, 
 {"TUR", "Asia", "Turkey", "2021-01-27", 2.449839*^6, 7489., 6231.857, 
  25476., 132., 141.286, 29047.499, 88.796, 73.891, 302.066, 1.565, 1.675, 
  0.93, "", "", "", "", "", "", "", "", 179419., 2.9007915*^7, 343.944, 
  2.127, 162924., 1.932, 0.038, 26.1, "tests performed", 1.52258*^6, "", "", 
  112307., 67155., 1.81, "", "", 796., 69.91, 8.4339067*^7, 104.914, 31.6, 
  8.153, 5.061, 25129.341, 0.2, 171.285, 12.13, 14.1, 41.1, "", 2.81, 77.69, 
  0.82}, {"TUR", "Asia", "Turkey", "2021-01-28", 2.457118*^6, 7279., 
  6373.286, 25605., 129., 137.857, 29133.806, 86.306, 75.567, 303.596, 1.53, 
  1.635, 0.95, "", "", "", "", "", "", "", "", 173210., 2.9181125*^7, 
  345.998, 2.054, 164081., 1.945, 0.039, 25.7, "tests performed", 
  1.697575*^6, "", "", 174995., 82474., 2.01, "", "", 978., 69.91, 
  8.4339067*^7, 104.914, 31.6, 8.153, 5.061, 25129.341, 0.2, 171.285, 12.13, 
  14.1, 41.1, "", 2.81, 77.69, 0.82}, {"TUR", "Asia", "Turkey", "2021-01-29", 
  2.46403*^6, 6912., 6508.286, 25736., 131., 135.286, 29215.761, 81.955, 
  77.168, 305.149, 1.553, 1.604, 0.97, "", "", "", "", "", "", "", "", 
  165094., 2.9346219*^7, 347.955, 1.958, 164331., 1.948, 0.04, 25.2, 
  "tests performed", 1.928351*^6, "", "", 230776., 103734., 2.29, "", "", 
  1230., 69.91, 8.4339067*^7, 104.914, 31.6, 8.153, 5.061, 25129.341, 0.2, 
  171.285, 12.13, 14.1, 41.1, "", 2.81, 77.69, 0.82}, 
 {"TUR", "Asia", "Turkey", "2021-01-30", 2.470901*^6, 6871., 6653.286, 
  25865., 129., 133.143, 29297.229, 81.469, 78.887, 306.679, 1.53, 1.579, 1., 
  "", "", "", "", "", "", "", "", 148785., 2.9495004*^7, 349.719, 1.764, 
  163764., 1.942, 0.041, 24.6, "tests performed", 1.96086*^6, "", "", 32509., 
  104854., 2.32, "", "", 1243., 73.61, 8.4339067*^7, 104.914, 31.6, 8.153, 
  5.061, 25129.341, 0.2, 171.285, 12.13, 14.1, 41.1, "", 2.81, 77.69, 0.82}, 
 {"TUR", "Asia", "Turkey", "2021-01-31", 2.477463*^6, 6562., 6836.857, 
  25993., 128., 131.429, 29375.034, 77.805, 81.064, 308.196, 1.518, 1.558, 
  1.03, "", "", "", "", "", "", "", "", 136418., 2.9631422*^7, 351.337, 
  1.617, 162048., 1.921, 0.042, 23.7, "tests performed", 1.986237*^6, "", "", 
  25377., 105941., 2.36, "", "", 1256., 73.61, 8.4339067*^7, 104.914, 31.6, 
  8.153, 5.061, 25129.341, 0.2, 171.285, 12.13, 14.1, 41.1, "", 2.81, 77.69, 
  0.82}, {"TUR", "Asia", "Turkey", "2021-02-01", 2.485182*^6, 7719., 
  7133.571, 26117., 124., 129.571, 29466.558, 91.523, 84.582, 309.667, 1.47, 
  1.536, 1.05, "", "", "", "", "", "", "", "", 141703., 2.9773125*^7, 
  353.017, 1.68, 160705., 1.905, 0.044, 22.5, "tests performed", 2.136299*^6, 
  "", "", 150062., 119078., 2.53, "", "", 1412., 68.06, 8.4339067*^7, 
  104.914, 31.6, 8.153, 5.061, 25129.341, 0.2, 171.285, 12.13, 14.1, 41.1, 
  "", 2.81, 77.69, 0.82}, {"TUR", "Asia", "Turkey", "2021-02-02", 
  2.492977*^6, 7795., 7232.429, 26237., 120., 127.571, 29558.982, 92.425, 
  85.754, 311.09, 1.423, 1.513, 1.05, "", "", "", "", "", "", "", "", 
  140120., 2.9913245*^7, 354.678, 1.661, 154964., 1.837, 0.047, 21.4, 
  "tests performed", 2.229233*^6, "", "", 92934., 116994., 2.64, "", "", 
  1387., 68.06, 8.4339067*^7, 104.914, 31.6, 8.153, 5.061, 25129.341, 0.2, 
  171.285, 12.13, 14.1, 41.1, "", 2.81, 77.69, 0.82}, 
 {"TUR", "Asia", "Turkey", "2021-02-03", 2.501079*^6, 8102., 7320., 26354., 
  117., 125.429, 29655.047, 96.065, 86.793, 312.477, 1.387, 1.487, 1.05, "", 
  "", "", "", "", "", "", "", 148192., 3.0061437*^7, 356.435, 1.757, 150503., 
  1.784, 0.049, 20.6, "tests performed", 2.34328*^6, "", "", 114047., 
  117243., 2.78, "", "", 1390., 68.06, 8.4339067*^7, 104.914, 31.6, 8.153, 
  5.061, 25129.341, 0.2, 171.285, 12.13, 14.1, 41.1, "", 2.81, 77.69, 0.82}, 
 {"TUR", "Asia", "Turkey", "2021-02-04", 2.508988*^6, 7909., 7410., 26467., 
  113., 123.143, 29748.823, 93.776, 87.86, 313.817, 1.34, 1.46, 1.05, "", "", 
  "", "", "", "", "", "", 145067., 3.0206504*^7, 358.156, 1.72, 146483., 
  1.737, 0.051, 19.8, "tests performed", 2.500806*^6, "", "", 157526., 
  114747., 2.97, "", "", 1361., 68.06, 8.4339067*^7, 104.914, 31.6, 8.153, 
  5.061, 25129.341, 0.2, 171.285, 12.13, 14.1, 41.1, "", 2.81, 77.69, 0.82}, 
 {"TUR", "Asia", "Turkey", "2021-02-05", 2.516889*^6, 7901., 7551.286, 
  26577., 110., 120.143, 29842.505, 93.681, 89.535, 315.121, 1.304, 1.425, 
  1.05, "", "", "", "", "", "", "", "", 142538., 3.0349042*^7, 359.846, 1.69, 
  143260., 1.699, 0.053, 19., "tests performed", 2.559802*^6, "", "", 58996., 
  90207., 3.04, "", "", 1070., 68.06, 8.4339067*^7, 104.914, 31.6, 8.153, 
  5.061, 25129.341, 0.2, 171.285, 12.13, 14.1, 41.1, "", 2.81, 77.69, 0.82}, 
 {"TUR", "Asia", "Turkey", "2021-02-06", 2.524786*^6, 7897., 7697.857, 
  26685., 108., 117.143, 29936.139, 93.634, 91.273, 316.401, 1.281, 1.389, 
  1.06, "", "", "", "", "", "", "", "", 137649., 3.0486691*^7, 361.478, 
  1.632, 141670., 1.68, 0.054, 18.4, "tests performed", 2.601717*^6, "", "", 
  41915., 91551., 3.08, "", "", 1086., 68.06, 8.4339067*^7, 104.914, 31.6, 
  8.153, 5.061, 25129.341, 0.2, 171.285, 12.13, 14.1, 41.1, "", 2.81, 77.69, 
  0.82}, {"TUR", "Asia", "Turkey", "2021-02-07", 2.531456*^6, 6670., 
  7713.286, 26797., 112., 114.857, 30015.224, 79.086, 91.456, 317.729, 1.328, 
  1.362, 1.05, "", "", "", "", "", "", "", "", 129715., 3.0616406*^7, 
  363.016, 1.538, 140712., 1.668, 0.055, 18.2, "tests performed", 
  2.610496*^6, "", "", 8779., 89180., 3.1, "", "", 1057., 68.06, 
  8.4339067*^7, 104.914, 31.6, 8.153, 5.061, 25129.341, 0.2, 171.285, 12.13, 
  14.1, 41.1, "", 2.81, 77.69, 0.82}, {"TUR", "Asia", "Turkey", "2021-02-08", 
  2.539559*^6, 8103., 7768.143, 26900., 103., 111.857, 30111.301, 96.076, 
  92.106, 318.951, 1.221, 1.326, 1.06, "", "", "", "", "", "", "", "", 
  139378., 3.0755784*^7, 364.668, 1.653, 140380., 1.664, 0.055, 18.1, 
  "tests performed", 2.664203*^6, "", "", 53707., 75415., 3.16, "", "", 894., 
  69.44, 8.4339067*^7, 104.914, 31.6, 8.153, 5.061, 25129.341, 0.2, 171.285, 
  12.13, 14.1, 41.1, "", 2.81, 77.69, 0.82}, {"TUR", "Asia", "Turkey", 
  "2021-02-09", 2.548195*^6, 8636., 7888.286, 26998., 98., 108.714, 
  30213.697, 102.396, 93.531, 320.113, 1.162, 1.289, 1.05, "", "", "", "", 
  "", "", "", "", 137712., 3.0893496*^7, 366.301, 1.633, 140036., 1.66, 
  0.056, 17.8, "tests performed", 2.732709*^6, "", "", 68506., 71925., 3.24, 
  "", "", 853., 69.44, 8.4339067*^7, 104.914, 31.6, 8.153, 5.061, 25129.341, 
  0.2, 171.285, 12.13, 14.1, 41.1, "", 2.81, 77.69, 0.82}, 
 {"TUR", "Asia", "Turkey", "2021-02-10", 2.556837*^6, 8642., 7965.429, 
  27093., 95., 105.571, 30316.164, 102.467, 94.445, 321.239, 1.126, 1.252, 
  1.03, "", "", "", "", "", "", "", "", 135867., 3.1029363*^7, 367.912, 
  1.611, 138275., 1.64, 0.058, 17.4, "tests performed", 2.795116*^6, "", "", 
  62407., 64548., 3.31, "", "", 765., 69.44, 8.4339067*^7, 104.914, 31.6, 
  8.153, 5.061, 25129.341, 0.2, 171.285, 12.13, 14.1, 41.1, "", 2.81, 77.69, 
  0.82}, {"TUR", "Asia", "Turkey", "2021-02-11", 2.564427*^6, 7590., 
  7919.857, 27187., 94., 102.857, 30406.158, 89.994, 93.905, 322.354, 1.115, 
  1.22, 1., "", "", "", "", "", "", "", "", 130313., 3.1159676*^7, 369.457, 
  1.545, 136167., 1.615, 0.058, 17.2, "tests performed", 2.846125*^6, "", "", 
  51009., 49331., 3.37, "", "", 585., 69.44, 8.4339067*^7, 104.914, 31.6, 
  8.153, 5.061, 25129.341, 0.2, 171.285, 12.13, 14.1, 41.1, "", 2.81, 77.69, 
  0.82}, {"TUR", "Asia", "Turkey", "2021-02-12", 2.57219*^6, 7763., 7900.143, 
  27284., 97., 101., 30498.203, 92.045, 93.671, 323.504, 1.15, 1.198, 1., "", 
  "", "", "", "", "", "", "", 129630., 3.1289306*^7, 370.994, 1.537, 134323., 
  1.593, 0.059, 17., "tests performed", 3.404354*^6, 3.067822*^6, 336532., 
  558229., 120650., 4.04, 3.64, 0.4, 1431., 69.44, 8.4339067*^7, 104.914, 
  31.6, 8.153, 5.061, 25129.341, 0.2, 171.285, 12.13, 14.1, 41.1, "", 2.81, 
  77.69, 0.82}, {"TUR", "Asia", "Turkey", "2021-02-13", 2.579896*^6, 7706., 
  7872.857, 27377., 93., 98.857, 30589.572, 91.369, 93.348, 324.606, 1.103, 
  1.172, 1., "", "", "", "", "", "", "", "", 123305., 3.1412611*^7, 372.456, 
  1.462, 132274., 1.568, 0.06, 16.8, "tests performed", 3.709896*^6, 
  3.253005*^6, 456891., 305542., 158311., 4.4, 3.86, 0.54, 1877., 69.44, 
  8.4339067*^7, 104.914, 31.6, 8.153, 5.061, 25129.341, 0.2, 171.285, 12.13, 
  14.1, 41.1, "", 2.81, 77.69, 0.82}, {"TUR", "Asia", "Turkey", "2021-02-14", 
  2.586183*^6, 6287., 7818.143, 27471., 94., 96.286, 30664.117, 74.544, 
  92.699, 325.721, 1.115, 1.142, 0.99, "", "", "", "", "", "", "", "", 
  104108., 3.1516719*^7, 373.691, 1.234, 128616., 1.525, 0.061, 16.5, 
  "tests performed", 3.825101*^6, 3.336164*^6, 488937., 115205., 173515., 
  4.54, 3.96, 0.58, 2057., 69.44, 8.4339067*^7, 104.914, 31.6, 8.153, 5.061, 
  25129.341, 0.2, 171.285, 12.13, 14.1, 41.1, "", 2.81, 77.69, 0.82}, 
 {"TUR", "Asia", "Turkey", "2021-02-15", 2.594128*^6, 7945., 7795.571, 
  27562., 91., 94.571, 30758.32, 94.203, 92.431, 326.8, 1.079, 1.121, 0.99, 
  "", "", "", "", "", "", "", "", 116452., 3.1633171*^7, 375.071, 1.381, 
  125341., 1.486, 0.062, 16.1, "tests performed", 4.182027*^6, 3.608148*^6, 
  573879., 356926., 216832., 4.96, 4.28, 0.68, 2571., 72.22, 8.4339067*^7, 
  104.914, 31.6, 8.153, 5.061, 25129.341, 0.2, 171.285, 12.13, 14.1, 41.1, 
  "", 2.81, 77.69, 0.82}, {"TUR", "Asia", "Turkey", "2021-02-16", 
  2.602034*^6, 7906., 7691.286, 27652., 90., 93.429, 30852.061, 93.741, 
  91.195, 327.867, 1.067, 1.108, 0.98, "", "", "", "", "", "", "", "", 
  115794., 3.1748965*^7, 376.444, 1.373, 122210., 1.449, 0.063, 15.9, 
  "tests performed", 4.630784*^6, 3.984622*^6, 646162., 448757., 271154., 
  5.49, 4.72, 0.77, 3215., 72.22, 8.4339067*^7, 104.914, 31.6, 8.153, 5.061, 
  25129.341, 0.2, 171.285, 12.13, 14.1, 41.1, "", 2.81, 77.69, 0.82}, 
 {"TUR", "Asia", "Turkey", "2021-02-17", 2.609359*^6, 7325., 7503.143, 
  27738., 86., 92.143, 30938.912, 86.852, 88.964, 328.887, 1.02, 1.093, 0.96, 
  "", "", "", "", "", "", "", "", 117121., 3.1866086*^7, 377.833, 1.389, 
  119532., 1.417, 0.063, 15.9, "tests performed", 5.223602*^6, 4.477432*^6, 
  746170., 592818., 346927., 6.19, 5.31, 0.88, 4113., 72.22, 8.4339067*^7, 
  104.914, 31.6, 8.153, 5.061, 25129.341, 0.2, 171.285, 12.13, 14.1, 41.1, 
  "", 2.81, 77.69, 0.82}, {"TUR", "Asia", "Turkey", "2021-02-18", 2.6166*^6, 
  7241., 7453.286, 27821., 83., 90.571, 31024.768, 85.856, 88.373, 329.871, 
  0.984, 1.074, 0.97, "", "", "", "", "", "", "", "", 115406., 3.1981492*^7, 
  379.201, 1.368, 117402., 1.392, 0.063, 15.8, "tests performed", 
  5.895295*^6, 5.028179*^6, 867116., 671693., 435596., 6.99, 5.96, 1.03, 
  5165., 72.22, 8.4339067*^7, 104.914, 31.6, 8.153, 5.061, 25129.341, 0.2, 
  171.285, 12.13, 14.1, 41.1, "", 2.81, 77.69, 0.82}, 
 {"TUR", "Asia", "Turkey", "2021-02-19", 2.624019*^6, 7419., 7404.143, 
  27903., 82., 88.429, 31112.735, 87.966, 87.79, 330.843, 0.972, 1.048, 1., 
  "", "", "", "", "", "", "", "", 116674., 3.2098166*^7, 380.585, 1.383, 
  115551., 1.37, 0.064, 15.6, "tests performed", 6.361699*^6, 5.384983*^6, 
  976716., 466404., 422478., 7.54, 6.38, 1.16, 5009., 72.22, 8.4339067*^7, 
  104.914, 31.6, 8.153, 5.061, 25129.341, 0.2, 171.285, 12.13, 14.1, 41.1, 
  "", 2.81, 77.69, 0.82}, {"TUR", "Asia", "Turkey", "2021-02-20", 
  2.631876*^6, 7857., 7425.714, 27983., 80., 86.571, 31205.894, 93.16, 
  88.046, 331.792, 0.949, 1.026, 1.03, "", "", "", "", "", "", "", "", 
  118911., 3.2217077*^7, 381.995, 1.41, 114924., 1.363, 0.065, 15.5, 
  "tests performed", 6.53351*^6, 5.503094*^6, 1.030416*^6, 171811., 403373., 
  7.75, 6.52, 1.22, 4783., 72.22, 8.4339067*^7, 104.914, 31.6, 8.153, 5.061, 
  25129.341, 0.2, 171.285, 12.13, 14.1, 41.1, "", 2.81, 77.69, 0.82}, 
 {"TUR", "Asia", "Turkey", "2021-02-21", 2.638422*^6, 6546., 7462.714, 
  28060., 77., 84.143, 31283.509, 77.615, 88.485, 332.705, 0.913, 0.998, 
  1.05, "", "", "", "", "", "", "", "", 101105., 3.2318182*^7, 383.193, 
  1.199, 114495., 1.358, 0.065, 15.3, "tests performed", 6.57183*^6, 
  5.517993*^6, 1.053837*^6, 38320., 392390., 7.79, 6.54, 1.25, 4653., 72.22, 
  8.4339067*^7, 104.914, 31.6, 8.153, 5.061, 25129.341, 0.2, 171.285, 12.13, 
  14.1, 41.1, "", 2.81, 77.69, 0.82}, {"TUR", "Asia", "Turkey", "2021-02-22", 
  2.646526*^6, 8104., 7485.429, 28138., 78., 82.286, 31379.598, 96.088, 
  88.754, 333.629, 0.925, 0.976, 1.08, "", "", "", "", "", "", "", "", 
  118816., 3.2436998*^7, 384.602, 1.409, 114832., 1.362, 0.065, 15.3, 
  "tests performed", 6.837302*^6, 5.738471*^6, 1.098831*^6, 265472., 379325., 
  8.11, 6.8, 1.3, 4498., 72.22, 8.4339067*^7, 104.914, 31.6, 8.153, 5.061, 
  25129.341, 0.2, 171.285, 12.13, 14.1, 41.1, "", 2.81, 77.69, 0.82}, 
 {"TUR", "Asia", "Turkey", "2021-02-23", 2.655633*^6, 9107., 7657., 28213., 
  75., 80.143, 31487.579, 107.981, 90.788, 334.519, 0.889, 0.95, 1.11, "", 
  "", "", "", "", "", "", "", 123734., 3.2560732*^7, 386.069, 1.467, 115967., 
  1.375, 0.066, 15.1, "tests performed", 7.289498*^6, 6.106522*^6, 
  1.182976*^6, 452196., 379816., 8.64, 7.24, 1.4, 4503., 72.22, 8.4339067*^7, 
  104.914, 31.6, 8.153, 5.061, 25129.341, 0.2, 171.285, 12.13, 14.1, 41.1, 
  "", 2.81, 77.69, 0.82}, {"TUR", "Asia", "Turkey", "2021-02-24", 
  2.665194*^6, 9561., 7976.429, 28285., 72., 78.143, 31600.942, 113.364, 
  94.576, 335.372, 0.854, 0.927, 1.13, "", "", "", "", "", "", "", "", 
  124015., 3.2684747*^7, 387.54, 1.47, 116952., 1.387, 0.068, 14.7, 
  "tests performed", 7.619695*^6, 6.35241*^6, 1.267285*^6, 330197., 342299., 
  9.03, 7.53, 1.5, 4059., 72.22, 8.4339067*^7, 104.914, 31.6, 8.153, 5.061, 
  25129.341, 0.2, 171.285, 12.13, 14.1, 41.1, "", 2.81, 77.69, 0.82}, 
 {"TUR", "Asia", "Turkey", "2021-02-25", 2.674766*^6, 9572., 8309.429, 
  28358., 73., 76.714, 31714.437, 113.494, 98.524, 336.238, 0.866, 0.91, 
  1.14, "", "", "", "", "", "", "", "", 126527., 3.2811274*^7, 389.04, 1.5, 
  118540., 1.406, 0.07, 14.3, "tests performed", 7.979726*^6, 6.582239*^6, 
  1.397487*^6, 360031., 297776., 9.46, 7.8, 1.66, 3531., 72.22, 8.4339067*^7, 
  104.914, 31.6, 8.153, 5.061, 25129.341, 0.2, 171.285, 12.13, 14.1, 41.1, 
  "", 2.81, 77.69, 0.82}, {"TUR", "Asia", "Turkey", "2021-02-26", 
  2.683971*^6, 9205., 8564.571, 28432., 74., 75.571, 31823.579, 109.143, 
  101.549, 337.115, 0.877, 0.896, 1.14, "", "", "", "", "", "", "", "", 
  128387., 3.2939661*^7, 390.562, 1.522, 120214., 1.425, 0.071, 14., 
  "tests performed", 8.298805*^6, 6.745147*^6, 1.553658*^6, 319079., 276729., 
  9.84, 8., 1.84, 3281., 72.22, 8.4339067*^7, 104.914, 31.6, 8.153, 5.061, 
  25129.341, 0.2, 171.285, 12.13, 14.1, 41.1, "", 2.81, 77.69, 0.82}, 
 {"TUR", "Asia", "Turkey", "2021-02-27", 2.693164*^6, 9193., 8755.429, 
  28503., 71., 74.286, 31932.58, 109., 103.812, 337.957, 0.842, 0.881, 1.14, 
  "", "", "", "", "", "", "", "", 125716., 3.3065377*^7, 392.053, 1.491, 
  121186., 1.437, 0.072, 13.8, "tests performed", 8.514775*^6, 6.854642*^6, 
  1.660133*^6, 215970., 283038., 10.1, 8.13, 1.97, 3356., 72.22, 
  8.4339067*^7, 104.914, 31.6, 8.153, 5.061, 25129.341, 0.2, 171.285, 12.13, 
  14.1, 41.1, "", 2.81, 77.69, 0.82}, {"TUR", "Asia", "Turkey", "2021-02-28", 
  2.701588*^6, 8424., 9023.714, 28569., 66., 72.714, 32032.462, 99.883, 
  106.993, 338.74, 0.783, 0.862, 1.16, "", "", "", "", "", "", "", "", 
  109639., 3.3175016*^7, 393.353, 1.3, 122405., 1.451, 0.074, 13.6, 
  "tests performed", 8.547875*^6, 6.869923*^6, 1.677952*^6, 33100., 282292., 
  10.14, 8.15, 1.99, 3347., 72.22, 8.4339067*^7, 104.914, 31.6, 8.153, 5.061, 
  25129.341, 0.2, 171.285, 12.13, 14.1, 41.1, "", 2.81, 77.69, 0.82}, 
 {"TUR", "Asia", "Turkey", "2021-03-01", 2.711479*^6, 9891., 9279., 28638., 
  69., 71.429, 32149.739, 117.277, 110.02, 339.558, 0.818, 0.847, 1.18, "", 
  "", "", "", "", "", "", "", 130536., 3.3305552*^7, 394.901, 1.548, 124079., 
  1.471, 0.075, 13.4, "tests performed", 8.774718*^6, 6.975558*^6, 
  1.79916*^6, 226843., 276774., 10.4, 8.27, 2.13, 3282., 66.67, 8.4339067*^7, 
  104.914, 31.6, 8.153, 5.061, 25129.341, 0.2, 171.285, 12.13, 14.1, 41.1, 
  "", 2.81, 77.69, 0.82}, {"TUR", "Asia", "Turkey", "2021-03-02", 
  2.723316*^6, 11837., 9669., 28706., 68., 70.429, 32290.089, 140.35, 
  114.644, 340.364, 0.806, 0.835, 1.2, "", "", "", "", "", "", "", "", 
  135291., 3.3440843*^7, 396.505, 1.604, 125730., 1.491, 0.077, 13., 
  "tests performed", 9.07364*^6, 7.123722*^6, 1.949918*^6, 298922., 254877., 
  10.76, 8.45, 2.31, 3022., 64.81, 8.4339067*^7, 104.914, 31.6, 8.153, 5.061, 
  25129.341, 0.2, 171.285, 12.13, 14.1, 41.1, "", 2.81, 77.69, 0.82}, 
 {"TUR", "Asia", "Turkey", "2021-03-03", 2.734836*^6, 11520., 9948.857, 
  28771., 65., 69.429, 32426.681, 136.592, 117.963, 341.135, 0.771, 0.823, 
  1.19, "", "", "", "", "", "", "", "", 138018., 3.3578861*^7, 398.141, 
  1.636, 127731., 1.514, 0.078, 12.8, "tests performed", 9.317546*^6, 
  7.240515*^6, 2.077031*^6, 243906., 242550., 11.05, 8.59, 2.46, 2876., 
  64.81, 8.4339067*^7, 104.914, 31.6, 8.153, 5.061, 25129.341, 0.2, 171.285, 
  12.13, 14.1, 41.1, "", 2.81, 77.69, 0.82}, {"TUR", "Asia", "Turkey", 
  "2021-03-04", 2.746158*^6, 11322., 10198.857, 28839., 68., 68.714, 
  32560.925, 134.244, 120.927, 341.941, 0.806, 0.815, 1.19, "", "", "", "", 
  "", "", "", "", 137885., 3.3716746*^7, 399.776, 1.635, 129353., 1.534, 
  0.079, 12.7, "tests performed", 9.560038*^6, 7.353536*^6, 2.206502*^6, 
  242492., 225759., 11.34, 8.72, 2.62, 2677., 64.81, 8.4339067*^7, 104.914, 
  31.6, 8.153, 5.061, 25129.341, 0.2, 171.285, 12.13, 14.1, 41.1, "", 2.81, 
  77.69, 0.82}, {"TUR", "Asia", "Turkey", "2021-03-05", 2.75746*^6, 11302., 
  10498.429, 28901., 62., 67., 32694.931, 134.007, 124.479, 342.676, 0.735, 
  0.794, 1.19, "", "", "", "", "", "", "", "", 138214., 3.385496*^7, 401.415, 
  1.639, 130757., 1.55, 0.08, 12.5, "tests performed", 9.756289*^6, 
  7.446337*^6, 2.309952*^6, 196251., 208212., 11.57, 8.83, 2.74, 2469., 
  64.81, 8.4339067*^7, 104.914, 31.6, 8.153, 5.061, 25129.341, 0.2, 171.285, 
  12.13, 14.1, 41.1, "", 2.81, 77.69, 0.82}, {"TUR", "Asia", "Turkey", 
  "2021-03-06", 2.76923*^6, 11770., 10866.571, 28965., 64., 66., 32834.487, 
  139.556, 128.844, 343.435, 0.759, 0.783, 1.21, "", "", "", "", "", "", "", 
  "", 138592., 3.3993552*^7, 403.058, 1.643, 132596., 1.572, 0.082, 12.2, 
  "tests performed", 9.883607*^6, 7.509923*^6, 2.373684*^6, 127318., 195547., 
  11.72, 8.9, 2.81, 2319., 64.81, 8.4339067*^7, 104.914, 31.6, 8.153, 5.061, 
  25129.341, 0.2, 171.285, 12.13, 14.1, 41.1, "", 2.81, 77.69, 0.82}, 
 {"TUR", "Asia", "Turkey", "2021-03-07", 2.780417*^6, 11187., 11261.286, 
  29030., 65., 65.857, 32967.13, 132.643, 133.524, 344.206, 0.771, 0.781, 
  1.22, "", "", "", "", "", "", "", "", 129299., 3.4122851*^7, 404.591, 
  1.533, 135405., 1.605, 0.083, 12., "tests performed", 9.917348*^6, 
  7.524943*^6, 2.392405*^6, 33741., 195639., 11.76, 8.92, 2.84, 2320., 64.81, 
  8.4339067*^7, 104.914, 31.6, 8.153, 5.061, 25129.341, 0.2, 171.285, 12.13, 
  14.1, 41.1, "", 2.81, 77.69, 0.82}, {"TUR", "Asia", "Turkey", "2021-03-08", 
  2.793632*^6, 13215., 11736.143, 29094., 64., 65.143, 33123.819, 156.689, 
  139.154, 344.965, 0.759, 0.772, 1.23, "", "", "", "", "", "", "", "", 
  139429., 3.426228*^7, 406.244, 1.653, 136675., 1.621, 0.086, 11.6, 
  "tests performed", 1.000198*^7, 7.565023*^6, 2.436957*^6, 84632., 175323., 
  11.86, 8.97, 2.89, 2079., 64.81, 8.4339067*^7, 104.914, 31.6, 8.153, 5.061, 
  25129.341, 0.2, 171.285, 12.13, 14.1, 41.1, "", 2.81, 77.69, 0.82}, 
 {"TUR", "Asia", "Turkey", "2021-03-09", 2.807387*^6, 13755., 12010.143, 
  29160., 66., 64.857, 33286.911, 163.092, 142.403, 345.747, 0.783, 0.769, 
  1.22, "", "", "", "", "", "", "", "", 140828., 3.4403108*^7, 407.914, 1.67, 
  137466., 1.63, 0.087, 11.4, "tests performed", 1.0222994*^7, 7.676519*^6, 
  2.546475*^6, 221014., 164193., 12.12, 9.1, 3.02, 1947., 72.22, 
  8.4339067*^7, 104.914, 31.6, 8.153, 5.061, 25129.341, 0.2, 171.285, 12.13, 
  14.1, 41.1, "", 2.81, 77.69, 0.82}, {"TUR", "Asia", "Turkey", "2021-03-10", 
  2.821943*^6, 14556., 12443.857, 29227., 67., 65.143, 33459.5, 172.589, 
  147.546, 346.542, 0.794, 0.772, 1.22, "", "", "", "", "", "", "", "", 
  145130., 3.4548238*^7, 409.635, 1.721, 138482., 1.642, 0.09, 11.1, 
  "tests performed", 1.0360283*^7, 7.74548*^6, 2.614803*^6, 137289., 148962., 
  12.28, 9.18, 3.1, 1766., 72.22, 8.4339067*^7, 104.914, 31.6, 8.153, 5.061, 
  25129.341, 0.2, 171.285, 12.13, 14.1, 41.1, "", 2.81, 77.69, 0.82}, 
 {"TUR", "Asia", "Turkey", "2021-03-11", 2.835989*^6, 14046., 12833., 29290., 
  63., 64.429, 33626.042, 166.542, 152.16, 347.289, 0.747, 0.764, 1.22, "", 
  "", "", "", "", "", "", "", 146386., 3.4694624*^7, 411.371, 1.736, 139697., 
  1.656, 0.092, 10.9, "tests performed", 1.0502494*^7, 7.807838*^6, 
  2.694656*^6, 142211., 134637., 12.45, 9.26, 3.2, 1596., 72.22, 
  8.4339067*^7, 104.914, 31.6, 8.153, 5.061, 25129.341, 0.2, 171.285, 12.13, 
  14.1, 41.1, "", 2.81, 77.69, 0.82}, {"TUR", "Asia", "Turkey", "2021-03-12", 
  2.85093*^6, 14941., 13352.857, 29356., 66., 65., 33803.196, 177.154, 
  158.324, 348.071, 0.783, 0.771, 1.22, "", "", "", "", "", "", "", "", 
  148856., 3.484348*^7, 413.136, 1.765, 141217., 1.674, 0.095, 10.6, 
  "tests performed", 1.0742277*^7, 7.858565*^6, 2.883712*^6, 239783., 
  140855., 12.74, 9.32, 3.42, 1670., 72.22, 8.4339067*^7, 104.914, 31.6, 
  8.153, 5.061, 25129.341, 0.2, 171.285, 12.13, 14.1, 41.1, "", 2.81, 77.69, 
  0.82}, {"TUR", "Asia", "Turkey", "2021-03-13", 2.866012*^6, 15082., 13826., 
  29421., 65., 65.143, 33982.022, 178.826, 163.934, 348.842, 0.771, 0.772, 
  1.23, "", "", "", "", "", "", "", "", 150098., 3.4993578*^7, 414.915, 1.78, 
  142861., 1.694, 0.097, 10.3, "tests performed", 1.0923284*^7, 7.887544*^6, 
  3.03574*^6, 181007., 148525., 12.95, 9.35, 3.6, 1761., 72.22, 8.4339067*^7, 
  104.914, 31.6, 8.153, 5.061, 25129.341, 0.2, 171.285, 12.13, 14.1, 41.1, 
  "", 2.81, 77.69, 0.82}, {"TUR", "Asia", "Turkey", "2021-03-14", 2.87939*^6, 
  13378., 14139., 29489., 68., 65.571, 34140.643, 158.622, 167.645, 349.648, 
  0.806, 0.777, 1.23, "", "", "", "", "", "", "", "", 132425., 3.5126003*^7, 
  416.486, 1.57, 143307., 1.699, 0.099, 10.1, "tests performed", 
  1.0992095*^7, 7.892795*^6, 3.0993*^6, 68811., 153535., 13.03, 9.36, 3.67, 
  1820., 72.22, 8.4339067*^7, 104.914, 31.6, 8.153, 5.061, 25129.341, 0.2, 
  171.285, 12.13, 14.1, 41.1, "", 2.81, 77.69, 0.82}, 
 {"TUR", "Asia", "Turkey", "2021-03-15", 2.894893*^6, 15503., 14465.857, 
  29552., 63., 65.429, 34324.461, 183.818, 171.52, 350.395, 0.747, 0.776, 
  1.24, "", "", "", "", "", "", "", "", 151113., 3.5277116*^7, 418.277, 
  1.792, 144977., 1.719, 0.1, 10., "tests performed", 1.1261612*^7, 
  7.911946*^6, 3.349666*^6, 269517., 179947., 13.35, 9.38, 3.97, 2134., 
  72.22, 8.4339067*^7, 104.914, 31.6, 8.153, 5.061, 25129.341, 0.2, 171.285, 
  12.13, 14.1, 41.1, "", 2.81, 77.69, 0.82}, {"TUR", "Asia", "Turkey", 
  "2021-03-16", 2.911642*^6, 16749., 14893.571, 29623., 71., 66.143, 
  34523.052, 198.591, 176.592, 351.237, 0.842, 0.784, 1.25, "", "", "", "", 
  "", "", "", "", 158386., 3.5435502*^7, 420.155, 1.878, 147485., 1.749, 
  0.101, 9.9, "tests performed", 1.1696296*^7, 7.94832*^6, 3.747976*^6, 
  434684., 210472., 13.87, 9.42, 4.44, 2496., 72.22, 8.4339067*^7, 104.914, 
  31.6, 8.153, 5.061, 25129.341, 0.2, 171.285, 12.13, 14.1, 41.1, "", 2.81, 
  77.69, 0.82}, {"TUR", "Asia", "Turkey", "2021-03-17", 2.930554*^6, 18912., 
  15515.857, 29696., 73., 67., 34747.29, 224.238, 183.97, 352.103, 0.866, 
  0.794, 1.28, "", "", "", "", "", "", "", "", 167526., 3.5603028*^7, 
  422.142, 1.986, 150684., 1.787, 0.103, 9.7, "tests performed", 
  1.2142245*^7, 7.977222*^6, 4.165023*^6, 445949., 254566., 14.4, 9.46, 4.94, 
  3018., 72.22, 8.4339067*^7, 104.914, 31.6, 8.153, 5.061, 25129.341, 0.2, 
  171.285, 12.13, 14.1, 41.1, "", 2.81, 77.69, 0.82}, 
 {"TUR", "Asia", "Turkey", "2021-03-18", 2.950603*^6, 20049., 16373.429, 
  29777., 81., 69.571, 34985.009, 237.719, 194.138, 353.063, 0.96, 0.825, 
  1.31, "", "", "", "", "", "", "", "", 184452., 3.578748*^7, 424.329, 2.187, 
  156122., 1.851, 0.105, 9.5, "tests performed", 1.2431482*^7, 7.99151*^6, 
  4.439972*^6, 289237., 275570., 14.74, 9.48, 5.26, 3267., 72.22, 
  8.4339067*^7, 104.914, 31.6, 8.153, 5.061, 25129.341, 0.2, 171.285, 12.13, 
  14.1, 41.1, "", 2.81, 77.69, 0.82}, {"TUR", "Asia", "Turkey", "2021-03-19", 
  2.971633*^6, 21030., 17243.286, 29864., 87., 72.571, 35234.359, 249.351, 
  204.452, 354.095, 1.032, 0.86, 1.33, "", "", "", "", "", "", "", "", 
  187859., 3.5975339*^7, 426.556, 2.227, 161694., 1.917, 0.107, 9.4, 
  "tests performed", 1.2844577*^7, 8.007734*^6, 4.836843*^6, 413095., 
  300329., 15.23, 9.49, 5.73, 3561., 72.22, 8.4339067*^7, 104.914, 31.6, 
  8.153, 5.061, 25129.341, 0.2, 171.285, 12.13, 14.1, 41.1, "", 2.81, 77.69, 
  0.82}, {"TUR", "Asia", "Turkey", "2021-03-20", 2.992694*^6, 21061., 
  18097.429, 29959., 95., 76.857, 35484.078, 249.718, 214.579, 355.221, 
  1.126, 0.911, 1.34, "", "", "", "", "", "", "", "", 190129., 3.6165468*^7, 
  428.81, 2.254, 167413., 1.985, 0.108, 9.3, "tests performed", 1.3029754*^7, 
  8.016078*^6, 5.013676*^6, 185177., 300924., 15.45, 9.5, 5.94, 3568., 72.22, 
  8.4339067*^7, 104.914, 31.6, 8.153, 5.061, 25129.341, 0.2, 171.285, 12.13, 
  14.1, 41.1, "", 2.81, 77.69, 0.82}, {"TUR", "Asia", "Turkey", "2021-03-21", 
  3.013122*^6, 20428., 19104.571, 30061., 102., 81.714, 35726.29, 242.213, 
  226.521, 356.43, 1.209, 0.969, 1.34, "", "", "", "", "", "", "", "", 
  189906., 3.6355374*^7, 431.062, 2.252, 175624., 2.082, 0.109, 9.2, 
  "tests performed", 1.3057722*^7, 8.017698*^6, 5.040024*^6, 27968., 295090., 
  15.48, 9.51, 5.98, 3499., 72.22, 8.4339067*^7, 104.914, 31.6, 8.153, 5.061, 
  25129.341, 0.2, 171.285, 12.13, 14.1, 41.1, "", 2.81, 77.69, 0.82}, 
 {"TUR", "Asia", "Turkey", "2021-03-22", 3.035338*^6, 22216., 20063.571, 
  30178., 117., 89.429, 35989.703, 263.413, 237.892, 357.818, 1.387, 1.06, 
  1.35, "", "", "", "", "", "", "", "", 201215., 3.6556589*^7, 433.448, 
  2.386, 182782., 2.167, 0.11, 9.1, "tests performed", 1.3265952*^7, 
  8.045789*^6, 5.220163*^6, 208230., 286334., 15.73, 9.54, 6.19, 3395., 
  72.22, 8.4339067*^7, 104.914, 31.6, 8.153, 5.061, 25129.341, 0.2, 171.285, 
  12.13, 14.1, 41.1, "", 2.81, 77.69, 0.82}, {"TUR", "Asia", "Turkey", 
  "2021-03-23", 3.06152*^6, 26182., 21411.143, 30316., 138., 99., 36300.141, 
  310.437, 253.87, 359.454, 1.636, 1.174, 1.37, "", "", "", "", "", "", "", 
  "", 211848., 3.6768437*^7, 435.96, 2.512, 190419., 2.258, 0.112, 8.9, 
  "tests performed", 1.3589167*^7, 8.091685*^6, 5.497482*^6, 323215., 
  270410., 16.11, 9.59, 6.52, 3206., 72.22, 8.4339067*^7, 104.914, 31.6, 
  8.153, 5.061, 25129.341, 0.2, 171.285, 12.13, 14.1, 41.1, "", 2.81, 77.69, 
  0.82}, {"TUR", "Asia", "Turkey", "2021-03-24", 3.091282*^6, 29762., 
  22961.143, 30462., 146., 109.429, 36653.026, 352.885, 272.248, 361.185, 
  1.731, 1.297, 1.38, "", "", "", "", "", "", "", "", 221738., 3.6990175*^7, 
  438.589, 2.629, 198164., 2.35, 0.116, 8.6, "tests performed", 1.3969867*^7, 
  8.133043*^6, 5.836824*^6, 380700., 261089., 16.56, 9.64, 6.92, 3096., 
  72.22, 8.4339067*^7, 104.914, 31.6, 8.153, 5.061, 25129.341, 0.2, 171.285, 
  12.13, 14.1, 41.1, "", 2.81, 77.69, 0.82}, {"TUR", "Asia", "Turkey", 
  "2021-03-25", 3.120013*^6, 28731., 24201.429, 30619., 157., 120.286, 
  36993.686, 340.661, 286.954, 363.046, 1.862, 1.426, 1.36, "", "", "", "", 
  "", "", "", "", 222753., 3.7212928*^7, 441.23, 2.641, 203635., 2.414, 
  0.119, 8.4, "tests performed", 1.422741*^7, 8.163156*^6, 6.064254*^6, 
  257543., 256561., 16.87, 9.68, 7.19, 3042., 72.22, 8.4339067*^7, 104.914, 
  31.6, 8.153, 5.061, 25129.341, 0.2, 171.285, 12.13, 14.1, 41.1, "", 2.81, 
  77.69, 0.82}, {"TUR", "Asia", "Turkey", "2021-03-26", 3.149094*^6, 29081., 
  25351.571, 30772., 153., 129.714, 37338.497, 344.811, 300.591, 364.861, 
  1.814, 1.538, 1.35, "", "", "", "", "", "", "", "", 220985., 3.7433913*^7, 
  443.85, 2.62, 208368., 2.471, 0.122, 8.2, "tests performed", 1.4491247*^7, 
  8.195554*^6, 6.295693*^6, 263837., 235239., 17.18, 9.72, 7.46, 2789., 
  72.22, 8.4339067*^7, 104.914, 31.6, 8.153, 5.061, 25129.341, 0.2, 171.285, 
  12.13, 14.1, 41.1, "", 2.81, 77.69, 0.82}, {"TUR", "Asia", "Turkey", 
  "2021-03-27", 3.179115*^6, 30021., 26631.571, 30923., 151., 137.714, 
  37694.453, 355.956, 315.768, 366.651, 1.79, 1.633, 1.35, "", "", "", "", 
  "", "", "", "", 223214., 3.7657127*^7, 446.497, 2.647, 213094., 2.527, 
  0.125, 8., "tests performed", 1.4652659*^7, 8.217124*^6, 6.435535*^6, 
  161412., 231844., 17.37, 9.74, 7.63, 2749., 72.22, 8.4339067*^7, 104.914, 
  31.6, 8.153, 5.061, 25129.341, 0.2, 171.285, 12.13, 14.1, 41.1, "", 2.81, 
  77.69, 0.82}, {"TUR", "Asia", "Turkey", "2021-03-28", 3.208173*^6, 29058., 
  27864.429, 31076., 153., 145., 38038.991, 344.538, 330.386, 368.465, 1.814, 
  1.719, 1.35, "", "", "", "", "", "", "", "", 220109., 3.7877236*^7, 
  449.107, 2.61, 217409., 2.578, 0.128, 7.8, "tests performed", "", "", "", 
  "", 249034., "", "", "", 2953., 72.22, 8.4339067*^7, 104.914, 31.6, 8.153, 
  5.061, 25129.341, 0.2, 171.285, 12.13, 14.1, 41.1, "", 2.81, 77.69, 0.82}, 
 {"TUR", "Asia", "Turkey", "2021-03-29", 3.240577*^6, 32404., 29319.857, 
  31230., 154., 150.286, 38423.202, 384.211, 347.643, 370.291, 1.826, 1.782, 
  1.36, "", "", "", "", "", "", "", "", 225511., 3.8102747*^7, 451.781, 
  2.674, 220880., 2.619, 0.133, 7.5, "tests performed", 1.494926*^7, 
  8.370872*^6, 6.578388*^6, "", 240473., 17.73, 9.93, 7.8, 2851., 72.22, 
  8.4339067*^7, 104.914, 31.6, 8.153, 5.061, 25129.341, 0.2, 171.285, 12.13, 
  14.1, 41.1, "", 2.81, 77.69, 0.82}, {"TUR", "Asia", "Turkey", "2021-03-30", 
  3.27788*^6, 37303., 30908.571, 31385., 155., 152.714, 38865.5, 442.298, 
  366.48, 372.129, 1.838, 1.811, 1.36, "", "", "", "", "", "", "", "", 
  235298., 3.8338045*^7, 454.57, 2.79, 224230., 2.659, 0.138, 7.3, 
  "tests performed", 1.5301462*^7, 8.614368*^6, 6.687094*^6, 352202., 
  244614., 18.14, 10.21, 7.93, 2900., 72.22, 8.4339067*^7, 104.914, 31.6, 
  8.153, 5.061, 25129.341, 0.2, 171.285, 12.13, 14.1, 41.1, "", 2.81, 77.69, 
  0.82}, {"TUR", "Asia", "Turkey", "2021-03-31", 3.317182*^6, 39302., 
  32271.429, 31537., 152., 153.571, 39331.5, 466., 382.639, 373.931, 1.802, 
  1.821, 1.36, "", "", "", "", "", "", "", "", 240012., 3.8578057*^7, 
  457.416, 2.846, 226840., 2.69, 0.142, 7., "tests performed", 1.5834787*^7, 
  8.994454*^6, 6.840333*^6, 533325., 266417., 18.78, 10.66, 8.11, 3159., 
  72.22, 8.4339067*^7, 104.914, 31.6, 8.153, 5.061, 25129.341, 0.2, 171.285, 
  12.13, 14.1, 41.1, "", 2.81, 77.69, 0.82}, {"TUR", "Asia", "Turkey", 
  "2021-04-01", 3.357988*^6, 40806., 33996.429, 31713., 176., 156.286, 
  39815.333, 483.833, 403.092, 376.018, 2.087, 1.853, 1.36, "", "", "", "", 
  "", "", "", "", 243738., 3.8821795*^7, 460.306, 2.89, 229838., 2.725, 
  0.148, 6.8, "tests performed", 1.6148683*^7, 9.2065*^6, 6.942183*^6, 
  313896., 274468., 19.15, 10.92, 8.23, 3254., 72.22, 8.4339067*^7, 104.914, 
  31.6, 8.153, 5.061, 25129.341, 0.2, 171.285, 12.13, 14.1, 41.1, "", 2.81, 
  77.69, 0.82}, {"TUR", "Asia", "Turkey", "2021-04-02", 3.400296*^6, 42308., 
  35886., 31892., 179., 160., 40316.974, 501.642, 425.497, 378.14, 2.122, 
  1.897, 1.36, "", "", "", "", "", "", "", "", 248968., 3.9070763*^7, 
  463.258, 2.952, 233836., 2.773, 0.153, 6.5, "tests performed", 1.631717*^7, 
  9.313746*^6, 7.003424*^6, 168487., 260846., 19.35, 11.04, 8.3, 3093., 
  72.22, 8.4339067*^7, 104.914, 31.6, 8.153, 5.061, 25129.341, 0.2, 171.285, 
  12.13, 14.1, 41.1, "", 2.81, 77.69, 0.82}, {"TUR", "Asia", "Turkey", 
  "2021-04-03", 3.445052*^6, 44756., 37991., 32078., 186., 165., 40847.642, 
  530.667, 450.456, 380.346, 2.205, 1.956, 1.36, "", "", "", "", "", "", "", 
  "", 249126., 3.9319889*^7, 466.212, 2.954, 237537., 2.816, 0.16, 6.3, 
  "tests performed", 1.6602919*^7, 9.478896*^6, 7.124023*^6, 285749., 
  278609., 19.69, 11.24, 8.45, 3303., 72.22, 8.4339067*^7, 104.914, 31.6, 
  8.153, 5.061, 25129.341, 0.2, 171.285, 12.13, 14.1, 41.1, "", 2.81, 77.69, 
  0.82}, {"TUR", "Asia", "Turkey", "2021-04-04", 3.48705*^6, 41998., 
  39839.571, 32263., 185., 169.571, 41345.608, 497.966, 472.374, 382.539, 
  2.194, 2.011, 1.34, "", "", "", "", "", "", "", "", 246210., 3.9566099*^7, 
  469.131, 2.919, 241266., 2.861, 0.165, 6.1, "tests performed", 
  1.6683067*^7, 9.546643*^6, 7.136424*^6, 80148., 268872., 19.78, 11.32, 
  8.46, 3188., 72.22, 8.4339067*^7, 104.914, 31.6, 8.153, 5.061, 25129.341, 
  0.2, 171.285, 12.13, 14.1, 41.1, "", 2.81, 77.69, 0.82}, 
 {"TUR", "Asia", "Turkey", "2021-04-05", 3.529601*^6, 42551., 41289.143, 
  32456., 193., 175.143, 41850.131, 504.523, 489.561, 384.828, 2.288, 2.077, 
  1.31, "", "", "", "", "", "", "", "", 245496., 3.9811595*^7, 472.042, 
  2.911, 244121., 2.895, 0.169, 5.9, "tests performed", 1.6993574*^7, 
  9.796506*^6, 7.197068*^6, 310507., 292045., 20.15, 11.62, 8.53, 3463., 
  72.22, 8.4339067*^7, 104.914, 31.6, 8.153, 5.061, 25129.341, 0.2, 171.285, 
  12.13, 14.1, 41.1, "", 2.81, 77.69, 0.82}, {"TUR", "Asia", "Turkey", 
  "2021-04-06", 3.579185*^6, 49584., 43043.571, 32667., 211., 183.143, 
  42438.044, 587.913, 510.363, 387.329, 2.502, 2.172, 1.31, "", "", "", "", 
  "", "", "", "", 271547., 4.0083142*^7, 475.262, 3.22, 249300., 2.956, 
  0.173, 5.8, "tests performed", 1.7367875*^7, 1.0088238*^7, 7.279637*^6, 
  374301., 295202., 20.59, 11.96, 8.63, 3500., 72.22, 8.4339067*^7, 104.914, 
  31.6, 8.153, 5.061, 25129.341, 0.2, 171.285, 12.13, 14.1, 41.1, "", 2.81, 
  77.69, 0.82}, {"TUR", "Asia", "Turkey", "2021-04-07", 3.633925*^6, 54740., 
  45249., 32943., 276., 200.857, 43087.09, 649.047, 536.513, 390.602, 3.273, 
  2.382, 1.31, "", "", "", "", "", "", "", "", 302108., 4.038525*^7, 478.844, 
  3.582, 258170., 3.061, 0.175, 5.7, "tests performed", 1.7704888*^7, 
  1.035939*^7, 7.345498*^6, 337013., 267157., 20.99, 12.28, 8.71, 3168., 
  72.22, 8.4339067*^7, 104.914, 31.6, 8.153, 5.061, 25129.341, 0.2, 171.285, 
  12.13, 14.1, 41.1, "", 2.81, 77.69, 0.82}, {"TUR", "Asia", "Turkey", 
  "2021-04-08", 3.689866*^6, 55941., 47411.143, 33201., 258., 212.571, 
  43750.377, 663.287, 562.149, 393.661, 3.059, 2.52, 1.3, "", "", "", "", "", 
  "", "", "", 304492., 4.0689742*^7, 482.454, 3.61, 266850., 3.164, 0.178, 
  5.6, "tests performed", 1.8089783*^7, 1.0627037*^7, 7.462746*^6, 384895., 
  277300., 21.45, 12.6, 8.85, 3288., 72.22, 8.4339067*^7, 104.914, 31.6, 
  8.153, 5.061, 25129.341, 0.2, 171.285, 12.13, 14.1, 41.1, "", 2.81, 77.69, 
  0.82}, {"TUR", "Asia", "Turkey", "2021-04-09", 3.745657*^6, 55791., 
  49337.286, 33454., 253., 223.143, 44411.886, 661.508, 584.987, 396.661, 3., 
  2.646, 1.28, "", "", "", "", "", "", "", "", 305103., 4.0994845*^7, 
  486.072, 3.618, 274869., 3.259, 0.179, 5.6, "tests performed", 
  1.8320384*^7, 1.0777451*^7, 7.542933*^6, 230601., 286173., 21.72, 12.78, 
  8.94, 3393., 72.22, 8.4339067*^7, 104.914, 31.6, 8.153, 5.061, 25129.341, 
  0.2, 171.285, 12.13, 14.1, 41.1, "", 2.81, 77.69, 0.82}, 
 {"TUR", "Asia", "Turkey", "2021-04-10", 3.798333*^6, 52676., 50468.714, 
  33702., 248., 232., 45036.46, 624.574, 598.403, 399.601, 2.941, 2.751, 
  1.25, "", "", "", "", "", "", "", "", 302735., 4.129758*^7, 489.661, 3.589, 
  282527., 3.35, 0.179, 5.6, "tests performed", 1.8445354*^7, 1.0865731*^7, 
  7.579623*^6, 124970., 263205., 21.87, 12.88, 8.99, 3121., 72.22, 
  8.4339067*^7, 104.914, 31.6, 8.153, 5.061, 25129.341, 0.2, 171.285, 12.13, 
  14.1, 41.1, "", 2.81, 77.69, 0.82}, {"TUR", "Asia", "Turkey", "2021-04-11", 
  3.849011*^6, 50678., 51708.714, 33939., 237., 239.429, 45637.344, 600.884, 
  613.105, 402.411, 2.81, 2.839, 1.23, "", "", "", "", "", "", "", "", 
  294274., 4.1591854*^7, 493.151, 3.489, 289394., 3.431, 0.179, 5.6, 
  "tests performed", 1.8494796*^7, 1.0907432*^7, 7.587364*^6, 49442., 
  258818., 21.93, 12.93, 9., 3069., 72.22, 8.4339067*^7, 104.914, 31.6, 
  8.153, 5.061, 25129.341, 0.2, 171.285, 12.13, 14.1, 41.1, "", 2.81, 77.69, 
  0.82}, {"TUR", "Asia", "Turkey", "2021-04-12", 3.903573*^6, 54562., 
  53424.571, 34182., 243., 246.571, 46284.28, 646.936, 633.45, 405.293, 
  2.881, 2.924, 1.21, "", "", "", "", "", "", "", "", 301068., 4.1892922*^7, 
  496.72, 3.57, 297332., 3.525, 0.18, 5.6, "tests performed", 1.8728978*^7, 
  1.1108847*^7, 7.620131*^6, 234182., 247915., 22.21, 13.17, 9.04, 2940., 
  72.22, 8.4339067*^7, 104.914, 31.6, 8.153, 5.061, 25129.341, 0.2, 171.285, 
  12.13, 14.1, 41.1, "", 2.81, 77.69, 0.82}, {"TUR", "Asia", "Turkey", 
  "2021-04-13", 3.96276*^6, 59187., 54796.429, 34455., 273., 255.429, 
  46986.055, 701.774, 649.716, 408.53, 3.237, 3.029, 1.2, "", "", "", "", "", 
  "", "", "", 306563., 4.2199485*^7, 500.355, 3.635, 302335., 3.585, 0.181, 
  5.5, "tests performed", 1.9062758*^7, 1.1388406*^7, 7.674352*^6, 333780., 
  242126., 22.6, 13.5, 9.1, 2871., 83.33, 8.4339067*^7, 104.914, 31.6, 8.153, 
  5.061, 25129.341, 0.2, 171.285, 12.13, 14.1, 41.1, "", 2.81, 77.69, 0.82}, 
 {"TUR", "Asia", "Turkey", "2021-04-14", 4.025557*^6, 62797., 55947.429, 
  34734., 279., 255.857, 47730.632, 744.578, 663.363, 411.838, 3.308, 3.034, 
  1.18, "", "", "", "", "", "", "", "", 310420., 4.2509905*^7, 504.036, 
  3.681, 303522., 3.599, 0.184, 5.4, "tests performed", 1.9272675*^7, 
  1.1556291*^7, 7.716384*^6, 209917., 223970., 22.85, 13.7, 9.15, 2656., 
  83.33, 8.4339067*^7, 104.914, 31.6, 8.153, 5.061, 25129.341, 0.2, 171.285, 
  12.13, 14.1, 41.1, "", 2.81, 77.69, 0.82}, {"TUR", "Asia", "Turkey", 
  "2021-04-15", 4.086957*^6, 61400., 56727.286, 35031., 297., 261.429, 
  48458.646, 728.014, 672.61, 415.359, 3.521, 3.1, 1.17, "", "", "", "", "", 
  "", "", "", 318217., 4.2828122*^7, 507.809, 3.773, 305483., 3.622, 0.186, 
  5.4, "tests performed", 1.9445269*^7, 1.1708135*^7, 7.737134*^6, 172594., 
  193641., 23.06, 13.88, 9.17, 2296., 83.33, 8.4339067*^7, 104.914, 31.6, 
  8.153, 5.061, 25129.341, 0.2, 171.285, 12.13, 14.1, 41.1, "", 2.81, 77.69, 
  0.82}, {"TUR", "Asia", "Turkey", "2021-04-16", 4.150039*^6, 63082., 
  57768.857, 35320., 289., 266.571, 49206.603, 747.957, 684.96, 418.786, 
  3.427, 3.161, 1.16, "", "", "", "", "", "", "", "", 320078., 4.31482*^7, 
  511.604, 3.795, 307622., 3.647, 0.188, 5.3, "tests performed", 
  1.9811774*^7, 1.2038403*^7, 7.773371*^6, 366505., 213056., 23.49, 14.27, 
  9.22, 2526., 83.33, 8.4339067*^7, 104.914, 31.6, 8.153, 5.061, 25129.341, 
  0.2, 171.285, 12.13, 14.1, 41.1, "", 2.81, 77.69, 0.82}, 
 {"TUR", "Asia", "Turkey", "2021-04-17", 4.212645*^6, 62606., 59187.429, 
  35608., 288., 272.286, 49948.916, 742.313, 701.78, 422.201, 3.415, 3.228, 
  1.14, "", "", "", "", "", "", "", "", 319316., 4.3467516*^7, 515.39, 3.786, 
  309991., 3.676, 0.191, 5.2, "tests performed", 1.9937359*^7, 1.2151728*^7, 
  7.785631*^6, 125585., 213144., 23.64, 14.41, 9.23, 2527., 83.33, 
  8.4339067*^7, 104.914, 31.6, 8.153, 5.061, 25129.341, 0.2, 171.285, 12.13, 
  14.1, 41.1, "", 2.81, 77.69, 0.82}, {"TUR", "Asia", "Turkey", "2021-04-18", 
  4.268447*^6, 55802., 59919.429, 35926., 318., 283.857, 50610.555, 661.639, 
  710.459, 425.971, 3.77, 3.366, 1.1, "", "", "", "", "", "", "", "", 
  301243., 4.3768759*^7, 518.962, 3.572, 310986., 3.687, 0.193, 5.2, 
  "tests performed", 1.9970215*^7, 1.218243*^7, 7.787785*^6, 32856., 210774., 
  23.68, 14.44, 9.23, 2499., 83.33, 8.4339067*^7, 104.914, 31.6, 8.153, 
  5.061, 25129.341, 0.2, 171.285, 12.13, 14.1, 41.1, "", 2.81, 77.69, 0.82}, 
 {"TUR", "Asia", "Turkey", "2021-04-19", 4.323596*^6, 55149., 60003.286, 
  36267., 341., 297.857, 51264.451, 653.896, 711.453, 430.014, 4.043, 3.532, 
  1.06, "", "", "", "", "", "", "", "", 318869., 4.4087628*^7, 522.743, 
  3.781, 313529., 3.717, 0.191, 5.2, "tests performed", 2.0075504*^7, 
  1.2260361*^7, 7.815143*^6, 105289., 192361., 23.8, 14.54, 9.27, 2281., 
  83.33, 8.4339067*^7, 104.914, 31.6, 8.153, 5.061, 25129.341, 0.2, 171.285, 
  12.13, 14.1, 41.1, "", 2.81, 77.69, 0.82}, {"TUR", "Asia", "Turkey", 
  "2021-04-20", 4.384624*^6, 61028., 60266.286, 36613., 346., 308.286, 
  51988.054, 723.603, 714.571, 434.117, 4.102, 3.655, 1.02, "", "", "", "", 
  "", "", "", "", 322128., 4.4409756*^7, 526.562, 3.819, 315753., 3.744, 
  0.191, 5.2, "tests performed", 2.0283227*^7, 1.242658*^7, 7.856647*^6, 
  207723., 174353., 24.05, 14.73, 9.32, 2067., 83.33, 8.4339067*^7, 104.914, 
  31.6, 8.153, 5.061, 25129.341, 0.2, 171.285, 12.13, 14.1, 41.1, "", 2.81, 
  77.69, 0.82}, {"TUR", "Asia", "Turkey", "2021-04-21", 4.446591*^6, 61967., 
  60147.714, 36975., 362., 320.143, 52722.791, 734.737, 713.166, 438.409, 
  4.292, 3.796, 0.98, "", "", "", "", "", "", "", "", 318839., 4.4728595*^7, 
  530.343, 3.78, 316956., 3.758, 0.19, 5.3, "tests performed", 2.0477685*^7, 
  1.2590582*^7, 7.887103*^6, 194458., 172144., 24.28, 14.93, 9.35, 2041., 
  83.33, 8.4339067*^7, 104.914, 31.6, 8.153, 5.061, 25129.341, 0.2, 171.285, 
  12.13, 14.1, 41.1, "", 2.81, 77.69, 0.82}, {"TUR", "Asia", "Turkey", 
  "2021-04-22", 4.501382*^6, 54791., 59203.571, 37329., 354., 328.286, 
  53372.442, 649.651, 701.971, 442.606, 4.197, 3.892, 0.93, "", "", "", "", 
  "", "", "", "", 312109., 4.5040704*^7, 534.043, 3.701, 316083., 3.748, 
  0.187, 5.3, "tests performed", 2.0728975*^7, 1.2796678*^7, 7.932297*^6, 
  251290., 183387., 24.58, 15.17, 9.41, 2174., 83.33, 8.4339067*^7, 104.914, 
  31.6, 8.153, 5.061, 25129.341, 0.2, 171.285, 12.13, 14.1, 41.1, "", 2.81, 
  77.69, 0.82}, {"TUR", "Asia", "Turkey", "2021-04-23", 4.55082*^6, 49438., 
  57254.429, 37672., 343., 336., 53958.624, 586.181, 678.86, 446.673, 4.067, 
  3.984, 0.88, "", "", "", "", "", "", "", "", 302091., 4.5342795*^7, 
  537.625, 3.582, 313514., 3.717, 0.183, 5.5, "tests performed", 
  2.0887427*^7, 1.2940482*^7, 7.946945*^6, 158452., 153665., 24.77, 15.34, 
  9.42, 1822., 83.33, 8.4339067*^7, 104.914, 31.6, 8.153, 5.061, 25129.341, 
  0.2, 171.285, 12.13, 14.1, 41.1, "", 2.81, 77.69, 0.82}, 
 {"TUR", "Asia", "Turkey", "2021-04-24", 4.591416*^6, 40596., 54110.143, 
  38011., 339., 343.286, 54439.967, 481.343, 641.579, 450.693, 4.019, 4.07, 
  0.84, "", "", "", "", "", "", "", "", 281183., 4.5623978*^7, 540.959, 
  3.334, 308066., 3.653, 0.176, 5.7, "tests performed", 2.1068403*^7, 
  1.3114373*^7, 7.95403*^6, 180976., 161578., 24.98, 15.55, 9.43, 1916., 
  83.33, 8.4339067*^7, 104.914, 31.6, 8.153, 5.061, 25129.341, 0.2, 171.285, 
  12.13, 14.1, 41.1, "", 2.81, 77.69, 0.82}, {"TUR", "Asia", "Turkey", 
  "2021-04-25", 4.629969*^6, 38553., 51646., 38358., 347., 347.429, 
  54897.086, 457.119, 612.362, 454.807, 4.114, 4.119, 0.82, "", "", "", "", 
  "", "", "", "", 260280., 4.5884258*^7, 544.045, 3.086, 302214., 3.583, 
  0.171, 5.9, "tests performed", 2.1130963*^7, 1.3171984*^7, 7.958979*^6, 
  62560., 165821., 25.05, 15.62, 9.44, 1966., 83.33, 8.4339067*^7, 104.914, 
  31.6, 8.153, 5.061, 25129.341, 0.2, 171.285, 12.13, 14.1, 41.1, "", 2.81, 
  77.69, 0.82}, {"TUR", "Asia", "Turkey", "2021-04-26", 4.667281*^6, 37312., 
  49097.857, 38711., 353., 349.143, 55339.491, 442.405, 582.148, 458.993, 
  4.185, 4.14, 0.8, "", "", "", "", "", "", "", "", 268893., 4.6153151*^7, 
  547.233, 3.188, 295075., 3.499, 0.166, 6., "tests performed", 2.1394785*^7, 
  1.3287707*^7, 8.107078*^6, 263822., 188469., 25.37, 15.76, 9.61, 2235., 
  87.04, 8.4339067*^7, 104.914, 31.6, 8.153, 5.061, 25129.341, 0.2, 171.285, 
  12.13, 14.1, 41.1, "", 2.81, 77.69, 0.82}, {"TUR", "Asia", "Turkey", 
  "2021-04-27", 4.710582*^6, 43301., 46565.429, 39057., 346., 349.143, 
  55852.906, 513.416, 552.122, 463.095, 4.102, 4.14, 0.78, "", "", "", "", 
  "", "", "", "", 282192., 4.6435343*^7, 550.579, 3.346, 289370., 3.431, 
  0.161, 6.2, "tests performed", 2.1678461*^7, 1.3383037*^7, 8.295424*^6, 
  283676., 199319., 25.7, 15.87, 9.84, 2363., 87.04, 8.4339067*^7, 104.914, 
  31.6, 8.153, 5.061, 25129.341, 0.2, 171.285, 12.13, 14.1, 41.1, "", 2.81, 
  77.69, 0.82}, {"TUR", "Asia", "Turkey", "2021-04-28", 4.751026*^6, 40444., 
  43490.714, 39398., 341., 346.143, 56332.447, 479.541, 515.665, 467.138, 
  4.043, 4.104, 0.76, "", "", "", "", "", "", "", "", 283261., 4.6718604*^7, 
  553.938, 3.359, 284287., 3.371, 0.153, 6.5, "tests performed", 
  2.2132803*^7, 1.351281*^7, 8.619993*^6, 454342., 236445., 26.24, 16.02, 
  10.22, 2804., 87.04, 8.4339067*^7, 104.914, 31.6, 8.153, 5.061, 25129.341, 
  0.2, 171.285, 12.13, 14.1, 41.1, "", 2.81, 77.69, 0.82}, 
 {"TUR", "Asia", "Turkey", "2021-04-29", 4.7887*^6, 37674., 41045.429, 
  39737., 339., 344., 56779.144, 446.697, 486.672, 471.158, 4.019, 4.079, 
  0.75, "", "", "", "", "", "", "", "", 278108., 4.6996712*^7, 557.235, 
  3.297, 279430., 3.313, 0.147, 6.8, "tests performed", 2.2568172*^7, 
  1.3646398*^7, 8.921774*^6, 435369., 262742., 26.76, 16.18, 10.58, 3115., 
  87.04, 8.4339067*^7, 104.914, 31.6, 8.153, 5.061, 25129.341, 0.2, 171.285, 
  12.13, 14.1, 41.1, "", 2.81, 77.69, 0.82}, {"TUR", "Asia", "Turkey", 
  "2021-04-30", 4.820591*^6, 31891., 38538.714, 40131., 394., 351.286, 
  57157.272, 378.128, 456.95, 475.829, 4.672, 4.165, 0.72, "", "", "", "", 
  "", "", "", "", 265287., 4.7261999*^7, 560.381, 3.145, 274172., 3.251, 
  0.141, 7.1, "tests performed", 2.2816891*^7, 1.3712254*^7, 9.104637*^6, 
  248719., 275638., 27.05, 16.26, 10.8, 3268., 87.04, 8.4339067*^7, 104.914, 
  31.6, 8.153, 5.061, 25129.341, 0.2, 171.285, 12.13, 14.1, 41.1, "", 2.81, 
  77.69, 0.82}, {"TUR", "Asia", "Turkey", "2021-05-01", 4.849408*^6, 28817., 
  36856., 40504., 373., 356.143, 57498.952, 341.68, 436.998, 480.252, 4.423, 
  4.223, 0.71, "", "", "", "", "", "", "", "", 242194., 4.7504193*^7, 
  563.253, 2.872, 268602., 3.185, 0.137, 7.3, "tests performed", 
  2.2899046*^7, 1.3752107*^7, 9.146939*^6, 82155., 261520., 27.15, 16.31, 
  10.85, 3101., 87.04, 8.4339067*^7, 104.914, 31.6, 8.153, 5.061, 25129.341, 
  0.2, 171.285, 12.13, 14.1, 41.1, "", 2.81, 77.69, 0.82}, 
 {"TUR", "Asia", "Turkey", "2021-05-02", 4.875388*^6, 25980., 35059.857, 
  40844., 340., 355.143, 57806.995, 308.042, 415.701, 484.283, 4.031, 4.211, 
  0.7, "", "", "", "", "", "", "", "", 240145., 4.7744338*^7, 566.1, 2.847, 
  265726., 3.151, 0.132, 7.6, "tests performed", 2.3006734*^7, 1.3800405*^7, 
  9.206329*^6, 107688., 267967., 27.28, 16.36, 10.92, 3177., 87.04, 
  8.4339067*^7, 104.914, 31.6, 8.153, 5.061, 25129.341, 0.2, 171.285, 12.13, 
  14.1, 41.1, "", 2.81, 77.69, 0.82}, {"TUR", "Asia", "Turkey", "2021-05-03", 
  4.900121*^6, 24733., 33262.857, 41191., 347., 354.286, 58100.251, 293.257, 
  394.394, 488.398, 4.114, 4.201, 0.69, "", "", "", "", "", "", "", "", 
  243648., 4.7987986*^7, 568.989, 2.889, 262119., 3.108, 0.127, 7.9, 
  "tests performed", 2.3294477*^7, 1.3933868*^7, 9.360609*^6, 287743., 
  271385., 27.62, 16.52, 11.1, 3218., 87.04, 8.4339067*^7, 104.914, 31.6, 
  8.153, 5.061, 25129.341, 0.2, 171.285, 12.13, 14.1, 41.1, "", 2.81, 77.69, 
  0.82}, {"TUR", "Asia", "Turkey", "2021-05-04", 4.929118*^6, 28997., 
  31219.429, 41527., 336., 352.857, 58444.066, 343.815, 370.166, 492.382, 
  3.984, 4.184, 0.67, "", "", "", "", "", "", "", "", 241747., 4.8229733*^7, 
  571.855, 2.866, 256341., 3.039, 0.122, 8.2, "tests performed", 
  2.3729113*^7, 1.4132161*^7, 9.596952*^6, 434636., 292950., 28.14, 16.76, 
  11.38, 3473., 87.04, 8.4339067*^7, 104.914, 31.6, 8.153, 5.061, 25129.341, 
  0.2, 171.285, 12.13, 14.1, 41.1, "", 2.81, 77.69, 0.82}, 
 {"TUR", "Asia", "Turkey", "2021-05-05", 4.955594*^6, 26476., 29224., 41883., 
  356., 355., 58757.989, 313.923, 346.506, 496.603, 4.221, 4.209, 0.65, "", 
  "", "", "", "", "", "", "", 229491., 4.8459224*^7, 574.576, 2.721, 248660., 
  2.948, 0.118, 8.5, "tests performed", 2.4103883*^7, 1.4264014*^7, 
  9.839869*^6, 374770., 281583., 28.58, 16.91, 11.67, 3339., 87.04, 
  8.4339067*^7, 104.914, 31.6, 8.153, 5.061, 25129.341, 0.2, 171.285, 12.13, 
  14.1, 41.1, "", 2.81, 77.69, 0.82}, {"TUR", "Asia", "Turkey", "2021-05-06", 
  4.977982*^6, 22388., 27040.286, 42187., 304., 350., 59023.442, 265.452, 
  320.614, 500.207, 3.604, 4.15, 0.63, "", "", "", "", "", "", "", "", 
  253382., 4.8712606*^7, 577.581, 3.004, 245128., 2.906, 0.11, 9.1, 
  "tests performed", 2.4467719*^7, 1.4391595*^7, 1.0076124*^7, 363836., 
  271364., 29.01, 17.06, 11.95, 3218., 87.04, 8.4339067*^7, 104.914, 31.6, 
  8.153, 5.061, 25129.341, 0.2, 171.285, 12.13, 14.1, 41.1, "", 2.81, 77.69, 
  0.82}, {"TUR", "Asia", "Turkey", "2021-05-07", 4.998089*^6, 20107., 
  25356.857, 42465., 278., 333.429, 59261.848, 238.407, 300.654, 503.503, 
  3.296, 3.953, 0.62, "", "", "", "", "", "", "", "", 251194., 4.89638*^7, 
  580.559, 2.978, 243114., 2.883, 0.104, 9.6, "tests performed", 
  2.4691044*^7, 1.4476881*^7, 1.0214163*^7, 223325., 267736., 29.28, 17.17, 
  12.11, 3175., 87.04, 8.4339067*^7, 104.914, 31.6, 8.153, 5.061, 25129.341, 
  0.2, 171.285, 12.13, 14.1, 41.1, "", 2.81, 77.69, 0.82}, 
 {"TUR", "Asia", "Turkey", "2021-05-08", 5.016141*^6, 18052., 23819., 42746., 
  281., 320.286, 59475.889, 214.041, 282.42, 506.835, 3.332, 3.798, 0.6, "", 
  "", "", "", "", "", "", "", 228873., 4.9192673*^7, 583.273, 2.714, 241211., 
  2.86, 0.099, 10.1, "tests performed", 2.4853353*^7, 1.4545524*^7, 
  1.0307829*^7, 162309., 279187., 29.47, 17.25, 12.22, 3310., 87.04, 
  8.4339067*^7, 104.914, 31.6, 8.153, 5.061, 25129.341, 0.2, 171.285, 12.13, 
  14.1, 41.1, "", 2.81, 77.69, 0.82}, {"TUR", "Asia", "Turkey", "2021-05-09", 
  5.031332*^6, 15191., 22277.714, 43029., 283., 312.143, 59656.007, 180.118, 
  264.145, 510.191, 3.356, 3.701, 0.58, "", "", "", "", "", "", "", "", 
  197468., 4.9390141*^7, 585.614, 2.341, 235115., 2.788, 0.095, 10.6, 
  "tests performed", 2.4918773*^7, 1.458598*^7, 1.0332793*^7, 65420., 
  273148., 29.55, 17.29, 12.25, 3239., 87.04, 8.4339067*^7, 104.914, 31.6, 
  8.153, 5.061, 25129.341, 0.2, 171.285, 12.13, 14.1, 41.1, "", 2.81, 77.69, 
  0.82}, {"TUR", "Asia", "Turkey", "2021-05-10", 5.044936*^6, 13604., 
  20687.857, 43311., 282., 302.857, 59817.309, 161.301, 245.294, 513.534, 
  3.344, 3.591, 0.56, "", "", "", "", "", "", "", "", 213863., 4.9604004*^7, 
  588.15, 2.536, 230860., 2.737, 0.09, 11.2, "tests performed", 2.5018078*^7, 
  1.4618167*^7, 1.0399911*^7, 99305., 246229., 29.66, 17.33, 12.33, 2920., 
  87.04, 8.4339067*^7, 104.914, 31.6, 8.153, 5.061, 25129.341, 0.2, 171.285, 
  12.13, 14.1, 41.1, "", 2.81, 77.69, 0.82}, {"TUR", "Asia", "Turkey", 
  "2021-05-11", 5.059433*^6, 14497., 18616.429, 43589., 278., 294.571, 
  59989.198, 171.889, 220.733, 516.83, 3.296, 3.493, 0.54, "", "", "", "", 
  "", "", "", "", 226452., 4.9830456*^7, 590.835, 2.685, 228675., 2.711, 
  0.081, 12.3, "tests performed", 2.5178674*^7, 1.4660551*^7, 1.0518123*^7, 
  160596., 207080., 29.85, 17.38, 12.47, 2455., 87.04, 8.4339067*^7, 104.914, 
  31.6, 8.153, 5.061, 25129.341, 0.2, 171.285, 12.13, 14.1, 41.1, "", 2.81, 
  77.69, 0.82}, {"TUR", "Asia", "Turkey", "2021-05-12", 5.072462*^6, 13029., 
  16695.429, 43821., 232., 276.857, 60143.682, 154.484, 197.956, 519.581, 
  2.751, 3.283, 0.53, "", "", "", "", "", "", "", "", 228192., 5.0058648*^7, 
  593.54, 2.706, 228489., 2.709, 0.073, 13.7, "tests performed", 
  2.5348875*^7, 1.4711273*^7, 1.0637602*^7, 170201., 177856., 30.06, 17.44, 
  12.61, 2109., 87.04, 8.4339067*^7, 104.914, 31.6, 8.153, 5.061, 25129.341, 
  0.2, 171.285, 12.13, 14.1, 41.1, "", 2.81, 77.69, 0.82}, 
 {"TUR", "Asia", "Turkey", "2021-05-13", 5.083996*^6, 11534., 15144.857, 
  44059., 238., 267.429, 60280.439, 136.758, 179.571, 522.403, 2.822, 3.171, 
  0.54, "", "", "", "", "", "", "", "", 201295., 5.0259943*^7, 595.927, 
  2.387, 221048., 2.621, 0.069, 14.6, "tests performed", 2.5402277*^7, 
  1.4732527*^7, 1.066975*^7, 53402., 133508., 30.12, 17.47, 12.65, 1583., 
  87.04, 8.4339067*^7, 104.914, 31.6, 8.153, 5.061, 25129.341, 0.2, 171.285, 
  12.13, 14.1, 41.1, "", 2.81, 77.69, 0.82}, {"TUR", "Asia", "Turkey", 
  "2021-05-14", 5.09539*^6, 11394., 13900.143, 44301., 242., 262.286, 
  60415.537, 135.098, 164.813, 525.273, 2.869, 3.11, 0.57, "", "", "", "", 
  "", "", "", "", 203073., 5.0463016*^7, 598.335, 2.408, 214174., 2.539, 
  0.065, 15.4, "tests performed", 2.5561998*^7, 1.4814316*^7, 1.0747682*^7, 
  159721., 124422., 30.31, 17.57, 12.74, 1475., 87.04, 8.4339067*^7, 104.914, 
  31.6, 8.153, 5.061, 25129.341, 0.2, 171.285, 12.13, 14.1, 41.1, "", 2.81, 
  77.69, 0.82}, {"TUR", "Asia", "Turkey", "2021-05-15", 5.106862*^6, 11472., 
  12960.143, 44537., 236., 255.857, 60551.559, 136.022, 153.667, 528.071, 
  2.798, 3.034, 0.6, "", "", "", "", "", "", "", "", 204637., 5.0667653*^7, 
  600.761, 2.426, 210711., 2.498, 0.062, 16.3, "tests performed", 
  2.5687427*^7, 1.4895052*^7, 1.0792375*^7, 125429., 119153., 30.46, 17.66, 
  12.8, 1413., 87.04, 8.4339067*^7, 104.914, 31.6, 8.153, 5.061, 25129.341, 
  0.2, 171.285, 12.13, 14.1, 41.1, "", 2.81, 77.69, 0.82}, 
 {"TUR", "Asia", "Turkey", "2021-05-16", 5.117374*^6, 10512., 12291.714, 
  44760., 223., 247.286, 60676.199, 124.64, 145.742, 530.715, 2.644, 2.932, 
  0.62, "", "", "", "", "", "", "", "", 202243., 5.0869896*^7, 603.159, 
  2.398, 211394., 2.506, 0.058, 17.2, "tests performed", 2.5772743*^7, 
  1.494774*^7, 1.0825003*^7, 85316., 121996., 30.56, 17.72, 12.84, 1446., 
  87.04, 8.4339067*^7, 104.914, 31.6, 8.153, 5.061, 25129.341, 0.2, 171.285, 
  12.13, 14.1, 41.1, "", 2.81, 77.69, 0.82}, {"TUR", "Asia", "Turkey", 
  "2021-05-17", 5.127548*^6, 10174., 11801.714, 44983., 223., 238.857, 
  60796.831, 120.632, 139.932, 533.359, 2.644, 2.832, 0.64, "", "", "", "", 
  "", "", "", "", 206836., 5.1076732*^7, 605.612, 2.452, 210390., 2.495, 
  0.056, 17.8, "tests performed", 2.5950934*^7, 1.4986982*^7, 1.0963952*^7, 
  178191., 133265., 30.77, 17.77, 13., 1580., 76.85, 8.4339067*^7, 104.914, 
  31.6, 8.153, 5.061, 25129.341, 0.2, 171.285, 12.13, 14.1, 41.1, "", 2.81, 
  77.69, 0.82}, {"TUR", "Asia", "Turkey", "2021-05-18", 5.139485*^6, 11937., 
  11436., 45186., 203., 228.143, 60938.367, 141.536, 135.596, 535.766, 2.407, 
  2.705, 0.65, "", "", "", "", "", "", "", "", 217276., 5.1294008*^7, 
  608.188, 2.576, 209079., 2.479, 0.055, 18.3, "tests performed", 
  2.6537163*^7, 1.5202819*^7, 1.1334344*^7, 586229., 194070., 31.46, 18.03, 
  13.44, 2301., 76.85, 8.4339067*^7, 104.914, 31.6, 8.153, 5.061, 25129.341, 
  0.2, 171.285, 12.13, 14.1, 41.1, "", 2.81, 77.69, 0.82}, 
 {"TUR", "Asia", "Turkey", "2021-05-19", 5.151038*^6, 11553., 11225.143, 
  45419., 233., 228.286, 61075.35, 136.983, 133.095, 538.529, 2.763, 2.707, 
  0.65, "", "", "", "", "", "", "", "", 218683., 5.1512691*^7, 610.781, 
  2.593, 207720., 2.463, 0.054, 18.5, "tests performed", 2.682146*^7, 
  1.5366071*^7, 1.1455389*^7, 284297., 210369., 31.8, 18.22, 13.58, 2494., 
  76.85, 8.4339067*^7, 104.914, 31.6, 8.153, 5.061, 25129.341, 0.2, 171.285, 
  12.13, 14.1, 41.1, "", 2.81, 77.69, 0.82}, {"TUR", "Asia", "Turkey", 
  "2021-05-20", 5.160423*^6, 9385., 10918.143, 45626., 207., 223.857, 
  61186.627, 111.277, 129.455, 540.983, 2.454, 2.654, 0.65, "", "", "", "", 
  "", "", "", "", 219192., 5.1731883*^7, 613.38, 2.599, 210277., 2.493, 
  0.052, 19.3, "tests performed", 2.7083374*^7, 1.5511277*^7, 1.1572097*^7, 
  261914., 240157., 32.11, 18.39, 13.72, 2848., 76.85, 8.4339067*^7, 104.914, 
  31.6, 8.153, 5.061, 25129.341, 0.2, 171.285, 12.13, 14.1, 41.1, "", 2.81, 
  77.69, 0.82}, {"TUR", "Asia", "Turkey", "2021-05-21", 5.169951*^6, 9528., 
  10651.571, 45840., 214., 219.857, 61299.599, 112.973, 126.295, 543.52, 
  2.537, 2.607, 0.67, "", "", "", "", "", "", "", "", 218846., 5.1950729*^7, 
  615.975, 2.595, 212530., 2.52, 0.05, 20., "tests performed", 2.77454*^7, 
  1.5871547*^7, 1.1873853*^7, 662026., 311915., 32.9, 18.82, 14.08, 3698., 
  76.85, 8.4339067*^7, 104.914, 31.6, 8.153, 5.061, 25129.341, 0.2, 171.285, 
  12.13, 14.1, 41.1, "", 2.81, 77.69, 0.82}, {"TUR", "Asia", "Turkey", 
  "2021-05-22", 5.178648*^6, 8697., 10255.143, 46071., 231., 219.143, 
  61402.719, 103.119, 121.594, 546.259, 2.739, 2.598, 0.67, "", "", "", "", 
  "", "", "", "", 216658., 5.2167387*^7, 618.544, 2.569, 214248., 2.54, 
  0.048, 20.9, "tests performed", 2.7818947*^7, 1.5919759*^7, 1.1899188*^7, 
  73547., 304503., 32.98, 18.88, 14.11, 3610., 76.85, 8.4339067*^7, 104.914, 
  31.6, 8.153, 5.061, 25129.341, 0.2, 171.285, 12.13, 14.1, 41.1, "", 2.81, 
  77.69, 0.82}, {"TUR", "Asia", "Turkey", "2021-05-23", 5.186487*^6, 7839., 
  9873.286, 46268., 197., 215.429, 61495.665, 92.946, 117.067, 548.595, 
  2.336, 2.554, 0.69, "", "", "", "", "", "", "", "", 210291., 5.2377678*^7, 
  621.037, 2.493, 215397., 2.554, 0.046, 21.8, "tests performed", 
  2.8048727*^7, 1.6045835*^7, 1.2002892*^7, 229780., 325141., 33.26, 19.03, 
  14.23, 3855., 76.85, 8.4339067*^7, 104.914, 31.6, 8.153, 5.061, 25129.341, 
  0.2, 171.285, 12.13, 14.1, 41.1, "", 2.81, 77.69, 0.82}, 
 {"TUR", "Asia", "Turkey", "2021-05-24", 5.19401*^6, 7523., 9494.571, 46446., 
  178., 209., 61584.864, 89.199, 112.576, 550.706, 2.111, 2.478, 0.7, "", "", 
  "", "", "", "", "", "", 216655., 5.2594333*^7, 623.606, 2.569, 216800., 
  2.571, 0.044, 22.8, "tests performed", 2.8161235*^7, 1.6115588*^7, 
  1.2045647*^7, 112508., 315757., 33.39, 19.11, 14.28, 3744., 76.85, 
  8.4339067*^7, 104.914, 31.6, 8.153, 5.061, 25129.341, 0.2, 171.285, 12.13, 
  14.1, 41.1, "", 2.81, 77.69, 0.82}, {"TUR", "Asia", "Turkey", "2021-05-25", 
  5.203385*^6, 9375., 9128.571, 46621., 175., 205., 61696.023, 111.158, 
  108.237, 552.781, 2.075, 2.431, 0.72, "", "", "", "", "", "", "", "", 
  223104., 5.2817437*^7, 626.251, 2.645, 217633., 2.58, 0.042, 23.8, 
  "tests performed", 2.8397847*^7, 1.6255095*^7, 1.2142752*^7, 236612., 
  265812., 33.67, 19.27, 14.4, 3152., 74.07, 8.4339067*^7, 104.914, 31.6, 
  8.153, 5.061, 25129.341, 0.2, 171.285, 12.13, 14.1, 41.1, "", 2.81, 77.69, 
  0.82}, {"TUR", "Asia", "Turkey", "2021-05-26", 5.212123*^6, 8738., 
  8726.429, 46787., 166., 195.429, 61799.628, 103.606, 103.468, 554.749, 
  1.968, 2.317, 0.73, "", "", "", "", "", "", "", "", 221214., 5.3038651*^7, 
  628.874, 2.623, 217994., 2.585, 0.04, 25., "tests performed", 2.8511333*^7, 
  1.6320454*^7, 1.2190879*^7, 113486., 241410., 33.81, 19.35, 14.45, 2862., 
  74.07, 8.4339067*^7, 104.914, 31.6, 8.153, 5.061, 25129.341, 0.2, 171.285, 
  12.13, 14.1, 41.1, "", 2.81, 77.69, 0.82}, {"TUR", "Asia", "Turkey", 
  "2021-05-27", 5.220549*^6, 8426., 8589.429, 46970., 183., 192., 61899.535, 
  99.906, 101.844, 556.919, 2.17, 2.277, 0.74, "", "", "", "", "", "", "", 
  "", 219465., 5.3258116*^7, 631.476, 2.602, 218033., 2.585, 0.039, 25.4, 
  "tests performed", 2.8605453*^7, 1.63771*^7, 1.2228353*^7, 94120., 217440., 
  33.92, 19.42, 14.5, 2578., 74.07, 8.4339067*^7, 104.914, 31.6, 8.153, 
  5.061, 25129.341, 0.2, 171.285, 12.13, 14.1, 41.1, "", 2.81, 77.69, 0.82}, 
 {"TUR", "Asia", "Turkey", "2021-05-28", 5.228322*^6, 7773., 8338.714, 
  47134., 164., 184.857, 61991.698, 92.164, 98.871, 558.863, 1.945, 2.192, 
  0.75, "", "", "", "", "", "", "", "", 220162., 5.3478278*^7, 634.087, 2.61, 
  218221., 2.587, 0.038, 26.2, "tests performed", 2.8730177*^7, 1.6452864*^7, 
  1.2277313*^7, 124724., 140682., 34.07, 19.51, 14.56, 1668., 74.07, 
  8.4339067*^7, 104.914, 31.6, 8.153, 5.061, 25129.341, 0.2, 171.285, 12.13, 
  14.1, 41.1, "", 2.81, 77.69, 0.82}, {"TUR", "Asia", "Turkey", "2021-05-29", 
  5.235978*^6, 7656., 8190., 47271., 137., 171.429, 62082.475, 90.776, 
  97.108, 560.488, 1.624, 2.033, 0.76, "", "", "", "", "", "", "", "", 
  222613., 5.3700891*^7, 636.726, 2.64, 219072., 2.598, 0.037, 26.7, 
  "tests performed", 2.8802681*^7, 1.6498868*^7, 1.2303813*^7, 72504., 
  140533., 34.15, 19.56, 14.59, 1666., 74.07, 8.4339067*^7, 104.914, 31.6, 
  8.153, 5.061, 25129.341, 0.2, 171.285, 12.13, 14.1, 41.1, "", 2.81, 77.69, 
  0.82}, {"TUR", "Asia", "Turkey", "2021-05-30", 5.242911*^6, 6933., 
  8060.571, 47405., 134., 162.429, 62164.679, 82.204, 95.573, 562.076, 1.589, 
  1.926, 0.76, "", "", "", "", "", "", "", "", 218957., 5.3919848*^7, 
  639.322, 2.596, 220310., 2.612, 0.037, 27.3, "tests performed", 
  2.8960961*^7, 1.6551775*^7, 1.2409186*^7, 158280., 130319., 34.34, 19.63, 
  14.71, 1545., 74.07, 8.4339067*^7, 104.914, 31.6, 8.153, 5.061, 25129.341, 
  0.2, 171.285, 12.13, 14.1, 41.1, "", 2.81, 77.69, 0.82}, 
 {"TUR", "Asia", "Turkey", "2021-05-31", 5.249404*^6, 6493., 7913.429, 
  47527., 122., 154.429, 62241.666, 76.987, 93.829, 563.523, 1.447, 1.831, 
  0.76, "", "", "", "", "", "", "", "", 219461., 5.4139309*^7, 641.924, 
  2.602, 220711., 2.617, 0.036, 27.9, "tests performed", 2.9171543*^7, 
  1.6628831*^7, 1.2542712*^7, 210582., 144330., 34.59, 19.72, 14.87, 1711., 
  "", 8.4339067*^7, 104.914, 31.6, 8.153, 5.061, 25129.341, 0.2, 171.285, 
  12.13, 14.1, 41.1, "", 2.81, 77.69, 0.82}, {"TUR", "Asia", "Turkey", 
  "2021-06-01", 5.256516*^6, 7112., 7590.143, 47656., 129., 147.857, 
  62325.992, 84.326, 89.996, 565.052, 1.53, 1.753, 0.75, "", "", "", "", "", 
  "", "", "", 223482., 5.4362791*^7, 644.574, 2.65, 220765., 2.618, 0.034, 
  29.1, "tests performed", 2.9375685*^7, 1.674018*^7, 1.2635505*^7, 204142., 
  139691., 34.83, 19.85, 14.98, 1656., "", 8.4339067*^7, 104.914, 31.6, 
  8.153, 5.061, 25129.341, 0.2, 171.285, 12.13, 14.1, 41.1, "", 2.81, 77.69, 
  0.82}, {"TUR", "Asia", "Turkey", "2021-06-02", 5.263697*^6, 7181., 
  7367.714, 47768., 112., 140.143, 62411.136, 85.144, 87.358, 566.38, 1.328, 
  1.662, 0.76, "", "", "", "", "", "", "", "", 224150., 5.4586941*^7, 
  647.232, 2.658, 221184., 2.623, 0.033, 30., "tests performed", 
  2.9657059*^7, 1.6924374*^7, 1.2732685*^7, 281374., 163675., 35.16, 20.07, 
  15.1, 1941., "", 8.4339067*^7, 104.914, 31.6, 8.153, 5.061, 25129.341, 0.2, 
  171.285, 12.13, 14.1, 41.1, "", 2.81, 77.69, 0.82}, 
 {"TUR", "Asia", "Turkey", "2021-06-03", 5.270299*^6, 6602., 7107.143, 
  47882., 114., 130.286, 62489.415, 78.279, 84.269, 567.732, 1.352, 1.545, 
  0.76, "", "", "", "", "", "", "", "", 222847., 5.4809788*^7, 649.874, 
  2.642, 221667., 2.628, 0.032, 31.2, "tests performed", 3.0129259*^7, 
  1.7234801*^7, 1.2894458*^7, 472200., 217687., 35.72, 20.44, 15.29, 2581., 
  "", 8.4339067*^7, 104.914, 31.6, 8.153, 5.061, 25129.341, 0.2, 171.285, 
  12.13, 14.1, 41.1, "", 2.81, 77.69, 0.82}, {"TUR", "Asia", "Turkey", 
  "2021-06-04", 5.276468*^6, 6169., 6878., 47976., 94., 120.286, 62562.561, 
  73.145, 81.552, 568.847, 1.115, 1.426, 0.77, "", "", "", "", "", "", "", 
  "", 224681., 5.5034469*^7, 652.538, 2.664, 222313., 2.636, 0.031, 32.3, 
  "tests performed", 3.031851*^7, 1.734689*^7, 1.297162*^7, 189251., 226905., 
  35.95, 20.57, 15.38, 2690., "", 8.4339067*^7, 104.914, 31.6, 8.153, 5.061, 
  25129.341, 0.2, 171.285, 12.13, 14.1, 41.1, "", 2.81, 77.69, 0.82}, 
 {"TUR", "Asia", "Turkey", "2021-06-05", 5.282594*^6, 6126., 6659.429, 
  48068., 92., 113.857, 62635.196, 72.635, 78.96, 569.938, 1.091, 1.35, 0.77, 
  "", "", "", "", "", "", "", "", 216156., 5.5250625*^7, 655.101, 2.563, 
  221391., 2.625, 0.03, 33.2, "tests performed", 3.0576062*^7, 1.7515705*^7, 
  1.3060357*^7, 257552., 253340., 36.25, 20.77, 15.49, 3004., "", 
  8.4339067*^7, 104.914, 31.6, 8.153, 5.061, 25129.341, 0.2, 171.285, 12.13, 
  14.1, 41.1, "", 2.81, 77.69, 0.82}, {"TUR", "Asia", "Turkey", "2021-06-06", 
  5.28798*^6, 5386., 6438.429, 48164., 96., 108.429, 62699.057, 63.861, 
  76.34, 571.076, 1.138, 1.286, 0.78, "", "", "", "", "", "", "", "", 
  204827., 5.5455452*^7, 657.53, 2.429, 219372., 2.601, 0.029, 34.1, 
  "tests performed", 3.085732*^7, 1.7699837*^7, 1.3157483*^7, 281258., 
  270908., 36.59, 20.99, 15.6, 3212., "", 8.4339067*^7, 104.914, 31.6, 8.153, 
  5.061, 25129.341, 0.2, 171.285, 12.13, 14.1, 41.1, "", 2.81, 77.69, 0.82}, 
 {"TUR", "Asia", "Turkey", "2021-06-07", 5.293627*^6, 5647., 6317.571, 
  48255., 91., 104., 62766.013, 66.956, 74.907, 572.155, 1.079, 1.233, "", 
  "", "", "", "", "", "", "", "", 218164., 5.5673616*^7, 660.117, 2.587, 
  219187., 2.599, 0.029, 34.7, "tests performed", 3.1246323*^7, 1.7987842*^7, 
  1.3258481*^7, 389003., 296397., 37.05, 21.33, 15.72, 3514., "", 
  8.4339067*^7, 104.914, 31.6, 8.153, 5.061, 25129.341, 0.2, 171.285, 12.13, 
  14.1, 41.1, "", 2.81, 77.69, 0.82}, {"TKM", "Asia", "Turkmenistan", 
  "2021-04-04", "", "", "", "", "", "", "", "", "", "", "", "", "", "", "", 
  "", "", "", "", "", "", "", "", "", "", "", "", "", "", "", 41993., 32240., 
  9753., "", "", 0.7, 0.53, 0.16, "", 62.04, 6.031187*^6, 12.253, 26.9, 
  4.277, 2.541, 16389.023, "", 536.783, 7.11, "", "", 100., 7.4, 68.19, 
  0.715}, {"TCA", "North America", "Turks and Caicos Islands", "2021-01-10", 
  "", "", "", "", "", "", "", "", "", "", "", "", "", "", "", "", "", "", "", 
  "", "", "", "", "", "", "", "", "", "", "", 0., 0., "", "", "", 0., 0., "", 
  "", "", 38718., 37.312, "", "", "", "", "", "", "", "", "", "", "", 80.22, 
  ""}, {"TCA", "North America", "Turks and Caicos Islands", "2021-01-11", "", 
  "", "", "", "", "", "", "", "", "", "", "", "", "", "", "", "", "", "", "", 
  "", "", "", "", "", "", "", "", "", "", "", "", "", "", 312., "", "", "", 
  8058., "", 38718., 37.312, "", "", "", "", "", "", "", "", "", "", "", 
  80.22, ""}, {"TCA", "North America", "Turks and Caicos Islands", 
  "2021-01-12", "", "", "", "", "", "", "", "", "", "", "", "", "", "", "", 
  "", "", "", "", "", "", "", "", "", "", "", "", "", "", "", "", "", "", "", 
  312., "", "", "", 8058., "", 38718., 37.312, "", "", "", "", "", "", "", 
  "", "", "", "", 80.22, ""}, {"TCA", "North America", 
  "Turks and Caicos Islands", "2021-01-13", "", "", "", "", "", "", "", "", 
  "", "", "", "", "", "", "", "", "", "", "", "", "", "", "", "", "", "", "", 
  "", "", "", "", "", "", "", 312., "", "", "", 8058., "", 38718., 37.312, 
  "", "", "", "", "", "", "", "", "", "", "", 80.22, ""}, 
 {"TCA", "North America", "Turks and Caicos Islands", "2021-01-14", "", "", 
  "", "", "", "", "", "", "", "", "", "", "", "", "", "", "", "", "", "", "", 
  "", "", "", "", "", "", "", "", "", "", "", "", "", 312., "", "", "", 
  8058., "", 38718., 37.312, "", "", "", "", "", "", "", "", "", "", "", 
  80.22, ""}, {"TCA", "North America", "Turks and Caicos Islands", 
  "2021-01-15", "", "", "", "", "", "", "", "", "", "", "", "", "", "", "", 
  "", "", "", "", "", "", "", "", "", "", "", "", "", "", "", "", "", "", "", 
  312., "", "", "", 8058., "", 38718., 37.312, "", "", "", "", "", "", "", 
  "", "", "", "", 80.22, ""}, {"TCA", "North America", 
  "Turks and Caicos Islands", "2021-01-16", "", "", "", "", "", "", "", "", 
  "", "", "", "", "", "", "", "", "", "", "", "", "", "", "", "", "", "", "", 
  "", "", "", "", "", "", "", 312., "", "", "", 8058., "", 38718., 37.312, 
  "", "", "", "", "", "", "", "", "", "", "", 80.22, ""}, 
 {"TCA", "North America", "Turks and Caicos Islands", "2021-01-17", "", "", 
  "", "", "", "", "", "", "", "", "", "", "", "", "", "", "", "", "", "", "", 
  "", "", "", "", "", "", "", "", "", "", "", "", "", 312., "", "", "", 
  8058., "", 38718., 37.312, "", "", "", "", "", "", "", "", "", "", "", 
  80.22, ""}, {"TCA", "North America", "Turks and Caicos Islands", 
  "2021-01-18", "", "", "", "", "", "", "", "", "", "", "", "", "", "", "", 
  "", "", "", "", "", "", "", "", "", "", "", "", "", "", "", "", "", "", "", 
  312., "", "", "", 8058., "", 38718., 37.312, "", "", "", "", "", "", "", 
  "", "", "", "", 80.22, ""}, {"TCA", "North America", 
  "Turks and Caicos Islands", "2021-01-19", "", "", "", "", "", "", "", "", 
  "", "", "", "", "", "", "", "", "", "", "", "", "", "", "", "", "", "", "", 
  "", "", "", "", "", "", "", 312., "", "", "", 8058., "", 38718., 37.312, 
  "", "", "", "", "", "", "", "", "", "", "", 80.22, ""}, 
 {"TCA", "North America", "Turks and Caicos Islands", "2021-01-20", "", "", 
  "", "", "", "", "", "", "", "", "", "", "", "", "", "", "", "", "", "", "", 
  "", "", "", "", "", "", "", "", "", "", "", "", "", 312., "", "", "", 
  8058., "", 38718., 37.312, "", "", "", "", "", "", "", "", "", "", "", 
  80.22, ""}, {"TCA", "North America", "Turks and Caicos Islands", 
  "2021-01-21", "", "", "", "", "", "", "", "", "", "", "", "", "", "", "", 
  "", "", "", "", "", "", "", "", "", "", "", "", "", "", "", "", "", "", "", 
  312., "", "", "", 8058., "", 38718., 37.312, "", "", "", "", "", "", "", 
  "", "", "", "", 80.22, ""}, {"TCA", "North America", 
  "Turks and Caicos Islands", "2021-01-22", "", "", "", "", "", "", "", "", 
  "", "", "", "", "", "", "", "", "", "", "", "", "", "", "", "", "", "", "", 
  "", "", "", "", "", "", "", 312., "", "", "", 8058., "", 38718., 37.312, 
  "", "", "", "", "", "", "", "", "", "", "", 80.22, ""}, 
 {"TCA", "North America", "Turks and Caicos Islands", "2021-01-23", "", "", 
  "", "", "", "", "", "", "", "", "", "", "", "", "", "", "", "", "", "", "", 
  "", "", "", "", "", "", "", "", "", "", "", "", "", 312., "", "", "", 
  8058., "", 38718., 37.312, "", "", "", "", "", "", "", "", "", "", "", 
  80.22, ""}, {"TCA", "North America", "Turks and Caicos Islands", 
  "2021-01-24", "", "", "", "", "", "", "", "", "", "", "", "", "", "", "", 
  "", "", "", "", "", "", "", "", "", "", "", "", "", "", "", "", "", "", "", 
  312., "", "", "", 8058., "", 38718., 37.312, "", "", "", "", "", "", "", 
  "", "", "", "", 80.22, ""}, {"TCA", "North America", 
  "Turks and Caicos Islands", "2021-01-25", "", "", "", "", "", "", "", "", 
  "", "", "", "", "", "", "", "", "", "", "", "", "", "", "", "", "", "", "", 
  "", "", "", "", "", "", "", 312., "", "", "", 8058., "", 38718., 37.312, 
  "", "", "", "", "", "", "", "", "", "", "", 80.22, ""}, 
 {"TCA", "North America", "Turks and Caicos Islands", "2021-01-26", "", "", 
  "", "", "", "", "", "", "", "", "", "", "", "", "", "", "", "", "", "", "", 
  "", "", "", "", "", "", "", "", "", "", "", "", "", 312., "", "", "", 
  8058., "", 38718., 37.312, "", "", "", "", "", "", "", "", "", "", "", 
  80.22, ""}, {"TCA", "North America", "Turks and Caicos Islands", 
  "2021-01-27", "", "", "", "", "", "", "", "", "", "", "", "", "", "", "", 
  "", "", "", "", "", "", "", "", "", "", "", "", "", "", "", "", "", "", "", 
  312., "", "", "", 8058., "", 38718., 37.312, "", "", "", "", "", "", "", 
  "", "", "", "", 80.22, ""}, {"TCA", "North America", 
  "Turks and Caicos Islands", "2021-01-28", "", "", "", "", "", "", "", "", 
  "", "", "", "", "", "", "", "", "", "", "", "", "", "", "", "", "", "", "", 
  "", "", "", "", "", "", "", 312., "", "", "", 8058., "", 38718., 37.312, 
  "", "", "", "", "", "", "", "", "", "", "", 80.22, ""}, 
 {"TCA", "North America", "Turks and Caicos Islands", "2021-01-29", "", "", 
  "", "", "", "", "", "", "", "", "", "", "", "", "", "", "", "", "", "", "", 
  "", "", "", "", "", "", "", "", "", "", "", "", "", 312., "", "", "", 
  8058., "", 38718., 37.312, "", "", "", "", "", "", "", "", "", "", "", 
  80.22, ""}, {"TCA", "North America", "Turks and Caicos Islands", 
  "2021-01-30", "", "", "", "", "", "", "", "", "", "", "", "", "", "", "", 
  "", "", "", "", "", "", "", "", "", "", "", "", "", "", "", "", "", "", "", 
  312., "", "", "", 8058., "", 38718., 37.312, "", "", "", "", "", "", "", 
  "", "", "", "", 80.22, ""}, {"TCA", "North America", 
  "Turks and Caicos Islands", "2021-01-31", "", "", "", "", "", "", "", "", 
  "", "", "", "", "", "", "", "", "", "", "", "", "", "", "", "", "", "", "", 
  "", "", "", "", "", "", "", 312., "", "", "", 8058., "", 38718., 37.312, 
  "", "", "", "", "", "", "", "", "", "", "", 80.22, ""}, 
 {"TCA", "North America", "Turks and Caicos Islands", "2021-02-01", "", "", 
  "", "", "", "", "", "", "", "", "", "", "", "", "", "", "", "", "", "", "", 
  "", "", "", "", "", "", "", "", "", "", "", "", "", 312., "", "", "", 
  8058., "", 38718., 37.312, "", "", "", "", "", "", "", "", "", "", "", 
  80.22, ""}, {"TCA", "North America", "Turks and Caicos Islands", 
  "2021-02-02", "", "", "", "", "", "", "", "", "", "", "", "", "", "", "", 
  "", "", "", "", "", "", "", "", "", "", "", "", "", "", "", "", "", "", "", 
  312., "", "", "", 8058., "", 38718., 37.312, "", "", "", "", "", "", "", 
  "", "", "", "", 80.22, ""}, {"TCA", "North America", 
  "Turks and Caicos Islands", "2021-02-03", "", "", "", "", "", "", "", "", 
  "", "", "", "", "", "", "", "", "", "", "", "", "", "", "", "", "", "", "", 
  "", "", "", "", "", "", "", 312., "", "", "", 8058., "", 38718., 37.312, 
  "", "", "", "", "", "", "", "", "", "", "", 80.22, ""}, 
 {"TCA", "North America", "Turks and Caicos Islands", "2021-02-04", "", "", 
  "", "", "", "", "", "", "", "", "", "", "", "", "", "", "", "", "", "", "", 
  "", "", "", "", "", "", "", "", "", "", "", "", "", 312., "", "", "", 
  8058., "", 38718., 37.312, "", "", "", "", "", "", "", "", "", "", "", 
  80.22, ""}, {"TCA", "North America", "Turks and Caicos Islands", 
  "2021-02-05", "", "", "", "", "", "", "", "", "", "", "", "", "", "", "", 
  "", "", "", "", "", "", "", "", "", "", "", "", "", "", "", "", "", "", "", 
  312., "", "", "", 8058., "", 38718., 37.312, "", "", "", "", "", "", "", 
  "", "", "", "", 80.22, ""}, {"TCA", "North America", 
  "Turks and Caicos Islands", "2021-02-06", "", "", "", "", "", "", "", "", 
  "", "", "", "", "", "", "", "", "", "", "", "", "", "", "", "", "", "", "", 
  "", "", "", "", "", "", "", 312., "", "", "", 8058., "", 38718., 37.312, 
  "", "", "", "", "", "", "", "", "", "", "", 80.22, ""}, 
 {"TCA", "North America", "Turks and Caicos Islands", "2021-02-07", "", "", 
  "", "", "", "", "", "", "", "", "", "", "", "", "", "", "", "", "", "", "", 
  "", "", "", "", "", "", "", "", "", "", "", "", "", 312., "", "", "", 
  8058., "", 38718., 37.312, "", "", "", "", "", "", "", "", "", "", "", 
  80.22, ""}, {"TCA", "North America", "Turks and Caicos Islands", 
  "2021-02-08", "", "", "", "", "", "", "", "", "", "", "", "", "", "", "", 
  "", "", "", "", "", "", "", "", "", "", "", "", "", "", "", "", 6433., "", 
  "", 312., "", 16.62, "", 8058., "", 38718., 37.312, "", "", "", "", "", "", 
  "", "", "", "", "", 80.22, ""}, {"TCA", "North America", 
  "Turks and Caicos Islands", "2021-02-09", "", "", "", "", "", "", "", "", 
  "", "", "", "", "", "", "", "", "", "", "", "", "", "", "", "", "", "", "", 
  "", "", "", "", "", "", "", 312., "", "", "", 8058., "", 38718., 37.312, 
  "", "", "", "", "", "", "", "", "", "", "", 80.22, ""}, 
 {"TCA", "North America", "Turks and Caicos Islands", "2021-02-10", "", "", 
  "", "", "", "", "", "", "", "", "", "", "", "", "", "", "", "", "", "", "", 
  "", "", "", "", "", "", "", "", "", "", "", "", "", 312., "", "", "", 
  8058., "", 38718., 37.312, "", "", "", "", "", "", "", "", "", "", "", 
  80.22, ""}, {"TCA", "North America", "Turks and Caicos Islands", 
  "2021-02-11", "", "", "", "", "", "", "", "", "", "", "", "", "", "", "", 
  "", "", "", "", "", "", "", "", "", "", "", "", "", "", "", "", "", "", "", 
  312., "", "", "", 8058., "", 38718., 37.312, "", "", "", "", "", "", "", 
  "", "", "", "", 80.22, ""}, {"TCA", "North America", 
  "Turks and Caicos Islands", "2021-02-12", "", "", "", "", "", "", "", "", 
  "", "", "", "", "", "", "", "", "", "", "", "", "", "", "", "", "", "", "", 
  "", "", "", "", "", "", "", 312., "", "", "", 8058., "", 38718., 37.312, 
  "", "", "", "", "", "", "", "", "", "", "", 80.22, ""}, 
 {"TCA", "North America", "Turks and Caicos Islands", "2021-02-13", "", "", 
  "", "", "", "", "", "", "", "", "", "", "", "", "", "", "", "", "", "", "", 
  "", "", "", "", "", "", "", "", "", "", "", "", "", 312., "", "", "", 
  8058., "", 38718., 37.312, "", "", "", "", "", "", "", "", "", "", "", 
  80.22, ""}, {"TCA", "North America", "Turks and Caicos Islands", 
  "2021-02-14", "", "", "", "", "", "", "", "", "", "", "", "", "", "", "", 
  "", "", "", "", "", "", "", "", "", "", "", "", "", "", "", "", "", "", "", 
  312., "", "", "", 8058., "", 38718., 37.312, "", "", "", "", "", "", "", 
  "", "", "", "", 80.22, ""}, {"TCA", "North America", 
  "Turks and Caicos Islands", "2021-02-15", "", "", "", "", "", "", "", "", 
  "", "", "", "", "", "", "", "", "", "", "", "", "", "", "", "", "", "", "", 
  "", "", "", "", "", "", "", 312., "", "", "", 8058., "", 38718., 37.312, 
  "", "", "", "", "", "", "", "", "", "", "", 80.22, ""}, 
 {"TCA", "North America", "Turks and Caicos Islands", "2021-02-16", "", "", 
  "", "", "", "", "", "", "", "", "", "", "", "", "", "", "", "", "", "", "", 
  "", "", "", "", "", "", "", "", "", "", "", "", "", 312., "", "", "", 
  8058., "", 38718., 37.312, "", "", "", "", "", "", "", "", "", "", "", 
  80.22, ""}, {"TCA", "North America", "Turks and Caicos Islands", 
  "2021-02-17", "", "", "", "", "", "", "", "", "", "", "", "", "", "", "", 
  "", "", "", "", "", "", "", "", "", "", "", "", "", "", "", "", "", "", "", 
  312., "", "", "", 8058., "", 38718., 37.312, "", "", "", "", "", "", "", 
  "", "", "", "", 80.22, ""}, {"TCA", "North America", 
  "Turks and Caicos Islands", "2021-02-18", "", "", "", "", "", "", "", "", 
  "", "", "", "", "", "", "", "", "", "", "", "", "", "", "", "", "", "", "", 
  "", "", "", "", "", "", "", 312., "", "", "", 8058., "", 38718., 37.312, 
  "", "", "", "", "", "", "", "", "", "", "", 80.22, ""}, 
 {"TCA", "North America", "Turks and Caicos Islands", "2021-02-19", "", "", 
  "", "", "", "", "", "", "", "", "", "", "", "", "", "", "", "", "", "", "", 
  "", "", "", "", "", "", "", "", "", "", "", "", "", 312., "", "", "", 
  8058., "", 38718., 37.312, "", "", "", "", "", "", "", "", "", "", "", 
  80.22, ""}, {"TCA", "North America", "Turks and Caicos Islands", 
  "2021-02-20", "", "", "", "", "", "", "", "", "", "", "", "", "", "", "", 
  "", "", "", "", "", "", "", "", "", "", "", "", "", "", "", "", "", "", "", 
  312., "", "", "", 8058., "", 38718., 37.312, "", "", "", "", "", "", "", 
  "", "", "", "", 80.22, ""}, {"TCA", "North America", 
  "Turks and Caicos Islands", "2021-02-21", "", "", "", "", "", "", "", "", 
  "", "", "", "", "", "", "", "", "", "", "", "", "", "", "", "", "", "", "", 
  "", "", "", "", "", "", "", 312., "", "", "", 8058., "", 38718., 37.312, 
  "", "", "", "", "", "", "", "", "", "", "", 80.22, ""}, 
 {"TCA", "North America", "Turks and Caicos Islands", "2021-02-22", "", "", 
  "", "", "", "", "", "", "", "", "", "", "", "", "", "", "", "", "", "", "", 
  "", "", "", "", "", "", "", "", "", "", "", "", "", 312., "", "", "", 
  8058., "", 38718., 37.312, "", "", "", "", "", "", "", "", "", "", "", 
  80.22, ""}, {"TCA", "North America", "Turks and Caicos Islands", 
  "2021-02-23", "", "", "", "", "", "", "", "", "", "", "", "", "", "", "", 
  "", "", "", "", "", "", "", "", "", "", "", "", "", "", "", "", "", "", "", 
  312., "", "", "", 8058., "", 38718., 37.312, "", "", "", "", "", "", "", 
  "", "", "", "", 80.22, ""}, {"TCA", "North America", 
  "Turks and Caicos Islands", "2021-02-24", "", "", "", "", "", "", "", "", 
  "", "", "", "", "", "", "", "", "", "", "", "", "", "", "", "", "", "", "", 
  "", "", "", "", "", "", "", 312., "", "", "", 8058., "", 38718., 37.312, 
  "", "", "", "", "", "", "", "", "", "", "", 80.22, ""}, 
 {"TCA", "North America", "Turks and Caicos Islands", "2021-02-25", "", "", 
  "", "", "", "", "", "", "", "", "", "", "", "", "", "", "", "", "", "", "", 
  "", "", "", "", "", "", "", "", "", "", "", "", "", 312., "", "", "", 
  8058., "", 38718., 37.312, "", "", "", "", "", "", "", "", "", "", "", 
  80.22, ""}, {"TCA", "North America", "Turks and Caicos Islands", 
  "2021-02-26", "", "", "", "", "", "", "", "", "", "", "", "", "", "", "", 
  "", "", "", "", "", "", "", "", "", "", "", "", "", "", "", "", "", "", "", 
  312., "", "", "", 8058., "", 38718., 37.312, "", "", "", "", "", "", "", 
  "", "", "", "", 80.22, ""}, {"TCA", "North America", 
  "Turks and Caicos Islands", "2021-02-27", "", "", "", "", "", "", "", "", 
  "", "", "", "", "", "", "", "", "", "", "", "", "", "", "", "", "", "", "", 
  "", "", "", "", "", "", "", 312., "", "", "", 8058., "", 38718., 37.312, 
  "", "", "", "", "", "", "", "", "", "", "", 80.22, ""}, 
 {"TCA", "North America", "Turks and Caicos Islands", "2021-02-28", "", "", 
  "", "", "", "", "", "", "", "", "", "", "", "", "", "", "", "", "", "", "", 
  "", "", "", "", "", "", "", "", "", "", "", "", "", 312., "", "", "", 
  8058., "", 38718., 37.312, "", "", "", "", "", "", "", "", "", "", "", 
  80.22, ""}, {"TCA", "North America", "Turks and Caicos Islands", 
  "2021-03-01", "", "", "", "", "", "", "", "", "", "", "", "", "", "", "", 
  "", "", "", "", "", "", "", "", "", "", "", "", "", "", "", "", "", "", "", 
  312., "", "", "", 8058., "", 38718., 37.312, "", "", "", "", "", "", "", 
  "", "", "", "", 80.22, ""}, {"TCA", "North America", 
  "Turks and Caicos Islands", "2021-03-02", "", "", "", "", "", "", "", "", 
  "", "", "", "", "", "", "", "", "", "", "", "", "", "", "", "", "", "", "", 
  "", "", "", "", "", "", "", 312., "", "", "", 8058., "", 38718., 37.312, 
  "", "", "", "", "", "", "", "", "", "", "", 80.22, ""}, 
 {"TCA", "North America", "Turks and Caicos Islands", "2021-03-03", "", "", 
  "", "", "", "", "", "", "", "", "", "", "", "", "", "", "", "", "", "", "", 
  "", "", "", "", "", "", "", "", "", "", "", "", "", 312., "", "", "", 
  8058., "", 38718., 37.312, "", "", "", "", "", "", "", "", "", "", "", 
  80.22, ""}, {"TCA", "North America", "Turks and Caicos Islands", 
  "2021-03-04", "", "", "", "", "", "", "", "", "", "", "", "", "", "", "", 
  "", "", "", "", "", "", "", "", "", "", "", "", "", "", "", "", "", "", "", 
  312., "", "", "", 8058., "", 38718., 37.312, "", "", "", "", "", "", "", 
  "", "", "", "", 80.22, ""}, {"TCA", "North America", 
  "Turks and Caicos Islands", "2021-03-05", "", "", "", "", "", "", "", "", 
  "", "", "", "", "", "", "", "", "", "", "", "", "", "", "", "", "", "", "", 
  "", "", "", "", "", "", "", 312., "", "", "", 8058., "", 38718., 37.312, 
  "", "", "", "", "", "", "", "", "", "", "", 80.22, ""}, 
 {"TCA", "North America", "Turks and Caicos Islands", "2021-03-06", "", "", 
  "", "", "", "", "", "", "", "", "", "", "", "", "", "", "", "", "", "", "", 
  "", "", "", "", "", "", "", "", "", "", "", "", "", 312., "", "", "", 
  8058., "", 38718., 37.312, "", "", "", "", "", "", "", "", "", "", "", 
  80.22, ""}, {"TCA", "North America", "Turks and Caicos Islands", 
  "2021-03-07", "", "", "", "", "", "", "", "", "", "", "", "", "", "", "", 
  "", "", "", "", "", "", "", "", "", "", "", "", "", "", "", "", "", "", "", 
  312., "", "", "", 8058., "", 38718., 37.312, "", "", "", "", "", "", "", 
  "", "", "", "", 80.22, ""}, {"TCA", "North America", 
  "Turks and Caicos Islands", "2021-03-08", "", "", "", "", "", "", "", "", 
  "", "", "", "", "", "", "", "", "", "", "", "", "", "", "", "", "", "", "", 
  "", "", "", "", "", "", "", 312., "", "", "", 8058., "", 38718., 37.312, 
  "", "", "", "", "", "", "", "", "", "", "", 80.22, ""}, 
 {"TCA", "North America", "Turks and Caicos Islands", "2021-03-09", "", "", 
  "", "", "", "", "", "", "", "", "", "", "", "", "", "", "", "", "", "", "", 
  "", "", "", "", "", "", "", "", "", "", "", "", "", 312., "", "", "", 
  8058., "", 38718., 37.312, "", "", "", "", "", "", "", "", "", "", "", 
  80.22, ""}, {"TCA", "North America", "Turks and Caicos Islands", 
  "2021-03-10", "", "", "", "", "", "", "", "", "", "", "", "", "", "", "", 
  "", "", "", "", "", "", "", "", "", "", "", "", "", "", "", "", "", "", "", 
  312., "", "", "", 8058., "", 38718., 37.312, "", "", "", "", "", "", "", 
  "", "", "", "", 80.22, ""}, {"TCA", "North America", 
  "Turks and Caicos Islands", "2021-03-11", "", "", "", "", "", "", "", "", 
  "", "", "", "", "", "", "", "", "", "", "", "", "", "", "", "", "", "", "", 
  "", "", "", "", "", "", "", 312., "", "", "", 8058., "", 38718., 37.312, 
  "", "", "", "", "", "", "", "", "", "", "", 80.22, ""}, 
 {"TCA", "North America", "Turks and Caicos Islands", "2021-03-12", "", "", 
  "", "", "", "", "", "", "", "", "", "", "", "", "", "", "", "", "", "", "", 
  "", "", "", "", "", "", "", "", "", "", "", "", "", 312., "", "", "", 
  8058., "", 38718., 37.312, "", "", "", "", "", "", "", "", "", "", "", 
  80.22, ""}, {"TCA", "North America", "Turks and Caicos Islands", 
  "2021-03-13", "", "", "", "", "", "", "", "", "", "", "", "", "", "", "", 
  "", "", "", "", "", "", "", "", "", "", "", "", "", "", "", "", "", "", "", 
  312., "", "", "", 8058., "", 38718., 37.312, "", "", "", "", "", "", "", 
  "", "", "", "", 80.22, ""}, {"TCA", "North America", 
  "Turks and Caicos Islands", "2021-03-14", "", "", "", "", "", "", "", "", 
  "", "", "", "", "", "", "", "", "", "", "", "", "", "", "", "", "", "", "", 
  "", "", "", "", 11283., "", "", 312., "", 29.14, "", 8058., "", 38718., 
  37.312, "", "", "", "", "", "", "", "", "", "", "", 80.22, ""}, 
 {"TCA", "North America", "Turks and Caicos Islands", "2021-03-15", "", "", 
  "", "", "", "", "", "", "", "", "", "", "", "", "", "", "", "", "", "", "", 
  "", "", "", "", "", "", "", "", "", "", "", "", "", 312., "", "", "", 
  8058., "", 38718., 37.312, "", "", "", "", "", "", "", "", "", "", "", 
  80.22, ""}, {"TCA", "North America", "Turks and Caicos Islands", 
  "2021-03-16", "", "", "", "", "", "", "", "", "", "", "", "", "", "", "", 
  "", "", "", "", "", "", "", "", "", "", "", "", "", "", "", "", "", "", "", 
  312., "", "", "", 8058., "", 38718., 37.312, "", "", "", "", "", "", "", 
  "", "", "", "", 80.22, ""}, {"TCA", "North America", 
  "Turks and Caicos Islands", "2021-03-17", "", "", "", "", "", "", "", "", 
  "", "", "", "", "", "", "", "", "", "", "", "", "", "", "", "", "", "", "", 
  "", "", "", "", "", "", "", 312., "", "", "", 8058., "", 38718., 37.312, 
  "", "", "", "", "", "", "", "", "", "", "", 80.22, ""}, 
 {"TCA", "North America", "Turks and Caicos Islands", "2021-03-18", "", "", 
  "", "", "", "", "", "", "", "", "", "", "", "", "", "", "", "", "", "", "", 
  "", "", "", "", "", "", "", "", "", "", "", "", "", 312., "", "", "", 
  8058., "", 38718., 37.312, "", "", "", "", "", "", "", "", "", "", "", 
  80.22, ""}, {"TCA", "North America", "Turks and Caicos Islands", 
  "2021-03-19", "", "", "", "", "", "", "", "", "", "", "", "", "", "", "", 
  "", "", "", "", "", "", "", "", "", "", "", "", "", "", "", "", "", "", "", 
  312., "", "", "", 8058., "", 38718., 37.312, "", "", "", "", "", "", "", 
  "", "", "", "", 80.22, ""}, {"TCA", "North America", 
  "Turks and Caicos Islands", "2021-03-20", "", "", "", "", "", "", "", "", 
  "", "", "", "", "", "", "", "", "", "", "", "", "", "", "", "", "", "", "", 
  "", "", "", "", "", "", "", 312., "", "", "", 8058., "", 38718., 37.312, 
  "", "", "", "", "", "", "", "", "", "", "", 80.22, ""}, 
 {"TCA", "North America", "Turks and Caicos Islands", "2021-03-21", "", "", 
  "", "", "", "", "", "", "", "", "", "", "", "", "", "", "", "", "", "", "", 
  "", "", "", "", "", "", "", "", "", "", 12935., "", "", 312., "", 33.41, 
  "", 8058., "", 38718., 37.312, "", "", "", "", "", "", "", "", "", "", "", 
  80.22, ""}, {"TCA", "North America", "Turks and Caicos Islands", 
  "2021-03-22", "", "", "", "", "", "", "", "", "", "", "", "", "", "", "", 
  "", "", "", "", "", "", "", "", "", "", "", "", "", "", "", "", "", "", "", 
  312., "", "", "", 8058., "", 38718., 37.312, "", "", "", "", "", "", "", 
  "", "", "", "", 80.22, ""}, {"TCA", "North America", 
  "Turks and Caicos Islands", "2021-03-23", "", "", "", "", "", "", "", "", 
  "", "", "", "", "", "", "", "", "", "", "", "", "", "", "", "", "", "", "", 
  "", "", "", "", "", "", "", 312., "", "", "", 8058., "", 38718., 37.312, 
  "", "", "", "", "", "", "", "", "", "", "", 80.22, ""}, 
 {"TCA", "North America", "Turks and Caicos Islands", "2021-03-24", "", "", 
  "", "", "", "", "", "", "", "", "", "", "", "", "", "", "", "", "", "", "", 
  "", "", "", "", "", "", "", "", "", "", "", "", "", 312., "", "", "", 
  8058., "", 38718., 37.312, "", "", "", "", "", "", "", "", "", "", "", 
  80.22, ""}, {"TCA", "North America", "Turks and Caicos Islands", 
  "2021-03-25", "", "", "", "", "", "", "", "", "", "", "", "", "", "", "", 
  "", "", "", "", "", "", "", "", "", "", "", "", "", "", "", "", "", "", "", 
  312., "", "", "", 8058., "", 38718., 37.312, "", "", "", "", "", "", "", 
  "", "", "", "", 80.22, ""}, {"TCA", "North America", 
  "Turks and Caicos Islands", "2021-03-26", "", "", "", "", "", "", "", "", 
  "", "", "", "", "", "", "", "", "", "", "", "", "", "", "", "", "", "", "", 
  "", "", "", "", "", "", "", 312., "", "", "", 8058., "", 38718., 37.312, 
  "", "", "", "", "", "", "", "", "", "", "", 80.22, ""}, 
 {"TCA", "North America", "Turks and Caicos Islands", "2021-03-27", "", "", 
  "", "", "", "", "", "", "", "", "", "", "", "", "", "", "", "", "", "", "", 
  "", "", "", "", "", "", "", "", "", "", "", "", "", 312., "", "", "", 
  8058., "", 38718., 37.312, "", "", "", "", "", "", "", "", "", "", "", 
  80.22, ""}, {"TCA", "North America", "Turks and Caicos Islands", 
  "2021-03-28", "", "", "", "", "", "", "", "", "", "", "", "", "", "", "", 
  "", "", "", "", "", "", "", "", "", "", "", "", "", "", "", "", 13841., "", 
  "", 312., "", 35.75, "", 8058., "", 38718., 37.312, "", "", "", "", "", "", 
  "", "", "", "", "", 80.22, ""}, {"TCA", "North America", 
  "Turks and Caicos Islands", "2021-03-29", "", "", "", "", "", "", "", "", 
  "", "", "", "", "", "", "", "", "", "", "", "", "", "", "", "", "", "", "", 
  "", "", "", 24300., 14300., 10000., "", 312., 62.76, 36.93, 25.83, 8058., 
  "", 38718., 37.312, "", "", "", "", "", "", "", "", "", "", "", 80.22, ""}, 
 {"TCA", "North America", "Turks and Caicos Islands", "2021-03-30", "", "", 
  "", "", "", "", "", "", "", "", "", "", "", "", "", "", "", "", "", "", "", 
  "", "", "", "", "", "", "", "", "", "", "", "", "", 275., "", "", "", 
  7103., "", 38718., 37.312, "", "", "", "", "", "", "", "", "", "", "", 
  80.22, ""}, {"TCA", "North America", "Turks and Caicos Islands", 
  "2021-03-31", "", "", "", "", "", "", "", "", "", "", "", "", "", "", "", 
  "", "", "", "", "", "", "", "", "", "", "", "", "", "", "", "", "", "", "", 
  239., "", "", "", 6173., "", 38718., 37.312, "", "", "", "", "", "", "", 
  "", "", "", "", 80.22, ""}, {"TCA", "North America", 
  "Turks and Caicos Islands", "2021-04-01", "", "", "", "", "", "", "", "", 
  "", "", "", "", "", "", "", "", "", "", "", "", "", "", "", "", "", "", "", 
  "", "", "", "", "", "", "", 202., "", "", "", 5217., "", 38718., 37.312, 
  "", "", "", "", "", "", "", "", "", "", "", 80.22, ""}, 
 {"TCA", "North America", "Turks and Caicos Islands", "2021-04-02", "", "", 
  "", "", "", "", "", "", "", "", "", "", "", "", "", "", "", "", "", "", "", 
  "", "", "", "", "", "", "", "", "", "", "", "", "", 166., "", "", "", 
  4287., "", 38718., 37.312, "", "", "", "", "", "", "", "", "", "", "", 
  80.22, ""}, {"TCA", "North America", "Turks and Caicos Islands", 
  "2021-04-03", "", "", "", "", "", "", "", "", "", "", "", "", "", "", "", 
  "", "", "", "", "", "", "", "", "", "", "", "", "", "", "", "", "", "", "", 
  130., "", "", "", 3358., "", 38718., 37.312, "", "", "", "", "", "", "", 
  "", "", "", "", 80.22, ""}, {"TCA", "North America", 
  "Turks and Caicos Islands", "2021-04-04", "", "", "", "", "", "", "", "", 
  "", "", "", "", "", "", "", "", "", "", "", "", "", "", "", "", "", "", "", 
  "", "", "", "", "", "", "", 93., "", "", "", 2402., "", 38718., 37.312, "", 
  "", "", "", "", "", "", "", "", "", "", 80.22, ""}, 
 {"TCA", "North America", "Turks and Caicos Islands", "2021-04-05", "", "", 
  "", "", "", "", "", "", "", "", "", "", "", "", "", "", "", "", "", "", "", 
  "", "", "", "", "", "", "", "", "", "", "", "", "", 57., "", "", "", 1472., 
  "", 38718., 37.312, "", "", "", "", "", "", "", "", "", "", "", 80.22, ""}, 
 {"TCA", "North America", "Turks and Caicos Islands", "2021-04-06", "", "", 
  "", "", "", "", "", "", "", "", "", "", "", "", "", "", "", "", "", "", "", 
  "", "", "", "", "", "", "", "", "", "", "", "", "", 57., "", "", "", 1472., 
  "", 38718., 37.312, "", "", "", "", "", "", "", "", "", "", "", 80.22, ""}, 
 {"TCA", "North America", "Turks and Caicos Islands", "2021-04-07", "", "", 
  "", "", "", "", "", "", "", "", "", "", "", "", "", "", "", "", "", "", "", 
  "", "", "", "", "", "", "", "", "", "", "", "", "", 57., "", "", "", 1472., 
  "", 38718., 37.312, "", "", "", "", "", "", "", "", "", "", "", 80.22, ""}, 
 {"TCA", "North America", "Turks and Caicos Islands", "2021-04-08", "", "", 
  "", "", "", "", "", "", "", "", "", "", "", "", "", "", "", "", "", "", "", 
  "", "", "", "", "", "", "", "", "", "", "", "", "", 57., "", "", "", 1472., 
  "", 38718., 37.312, "", "", "", "", "", "", "", "", "", "", "", 80.22, ""}, 
 {"TCA", "North America", "Turks and Caicos Islands", "2021-04-09", "", "", 
  "", "", "", "", "", "", "", "", "", "", "", "", "", "", "", "", "", "", "", 
  "", "", "", "", "", "", "", "", "", "", "", "", "", 57., "", "", "", 1472., 
  "", 38718., 37.312, "", "", "", "", "", "", "", "", "", "", "", 80.22, ""}, 
 {"TCA", "North America", "Turks and Caicos Islands", "2021-04-10", "", "", 
  "", "", "", "", "", "", "", "", "", "", "", "", "", "", "", "", "", "", "", 
  "", "", "", "", "", "", "", "", "", "", "", "", "", 57., "", "", "", 1472., 
  "", 38718., 37.312, "", "", "", "", "", "", "", "", "", "", "", 80.22, ""}, 
 {"TCA", "North America", "Turks and Caicos Islands", "2021-04-11", "", "", 
  "", "", "", "", "", "", "", "", "", "", "", "", "", "", "", "", "", "", "", 
  "", "", "", "", "", "", "", "", "", 25039., 15039., 10000., "", 57., 64.67, 
  38.84, 25.83, 1472., "", 38718., 37.312, "", "", "", "", "", "", "", "", 
  "", "", "", 80.22, ""}, {"TCA", "North America", 
  "Turks and Caicos Islands", "2021-04-12", "", "", "", "", "", "", "", "", 
  "", "", "", "", "", "", "", "", "", "", "", "", "", "", "", "", "", "", "", 
  "", "", "", "", "", "", "", 72., "", "", "", 1860., "", 38718., 37.312, "", 
  "", "", "", "", "", "", "", "", "", "", 80.22, ""}, 
 {"TCA", "North America", "Turks and Caicos Islands", "2021-04-13", "", "", 
  "", "", "", "", "", "", "", "", "", "", "", "", "", "", "", "", "", "", "", 
  "", "", "", "", "", "", "", "", "", "", "", "", "", 87., "", "", "", 2247., 
  "", 38718., 37.312, "", "", "", "", "", "", "", "", "", "", "", 80.22, ""}, 
 {"TCA", "North America", "Turks and Caicos Islands", "2021-04-14", "", "", 
  "", "", "", "", "", "", "", "", "", "", "", "", "", "", "", "", "", "", "", 
  "", "", "", "", "", "", "", "", "", "", "", "", "", 103., "", "", "", 
  2660., "", 38718., 37.312, "", "", "", "", "", "", "", "", "", "", "", 
  80.22, ""}, {"TCA", "North America", "Turks and Caicos Islands", 
  "2021-04-15", "", "", "", "", "", "", "", "", "", "", "", "", "", "", "", 
  "", "", "", "", "", "", "", "", "", "", "", "", "", "", "", "", "", "", "", 
  118., "", "", "", 3048., "", 38718., 37.312, "", "", "", "", "", "", "", 
  "", "", "", "", 80.22, ""}, {"TCA", "North America", 
  "Turks and Caicos Islands", "2021-04-16", "", "", "", "", "", "", "", "", 
  "", "", "", "", "", "", "", "", "", "", "", "", "", "", "", "", "", "", "", 
  "", "", "", "", "", "", "", 133., "", "", "", 3435., "", 38718., 37.312, 
  "", "", "", "", "", "", "", "", "", "", "", 80.22, ""}, 
 {"TCA", "North America", "Turks and Caicos Islands", "2021-04-17", "", "", 
  "", "", "", "", "", "", "", "", "", "", "", "", "", "", "", "", "", "", "", 
  "", "", "", "", "", "", "", "", "", "", "", "", "", 148., "", "", "", 
  3823., "", 38718., 37.312, "", "", "", "", "", "", "", "", "", "", "", 
  80.22, ""}, {"TCA", "North America", "Turks and Caicos Islands", 
  "2021-04-18", "", "", "", "", "", "", "", "", "", "", "", "", "", "", "", 
  "", "", "", "", "", "", "", "", "", "", "", "", "", "", "", "", "", "", "", 
  163., "", "", "", 4210., "", 38718., 37.312, "", "", "", "", "", "", "", 
  "", "", "", "", 80.22, ""}, {"TCA", "North America", 
  "Turks and Caicos Islands", "2021-04-19", "", "", "", "", "", "", "", "", 
  "", "", "", "", "", "", "", "", "", "", "", "", "", "", "", "", "", "", "", 
  "", "", "", "", "", "", "", 163., "", "", "", 4210., "", 38718., 37.312, 
  "", "", "", "", "", "", "", "", "", "", "", 80.22, ""}, 
 {"TCA", "North America", "Turks and Caicos Islands", "2021-04-20", "", "", 
  "", "", "", "", "", "", "", "", "", "", "", "", "", "", "", "", "", "", "", 
  "", "", "", "", "", "", "", "", "", "", "", "", "", 163., "", "", "", 
  4210., "", 38718., 37.312, "", "", "", "", "", "", "", "", "", "", "", 
  80.22, ""}, {"TCA", "North America", "Turks and Caicos Islands", 
  "2021-04-21", "", "", "", "", "", "", "", "", "", "", "", "", "", "", "", 
  "", "", "", "", "", "", "", "", "", "", "", "", "", "", "", "", "", "", "", 
  163., "", "", "", 4210., "", 38718., 37.312, "", "", "", "", "", "", "", 
  "", "", "", "", 80.22, ""}, {"TCA", "North America", 
  "Turks and Caicos Islands", "2021-04-22", "", "", "", "", "", "", "", "", 
  "", "", "", "", "", "", "", "", "", "", "", "", "", "", "", "", "", "", "", 
  "", "", "", "", "", "", "", 163., "", "", "", 4210., "", 38718., 37.312, 
  "", "", "", "", "", "", "", "", "", "", "", 80.22, ""}, 
 {"TCA", "North America", "Turks and Caicos Islands", "2021-04-23", "", "", 
  "", "", "", "", "", "", "", "", "", "", "", "", "", "", "", "", "", "", "", 
  "", "", "", "", "", "", "", "", "", "", "", "", "", 163., "", "", "", 
  4210., "", 38718., 37.312, "", "", "", "", "", "", "", "", "", "", "", 
  80.22, ""}, {"TCA", "North America", "Turks and Caicos Islands", 
  "2021-04-24", "", "", "", "", "", "", "", "", "", "", "", "", "", "", "", 
  "", "", "", "", "", "", "", "", "", "", "", "", "", "", "", "", "", "", "", 
  163., "", "", "", 4210., "", 38718., 37.312, "", "", "", "", "", "", "", 
  "", "", "", "", 80.22, ""}, {"TCA", "North America", 
  "Turks and Caicos Islands", "2021-04-25", "", "", "", "", "", "", "", "", 
  "", "", "", "", "", "", "", "", "", "", "", "", "", "", "", "", "", "", "", 
  "", "", "", "", "", "", "", 163., "", "", "", 4210., "", 38718., 37.312, 
  "", "", "", "", "", "", "", "", "", "", "", 80.22, ""}, 
 {"TCA", "North America", "Turks and Caicos Islands", "2021-04-26", "", "", 
  "", "", "", "", "", "", "", "", "", "", "", "", "", "", "", "", "", "", "", 
  "", "", "", "", "", "", "", "", "", "", "", "", "", 163., "", "", "", 
  4210., "", 38718., 37.312, "", "", "", "", "", "", "", "", "", "", "", 
  80.22, ""}, {"TCA", "North America", "Turks and Caicos Islands", 
  "2021-04-27", "", "", "", "", "", "", "", "", "", "", "", "", "", "", "", 
  "", "", "", "", "", "", "", "", "", "", "", "", "", "", "", "", "", "", "", 
  163., "", "", "", 4210., "", 38718., 37.312, "", "", "", "", "", "", "", 
  "", "", "", "", 80.22, ""}, {"TCA", "North America", 
  "Turks and Caicos Islands", "2021-04-28", "", "", "", "", "", "", "", "", 
  "", "", "", "", "", "", "", "", "", "", "", "", "", "", "", "", "", "", "", 
  "", "", "", "", "", "", "", 163., "", "", "", 4210., "", 38718., 37.312, 
  "", "", "", "", "", "", "", "", "", "", "", 80.22, ""}, 
 {"TCA", "North America", "Turks and Caicos Islands", "2021-04-29", "", "", 
  "", "", "", "", "", "", "", "", "", "", "", "", "", "", "", "", "", "", "", 
  "", "", "", "", "", "", "", "", "", "", "", "", "", 163., "", "", "", 
  4210., "", 38718., 37.312, "", "", "", "", "", "", "", "", "", "", "", 
  80.22, ""}, {"TCA", "North America", "Turks and Caicos Islands", 
  "2021-04-30", "", "", "", "", "", "", "", "", "", "", "", "", "", "", "", 
  "", "", "", "", "", "", "", "", "", "", "", "", "", "", "", "", "", "", "", 
  163., "", "", "", 4210., "", 38718., 37.312, "", "", "", "", "", "", "", 
  "", "", "", "", 80.22, ""}, {"TCA", "North America", 
  "Turks and Caicos Islands", "2021-05-01", "", "", "", "", "", "", "", "", 
  "", "", "", "", "", "", "", "", "", "", "", "", "", "", "", "", "", "", "", 
  "", "", "", "", "", "", "", 163., "", "", "", 4210., "", 38718., 37.312, 
  "", "", "", "", "", "", "", "", "", "", "", 80.22, ""}, 
 {"TCA", "North America", "Turks and Caicos Islands", "2021-05-02", "", "", 
  "", "", "", "", "", "", "", "", "", "", "", "", "", "", "", "", "", "", "", 
  "", "", "", "", "", "", "", "", "", "", "", "", "", 163., "", "", "", 
  4210., "", 38718., 37.312, "", "", "", "", "", "", "", "", "", "", "", 
  80.22, ""}, {"TCA", "North America", "Turks and Caicos Islands", 
  "2021-05-03", "", "", "", "", "", "", "", "", "", "", "", "", "", "", "", 
  "", "", "", "", "", "", "", "", "", "", "", "", "", "", "", "", "", "", "", 
  163., "", "", "", 4210., "", 38718., 37.312, "", "", "", "", "", "", "", 
  "", "", "", "", 80.22, ""}, {"TCA", "North America", 
  "Turks and Caicos Islands", "2021-05-04", "", "", "", "", "", "", "", "", 
  "", "", "", "", "", "", "", "", "", "", "", "", "", "", "", "", "", "", "", 
  "", "", "", "", "", "", "", 163., "", "", "", 4210., "", 38718., 37.312, 
  "", "", "", "", "", "", "", "", "", "", "", 80.22, ""}, 
 {"TCA", "North America", "Turks and Caicos Islands", "2021-05-05", "", "", 
  "", "", "", "", "", "", "", "", "", "", "", "", "", "", "", "", "", "", "", 
  "", "", "", "", "", "", "", "", "", "", "", "", "", 163., "", "", "", 
  4210., "", 38718., 37.312, "", "", "", "", "", "", "", "", "", "", "", 
  80.22, ""}, {"TCA", "North America", "Turks and Caicos Islands", 
  "2021-05-06", "", "", "", "", "", "", "", "", "", "", "", "", "", "", "", 
  "", "", "", "", "", "", "", "", "", "", "", "", "", "", "", "", "", "", "", 
  163., "", "", "", 4210., "", 38718., 37.312, "", "", "", "", "", "", "", 
  "", "", "", "", 80.22, ""}, {"TCA", "North America", 
  "Turks and Caicos Islands", "2021-05-07", "", "", "", "", "", "", "", "", 
  "", "", "", "", "", "", "", "", "", "", "", "", "", "", "", "", "", "", "", 
  "", "", "", "", "", "", "", 163., "", "", "", 4210., "", 38718., 37.312, 
  "", "", "", "", "", "", "", "", "", "", "", 80.22, ""}, 
 {"TCA", "North America", "Turks and Caicos Islands", "2021-05-08", "", "", 
  "", "", "", "", "", "", "", "", "", "", "", "", "", "", "", "", "", "", "", 
  "", "", "", "", "", "", "", "", "", "", "", "", "", 163., "", "", "", 
  4210., "", 38718., 37.312, "", "", "", "", "", "", "", "", "", "", "", 
  80.22, ""}, {"TCA", "North America", "Turks and Caicos Islands", 
  "2021-05-09", "", "", "", "", "", "", "", "", "", "", "", "", "", "", "", 
  "", "", "", "", "", "", "", "", "", "", "", "", "", "", "", "", "", "", "", 
  163., "", "", "", 4210., "", 38718., 37.312, "", "", "", "", "", "", "", 
  "", "", "", "", 80.22, ""}, {"TCA", "North America", 
  "Turks and Caicos Islands", "2021-05-10", "", "", "", "", "", "", "", "", 
  "", "", "", "", "", "", "", "", "", "", "", "", "", "", "", "", "", "", "", 
  "", "", "", "", "", "", "", 163., "", "", "", 4210., "", 38718., 37.312, 
  "", "", "", "", "", "", "", "", "", "", "", 80.22, ""}, 
 {"TCA", "North America", "Turks and Caicos Islands", "2021-05-11", "", "", 
  "", "", "", "", "", "", "", "", "", "", "", "", "", "", "", "", "", "", "", 
  "", "", "", "", "", "", "", "", "", "", "", "", "", 163., "", "", "", 
  4210., "", 38718., 37.312, "", "", "", "", "", "", "", "", "", "", "", 
  80.22, ""}, {"TCA", "North America", "Turks and Caicos Islands", 
  "2021-05-12", "", "", "", "", "", "", "", "", "", "", "", "", "", "", "", 
  "", "", "", "", "", "", "", "", "", "", "", "", "", "", "", "", "", "", "", 
  163., "", "", "", 4210., "", 38718., 37.312, "", "", "", "", "", "", "", 
  "", "", "", "", 80.22, ""}, {"TCA", "North America", 
  "Turks and Caicos Islands", "2021-05-13", "", "", "", "", "", "", "", "", 
  "", "", "", "", "", "", "", "", "", "", "", "", "", "", "", "", "", "", "", 
  "", "", "", "", "", "", "", 163., "", "", "", 4210., "", 38718., 37.312, 
  "", "", "", "", "", "", "", "", "", "", "", 80.22, ""}, 
 {"TCA", "North America", "Turks and Caicos Islands", "2021-05-14", "", "", 
  "", "", "", "", "", "", "", "", "", "", "", "", "", "", "", "", "", "", "", 
  "", "", "", "", "", "", "", "", "", "", "", "", "", 163., "", "", "", 
  4210., "", 38718., 37.312, "", "", "", "", "", "", "", "", "", "", "", 
  80.22, ""}, {"TCA", "North America", "Turks and Caicos Islands", 
  "2021-05-15", "", "", "", "", "", "", "", "", "", "", "", "", "", "", "", 
  "", "", "", "", "", "", "", "", "", "", "", "", "", "", "", "", "", "", "", 
  163., "", "", "", 4210., "", 38718., 37.312, "", "", "", "", "", "", "", 
  "", "", "", "", 80.22, ""}, {"TCA", "North America", 
  "Turks and Caicos Islands", "2021-05-16", "", "", "", "", "", "", "", "", 
  "", "", "", "", "", "", "", "", "", "", "", "", "", "", "", "", "", "", "", 
  "", "", "", 30760., 20760., 10000., "", 163., 79.45, 53.62, 25.83, 4210., 
  "", 38718., 37.312, "", "", "", "", "", "", "", "", "", "", "", 80.22, ""}, 
 {"TCA", "North America", "Turks and Caicos Islands", "2021-05-17", "", "", 
  "", "", "", "", "", "", "", "", "", "", "", "", "", "", "", "", "", "", "", 
  "", "", "", "", "", "", "", "", "", "", "", "", "", 205., "", "", "", 
  5295., "", 38718., 37.312, "", "", "", "", "", "", "", "", "", "", "", 
  80.22, ""}, {"TCA", "North America", "Turks and Caicos Islands", 
  "2021-05-18", "", "", "", "", "", "", "", "", "", "", "", "", "", "", "", 
  "", "", "", "", "", "", "", "", "", "", "", "", "", "", "", "", "", "", "", 
  246., "", "", "", 6354., "", 38718., 37.312, "", "", "", "", "", "", "", 
  "", "", "", "", 80.22, ""}, {"TCA", "North America", 
  "Turks and Caicos Islands", "2021-05-19", "", "", "", "", "", "", "", "", 
  "", "", "", "", "", "", "", "", "", "", "", "", "", "", "", "", "", "", "", 
  "", "", "", "", "", "", "", 287., "", "", "", 7413., "", 38718., 37.312, 
  "", "", "", "", "", "", "", "", "", "", "", 80.22, ""}, 
 {"TCA", "North America", "Turks and Caicos Islands", "2021-05-20", "", "", 
  "", "", "", "", "", "", "", "", "", "", "", "", "", "", "", "", "", "", "", 
  "", "", "", "", "", "", "", "", "", "", "", "", "", 328., "", "", "", 
  8472., "", 38718., 37.312, "", "", "", "", "", "", "", "", "", "", "", 
  80.22, ""}, {"TCA", "North America", "Turks and Caicos Islands", 
  "2021-05-21", "", "", "", "", "", "", "", "", "", "", "", "", "", "", "", 
  "", "", "", "", "", "", "", "", "", "", "", "", "", "", "", "", "", "", "", 
  369., "", "", "", 9530., "", 38718., 37.312, "", "", "", "", "", "", "", 
  "", "", "", "", 80.22, ""}, {"TCA", "North America", 
  "Turks and Caicos Islands", "2021-05-22", "", "", "", "", "", "", "", "", 
  "", "", "", "", "", "", "", "", "", "", "", "", "", "", "", "", "", "", "", 
  "", "", "", "", "", "", "", 410., "", "", "", 10589., "", 38718., 37.312, 
  "", "", "", "", "", "", "", "", "", "", "", 80.22, ""}, 
 {"TCA", "North America", "Turks and Caicos Islands", "2021-05-23", "", "", 
  "", "", "", "", "", "", "", "", "", "", "", "", "", "", "", "", "", "", "", 
  "", "", "", "", "", "", "", "", "", "", "", "", "", 451., "", "", "", 
  11648., "", 38718., 37.312, "", "", "", "", "", "", "", "", "", "", "", 
  80.22, ""}, {"TCA", "North America", "Turks and Caicos Islands", 
  "2021-05-24", "", "", "", "", "", "", "", "", "", "", "", "", "", "", "", 
  "", "", "", "", "", "", "", "", "", "", "", "", "", "", "", "", "", "", "", 
  451., "", "", "", 11648., "", 38718., 37.312, "", "", "", "", "", "", "", 
  "", "", "", "", 80.22, ""}, {"TCA", "North America", 
  "Turks and Caicos Islands", "2021-05-25", "", "", "", "", "", "", "", "", 
  "", "", "", "", "", "", "", "", "", "", "", "", "", "", "", "", "", "", "", 
  "", "", "", "", "", "", "", 451., "", "", "", 11648., "", 38718., 37.312, 
  "", "", "", "", "", "", "", "", "", "", "", 80.22, ""}, 
 {"TCA", "North America", "Turks and Caicos Islands", "2021-05-26", "", "", 
  "", "", "", "", "", "", "", "", "", "", "", "", "", "", "", "", "", "", "", 
  "", "", "", "", "", "", "", "", "", "", "", "", "", 451., "", "", "", 
  11648., "", 38718., 37.312, "", "", "", "", "", "", "", "", "", "", "", 
  80.22, ""}, {"TCA", "North America", "Turks and Caicos Islands", 
  "2021-05-27", "", "", "", "", "", "", "", "", "", "", "", "", "", "", "", 
  "", "", "", "", "", "", "", "", "", "", "", "", "", "", "", "", "", "", "", 
  451., "", "", "", 11648., "", 38718., 37.312, "", "", "", "", "", "", "", 
  "", "", "", "", 80.22, ""}, {"TCA", "North America", 
  "Turks and Caicos Islands", "2021-05-28", "", "", "", "", "", "", "", "", 
  "", "", "", "", "", "", "", "", "", "", "", "", "", "", "", "", "", "", "", 
  "", "", "", 36170., 20760., 15410., "", 451., 93.42, 53.62, 39.8, 11648., 
  "", 38718., 37.312, "", "", "", "", "", "", "", "", "", "", "", 80.22, ""}, 
 {"TUV", "Oceania", "Tuvalu", "2021-04-27", "", "", "", "", "", "", "", "", 
  "", "", "", "", "", "", "", "", "", "", "", "", "", "", "", "", "", "", "", 
  "", "", "", 2400., 2400., "", "", "", 20.35, 20.35, "", "", "", 11792., 
  373.067, "", "", "", 3575.104, 3.3, "", 27.25, "", "", "", "", 67.57, ""}, 
 {"TUV", "Oceania", "Tuvalu", "2021-04-28", "", "", "", "", "", "", "", "", 
  "", "", "", "", "", "", "", "", "", "", "", "", "", "", "", "", "", "", "", 
  "", "", "", "", "", "", "", 0., "", "", "", 0., "", 11792., 373.067, "", 
  "", "", 3575.104, 3.3, "", 27.25, "", "", "", "", 67.57, ""}, 
 {"TUV", "Oceania", "Tuvalu", "2021-04-29", "", "", "", "", "", "", "", "", 
  "", "", "", "", "", "", "", "", "", "", "", "", "", "", "", "", "", "", "", 
  "", "", "", "", "", "", "", 0., "", "", "", 0., "", 11792., 373.067, "", 
  "", "", 3575.104, 3.3, "", 27.25, "", "", "", "", 67.57, ""}, 
 {"TUV", "Oceania", "Tuvalu", "2021-04-30", "", "", "", "", "", "", "", "", 
  "", "", "", "", "", "", "", "", "", "", "", "", "", "", "", "", "", "", "", 
  "", "", "", "", "", "", "", 0., "", "", "", 0., "", 11792., 373.067, "", 
  "", "", 3575.104, 3.3, "", 27.25, "", "", "", "", 67.57, ""}, 
 {"TUV", "Oceania", "Tuvalu", "2021-05-01", "", "", "", "", "", "", "", "", 
  "", "", "", "", "", "", "", "", "", "", "", "", "", "", "", "", "", "", "", 
  "", "", "", "", "", "", "", 0., "", "", "", 0., "", 11792., 373.067, "", 
  "", "", 3575.104, 3.3, "", 27.25, "", "", "", "", 67.57, ""}, 
 {"TUV", "Oceania", "Tuvalu", "2021-05-02", "", "", "", "", "", "", "", "", 
  "", "", "", "", "", "", "", "", "", "", "", "", "", "", "", "", "", "", "", 
  "", "", "", "", "", "", "", 0., "", "", "", 0., "", 11792., 373.067, "", 
  "", "", 3575.104, 3.3, "", 27.25, "", "", "", "", 67.57, ""}, 
 {"TUV", "Oceania", "Tuvalu", "2021-05-03", "", "", "", "", "", "", "", "", 
  "", "", "", "", "", "", "", "", "", "", "", "", "", "", "", "", "", "", "", 
  "", "", "", "", "", "", "", 0., "", "", "", 0., "", 11792., 373.067, "", 
  "", "", 3575.104, 3.3, "", 27.25, "", "", "", "", 67.57, ""}, 
 {"TUV", "Oceania", "Tuvalu", "2021-05-04", "", "", "", "", "", "", "", "", 
  "", "", "", "", "", "", "", "", "", "", "", "", "", "", "", "", "", "", "", 
  "", "", "", "", "", "", "", 0., "", "", "", 0., "", 11792., 373.067, "", 
  "", "", 3575.104, 3.3, "", 27.25, "", "", "", "", 67.57, ""}, 
 {"TUV", "Oceania", "Tuvalu", "2021-05-05", "", "", "", "", "", "", "", "", 
  "", "", "", "", "", "", "", "", "", "", "", "", "", "", "", "", "", "", "", 
  "", "", "", "", "", "", "", 0., "", "", "", 0., "", 11792., 373.067, "", 
  "", "", 3575.104, 3.3, "", 27.25, "", "", "", "", 67.57, ""}, 
 {"TUV", "Oceania", "Tuvalu", "2021-05-06", "", "", "", "", "", "", "", "", 
  "", "", "", "", "", "", "", "", "", "", "", "", "", "", "", "", "", "", "", 
  "", "", "", "", "", "", "", 0., "", "", "", 0., "", 11792., 373.067, "", 
  "", "", 3575.104, 3.3, "", 27.25, "", "", "", "", 67.57, ""}, 
 {"TUV", "Oceania", "Tuvalu", "2021-05-07", "", "", "", "", "", "", "", "", 
  "", "", "", "", "", "", "", "", "", "", "", "", "", "", "", "", "", "", "", 
  "", "", "", "", "", "", "", 0., "", "", "", 0., "", 11792., 373.067, "", 
  "", "", 3575.104, 3.3, "", 27.25, "", "", "", "", 67.57, ""}, 
 {"TUV", "Oceania", "Tuvalu", "2021-05-08", "", "", "", "", "", "", "", "", 
  "", "", "", "", "", "", "", "", "", "", "", "", "", "", "", "", "", "", "", 
  "", "", "", "", "", "", "", 0., "", "", "", 0., "", 11792., 373.067, "", 
  "", "", 3575.104, 3.3, "", 27.25, "", "", "", "", 67.57, ""}, 
 {"TUV", "Oceania", "Tuvalu", "2021-05-09", "", "", "", "", "", "", "", "", 
  "", "", "", "", "", "", "", "", "", "", "", "", "", "", "", "", "", "", "", 
  "", "", "", "", "", "", "", 0., "", "", "", 0., "", 11792., 373.067, "", 
  "", "", 3575.104, 3.3, "", 27.25, "", "", "", "", 67.57, ""}, 
 {"TUV", "Oceania", "Tuvalu", "2021-05-10", "", "", "", "", "", "", "", "", 
  "", "", "", "", "", "", "", "", "", "", "", "", "", "", "", "", "", "", "", 
  "", "", "", "", "", "", "", 0., "", "", "", 0., "", 11792., 373.067, "", 
  "", "", 3575.104, 3.3, "", 27.25, "", "", "", "", 67.57, ""}, 
 {"TUV", "Oceania", "Tuvalu", "2021-05-11", "", "", "", "", "", "", "", "", 
  "", "", "", "", "", "", "", "", "", "", "", "", "", "", "", "", "", "", "", 
  "", "", "", "", "", "", "", 0., "", "", "", 0., "", 11792., 373.067, "", 
  "", "", 3575.104, 3.3, "", 27.25, "", "", "", "", 67.57, ""}, 
 {"TUV", "Oceania", "Tuvalu", "2021-05-12", "", "", "", "", "", "", "", "", 
  "", "", "", "", "", "", "", "", "", "", "", "", "", "", "", "", "", "", "", 
  "", "", "", "", "", "", "", 0., "", "", "", 0., "", 11792., 373.067, "", 
  "", "", 3575.104, 3.3, "", 27.25, "", "", "", "", 67.57, ""}, 
 {"TUV", "Oceania", "Tuvalu", "2021-05-13", "", "", "", "", "", "", "", "", 
  "", "", "", "", "", "", "", "", "", "", "", "", "", "", "", "", "", "", "", 
  "", "", "", "", "", "", "", 0., "", "", "", 0., "", 11792., 373.067, "", 
  "", "", 3575.104, 3.3, "", 27.25, "", "", "", "", 67.57, ""}, 
 {"TUV", "Oceania", "Tuvalu", "2021-05-14", "", "", "", "", "", "", "", "", 
  "", "", "", "", "", "", "", "", "", "", "", "", "", "", "", "", "", "", "", 
  "", "", "", "", "", "", "", 0., "", "", "", 0., "", 11792., 373.067, "", 
  "", "", 3575.104, 3.3, "", 27.25, "", "", "", "", 67.57, ""}, 
 {"TUV", "Oceania", "Tuvalu", "2021-05-15", "", "", "", "", "", "", "", "", 
  "", "", "", "", "", "", "", "", "", "", "", "", "", "", "", "", "", "", "", 
  "", "", "", "", "", "", "", 0., "", "", "", 0., "", 11792., 373.067, "", 
  "", "", 3575.104, 3.3, "", 27.25, "", "", "", "", 67.57, ""}, 
 {"TUV", "Oceania", "Tuvalu", "2021-05-16", "", "", "", "", "", "", "", "", 
  "", "", "", "", "", "", "", "", "", "", "", "", "", "", "", "", "", "", "", 
  "", "", "", "", "", "", "", 0., "", "", "", 0., "", 11792., 373.067, "", 
  "", "", 3575.104, 3.3, "", 27.25, "", "", "", "", 67.57, ""}, 
 {"TUV", "Oceania", "Tuvalu", "2021-05-17", "", "", "", "", "", "", "", "", 
  "", "", "", "", "", "", "", "", "", "", "", "", "", "", "", "", "", "", "", 
  "", "", "", "", "", "", "", 0., "", "", "", 0., "", 11792., 373.067, "", 
  "", "", 3575.104, 3.3, "", 27.25, "", "", "", "", 67.57, ""}, 
 {"TUV", "Oceania", "Tuvalu", "2021-05-18", "", "", "", "", "", "", "", "", 
  "", "", "", "", "", "", "", "", "", "", "", "", "", "", "", "", "", "", "", 
  "", "", "", "", "", "", "", 0., "", "", "", 0., "", 11792., 373.067, "", 
  "", "", 3575.104, 3.3, "", 27.25, "", "", "", "", 67.57, ""}, 
 {"TUV", "Oceania", "Tuvalu", "2021-05-19", "", "", "", "", "", "", "", "", 
  "", "", "", "", "", "", "", "", "", "", "", "", "", "", "", "", "", "", "", 
  "", "", "", "", "", "", "", 0., "", "", "", 0., "", 11792., 373.067, "", 
  "", "", 3575.104, 3.3, "", 27.25, "", "", "", "", 67.57, ""}, 
 {"TUV", "Oceania", "Tuvalu", "2021-05-20", "", "", "", "", "", "", "", "", 
  "", "", "", "", "", "", "", "", "", "", "", "", "", "", "", "", "", "", "", 
  "", "", "", "", "", "", "", 0., "", "", "", 0., "", 11792., 373.067, "", 
  "", "", 3575.104, 3.3, "", 27.25, "", "", "", "", 67.57, ""}, 
 {"TUV", "Oceania", "Tuvalu", "2021-05-21", "", "", "", "", "", "", "", "", 
  "", "", "", "", "", "", "", "", "", "", "", "", "", "", "", "", "", "", "", 
  "", "", "", "", "", "", "", 0., "", "", "", 0., "", 11792., 373.067, "", 
  "", "", 3575.104, 3.3, "", 27.25, "", "", "", "", 67.57, ""}, 
 {"TUV", "Oceania", "Tuvalu", "2021-05-22", "", "", "", "", "", "", "", "", 
  "", "", "", "", "", "", "", "", "", "", "", "", "", "", "", "", "", "", "", 
  "", "", "", "", "", "", "", 0., "", "", "", 0., "", 11792., 373.067, "", 
  "", "", 3575.104, 3.3, "", 27.25, "", "", "", "", 67.57, ""}, 
 {"TUV", "Oceania", "Tuvalu", "2021-05-23", "", "", "", "", "", "", "", "", 
  "", "", "", "", "", "", "", "", "", "", "", "", "", "", "", "", "", "", "", 
  "", "", "", "", "", "", "", 0., "", "", "", 0., "", 11792., 373.067, "", 
  "", "", 3575.104, 3.3, "", 27.25, "", "", "", "", 67.57, ""}, 
 {"TUV", "Oceania", "Tuvalu", "2021-05-24", "", "", "", "", "", "", "", "", 
  "", "", "", "", "", "", "", "", "", "", "", "", "", "", "", "", "", "", "", 
  "", "", "", "", "", "", "", 0., "", "", "", 0., "", 11792., 373.067, "", 
  "", "", 3575.104, 3.3, "", 27.25, "", "", "", "", 67.57, ""}, 
 {"TUV", "Oceania", "Tuvalu", "2021-05-25", "", "", "", "", "", "", "", "", 
  "", "", "", "", "", "", "", "", "", "", "", "", "", "", "", "", "", "", "", 
  "", "", "", "", "", "", "", 0., "", "", "", 0., "", 11792., 373.067, "", 
  "", "", 3575.104, 3.3, "", 27.25, "", "", "", "", 67.57, ""}, 
 {"TUV", "Oceania", "Tuvalu", "2021-05-26", "", "", "", "", "", "", "", "", 
  "", "", "", "", "", "", "", "", "", "", "", "", "", "", "", "", "", "", "", 
  "", "", "", "", "", "", "", 0., "", "", "", 0., "", 11792., 373.067, "", 
  "", "", 3575.104, 3.3, "", 27.25, "", "", "", "", 67.57, ""}, 
 {"TUV", "Oceania", "Tuvalu", "2021-05-27", "", "", "", "", "", "", "", "", 
  "", "", "", "", "", "", "", "", "", "", "", "", "", "", "", "", "", "", "", 
  "", "", "", "", "", "", "", 0., "", "", "", 0., "", 11792., 373.067, "", 
  "", "", 3575.104, 3.3, "", 27.25, "", "", "", "", 67.57, ""}, 
 {"TUV", "Oceania", "Tuvalu", "2021-05-28", "", "", "", "", "", "", "", "", 
  "", "", "", "", "", "", "", "", "", "", "", "", "", "", "", "", "", "", "", 
  "", "", "", "", "", "", "", 0., "", "", "", 0., "", 11792., 373.067, "", 
  "", "", 3575.104, 3.3, "", 27.25, "", "", "", "", 67.57, ""}, 
 {"TUV", "Oceania", "Tuvalu", "2021-05-29", "", "", "", "", "", "", "", "", 
  "", "", "", "", "", "", "", "", "", "", "", "", "", "", "", "", "", "", "", 
  "", "", "", "", "", "", "", 0., "", "", "", 0., "", 11792., 373.067, "", 
  "", "", 3575.104, 3.3, "", 27.25, "", "", "", "", 67.57, ""}, 
 {"TUV", "Oceania", "Tuvalu", "2021-05-30", "", "", "", "", "", "", "", "", 
  "", "", "", "", "", "", "", "", "", "", "", "", "", "", "", "", "", "", "", 
  "", "", "", "", "", "", "", 0., "", "", "", 0., "", 11792., 373.067, "", 
  "", "", 3575.104, 3.3, "", 27.25, "", "", "", "", 67.57, ""}, 
 {"TUV", "Oceania", "Tuvalu", "2021-05-31", "", "", "", "", "", "", "", "", 
  "", "", "", "", "", "", "", "", "", "", "", "", "", "", "", "", "", "", "", 
  "", "", "", "", "", "", "", 0., "", "", "", 0., "", 11792., 373.067, "", 
  "", "", 3575.104, 3.3, "", 27.25, "", "", "", "", 67.57, ""}, 
 {"TUV", "Oceania", "Tuvalu", "2021-06-01", "", "", "", "", "", "", "", "", 
  "", "", "", "", "", "", "", "", "", "", "", "", "", "", "", "", "", "", "", 
  "", "", "", 2400., 2400., "", "", 0., 20.35, 20.35, "", 0., "", 11792., 
  373.067, "", "", "", 3575.104, 3.3, "", 27.25, "", "", "", "", 67.57, ""}, 
 {"UGA", "Africa", "Uganda", "2020-03-21", 1., 1., "", "", "", "", 0.022, 
  0.022, "", "", "", "", "", "", "", "", "", "", "", "", "", "", "", "", "", 
  "", "", "", "", "", "", "", "", "", "", "", "", "", "", 44.44, 4.5741*^7, 
  213.759, 16.4, 2.168, 1.308, 1697.707, 41.6, 213.333, 2.5, 3.4, 16.7, 
  21.222, 0.5, 63.37, 0.544}, {"UGA", "Africa", "Uganda", "2020-03-22", 1., 
  0., "", "", "", "", 0.022, 0., "", "", "", "", "", "", "", "", "", "", "", 
  "", "", "", "", "", "", "", "", "", "", "", "", "", "", "", "", "", "", "", 
  "", 47.22, 4.5741*^7, 213.759, 16.4, 2.168, 1.308, 1697.707, 41.6, 213.333, 
  2.5, 3.4, 16.7, 21.222, 0.5, 63.37, 0.544}, {"UGA", "Africa", "Uganda", 
  "2020-03-23", 9., 8., "", "", "", "", 0.197, 0.175, "", "", "", "", "", "", 
  "", "", "", "", "", "", "", "", "", "", "", "", "", "", "", "", "", "", "", 
  "", "", "", "", "", "", 47.22, 4.5741*^7, 213.759, 16.4, 2.168, 1.308, 
  1697.707, 41.6, 213.333, 2.5, 3.4, 16.7, 21.222, 0.5, 63.37, 0.544}, 
 {"UGA", "Africa", "Uganda", "2020-03-24", 9., 0., "", "", "", "", 0.197, 0., 
  "", "", "", "", "", "", "", "", "", "", "", "", "", "", "", "", "", "", "", 
  "", "", "", "", "", "", "", "", "", "", "", "", 47.22, 4.5741*^7, 213.759, 
  16.4, 2.168, 1.308, 1697.707, 41.6, 213.333, 2.5, 3.4, 16.7, 21.222, 0.5, 
  63.37, 0.544}, {"UGA", "Africa", "Uganda", "2020-03-25", 14., 5., "", "", 
  "", "", 0.306, 0.109, "", "", "", "", "", "", "", "", "", "", "", "", "", 
  "", "", "", "", "", "", "", "", "", "", "", "", "", "", "", "", "", "", 
  69.44, 4.5741*^7, 213.759, 16.4, 2.168, 1.308, 1697.707, 41.6, 213.333, 
  2.5, 3.4, 16.7, 21.222, 0.5, 63.37, 0.544}, {"UGA", "Africa", "Uganda", 
  "2020-03-26", 14., 0., 2., "", "", 0., 0.306, 0., 0.044, "", "", 0., "", 
  "", "", "", "", "", "", "", "", "", "", "", "", "", "", "", "", "", "", "", 
  "", "", "", "", "", "", "", 69.44, 4.5741*^7, 213.759, 16.4, 2.168, 1.308, 
  1697.707, 41.6, 213.333, 2.5, 3.4, 16.7, 21.222, 0.5, 63.37, 0.544}, 
 {"UGA", "Africa", "Uganda", "2020-03-27", 23., 9., 3.286, "", "", 0., 0.503, 
  0.197, 0.072, "", "", 0., "", "", "", "", "", "", "", "", "", "", "", "", 
  "", "", "", "", "", "", "", "", "", "", "", "", "", "", "", 69.44, 
  4.5741*^7, 213.759, 16.4, 2.168, 1.308, 1697.707, 41.6, 213.333, 2.5, 3.4, 
  16.7, 21.222, 0.5, 63.37, 0.544}, {"UGA", "Africa", "Uganda", "2020-03-28", 
  30., 7., 4.143, "", "", 0., 0.656, 0.153, 0.091, "", "", 0., "", "", "", 
  "", "", "", "", "", "", "", "", "", "", "", "", "", "", "", "", "", "", "", 
  "", "", "", "", "", 69.44, 4.5741*^7, 213.759, 16.4, 2.168, 1.308, 
  1697.707, 41.6, 213.333, 2.5, 3.4, 16.7, 21.222, 0.5, 63.37, 0.544}, 
 {"UGA", "Africa", "Uganda", "2020-03-29", 33., 3., 4.571, "", "", 0., 0.721, 
  0.066, 0.1, "", "", 0., "", "", "", "", "", "", "", "", "", "", "", "", "", 
  "", "", "", "", "", "", "", "", "", "", "", "", "", "", 69.44, 4.5741*^7, 
  213.759, 16.4, 2.168, 1.308, 1697.707, 41.6, 213.333, 2.5, 3.4, 16.7, 
  21.222, 0.5, 63.37, 0.544}, {"UGA", "Africa", "Uganda", "2020-03-30", 33., 
  0., 3.429, "", "", 0., 0.721, 0., 0.075, "", "", 0., "", "", "", "", "", 
  "", "", "", "", "", "", "", "", "", "", "", "", "", "", "", "", "", "", "", 
  "", "", "", 93.52, 4.5741*^7, 213.759, 16.4, 2.168, 1.308, 1697.707, 41.6, 
  213.333, 2.5, 3.4, 16.7, 21.222, 0.5, 63.37, 0.544}, 
 {"UGA", "Africa", "Uganda", "2020-03-31", 44., 11., 5., "", "", 0., 0.962, 
  0.24, 0.109, "", "", 0., "", "", "", "", "", "", "", "", "", "", "", "", 
  "", "", "", "", "", "", "", "", "", "", "", "", "", "", "", 93.52, 
  4.5741*^7, 213.759, 16.4, 2.168, 1.308, 1697.707, 41.6, 213.333, 2.5, 3.4, 
  16.7, 21.222, 0.5, 63.37, 0.544}, {"UGA", "Africa", "Uganda", "2020-04-01", 
  44., 0., 4.286, "", "", 0., 0.962, 0., 0.094, "", "", 0., "", "", "", "", 
  "", "", "", "", "", 23., 1510., 0.033, 0.001, "", "", "", "", 
  "samples tested", "", "", "", "", "", "", "", "", "", 93.52, 4.5741*^7, 
  213.759, 16.4, 2.168, 1.308, 1697.707, 41.6, 213.333, 2.5, 3.4, 16.7, 
  21.222, 0.5, 63.37, 0.544}, {"UGA", "Africa", "Uganda", "2020-04-02", 45., 
  1., 4.429, "", "", 0., 0.984, 0.022, 0.097, "", "", 0., "", "", "", "", "", 
  "", "", "", "", "", "", "", "", "", "", "", "", "samples tested", "", "", 
  "", "", "", "", "", "", "", 93.52, 4.5741*^7, 213.759, 16.4, 2.168, 1.308, 
  1697.707, 41.6, 213.333, 2.5, 3.4, 16.7, 21.222, 0.5, 63.37, 0.544}, 
 {"UGA", "Africa", "Uganda", "2020-04-03", 48., 3., 3.571, "", "", 0., 1.049, 
  0.066, 0.078, "", "", 0., "", "", "", "", "", "", "", "", "", "", "", "", 
  "", "", "", "", "", "samples tested", "", "", "", "", "", "", "", "", "", 
  93.52, 4.5741*^7, 213.759, 16.4, 2.168, 1.308, 1697.707, 41.6, 213.333, 
  2.5, 3.4, 16.7, 21.222, 0.5, 63.37, 0.544}, {"UGA", "Africa", "Uganda", 
  "2020-04-04", 48., 0., 2.571, "", "", 0., 1.049, 0., 0.056, "", "", 0., "", 
  "", "", "", "", "", "", "", "", "", "", "", "", "", "", "", "", 
  "samples tested", "", "", "", "", "", "", "", "", "", 93.52, 4.5741*^7, 
  213.759, 16.4, 2.168, 1.308, 1697.707, 41.6, 213.333, 2.5, 3.4, 16.7, 
  21.222, 0.5, 63.37, 0.544}, {"UGA", "Africa", "Uganda", "2020-04-05", 52., 
  4., 2.714, "", "", 0., 1.137, 0.087, 0.059, "", "", 0., "", "", "", "", "", 
  "", "", "", "", "", "", "", "", "", "", "", "", "samples tested", "", "", 
  "", "", "", "", "", "", "", 93.52, 4.5741*^7, 213.759, 16.4, 2.168, 1.308, 
  1697.707, 41.6, 213.333, 2.5, 3.4, 16.7, 21.222, 0.5, 63.37, 0.544}, 
 {"UGA", "Africa", "Uganda", "2020-04-06", 52., 0., 2.714, "", "", 0., 1.137, 
  0., 0.059, "", "", 0., "", "", "", "", "", "", "", "", "", 231., 3160., 
  0.069, 0.005, "", "", "", "", "samples tested", "", "", "", "", "", "", "", 
  "", "", 93.52, 4.5741*^7, 213.759, 16.4, 2.168, 1.308, 1697.707, 41.6, 
  213.333, 2.5, 3.4, 16.7, 21.222, 0.5, 63.37, 0.544}, 
 {"UGA", "Africa", "Uganda", "2020-04-07", 52., 0., 1.143, "", "", 0., 1.137, 
  0., 0.025, "", "", 0., "", "", "", "", "", "", "", "", "", 150., 3310., 
  0.072, 0.003, "", "", "", "", "samples tested", "", "", "", "", "", "", "", 
  "", "", 93.52, 4.5741*^7, 213.759, 16.4, 2.168, 1.308, 1697.707, 41.6, 
  213.333, 2.5, 3.4, 16.7, 21.222, 0.5, 63.37, 0.544}, 
 {"UGA", "Africa", "Uganda", "2020-04-08", 53., 1., 1.286, "", "", 0., 1.159, 
  0.022, 0.028, "", "", 0., "", "", "", "", "", "", "", "", "", 214., 3524., 
  0.077, 0.005, 288., 0.006, 0.004, 224., "samples tested", "", "", "", "", 
  "", "", "", "", "", 93.52, 4.5741*^7, 213.759, 16.4, 2.168, 1.308, 
  1697.707, 41.6, 213.333, 2.5, 3.4, 16.7, 21.222, 0.5, 63.37, 0.544}, 
 {"UGA", "Africa", "Uganda", "2020-04-09", 53., 0., 1.143, "", "", 0., 1.159, 
  0., 0.025, "", "", 0., "", "", "", "", "", "", "", "", "", 338., 3862., 
  0.084, 0.007, 289., 0.006, 0.004, 252.8, "samples tested", "", "", "", "", 
  "", "", "", "", "", 93.52, 4.5741*^7, 213.759, 16.4, 2.168, 1.308, 
  1697.707, 41.6, 213.333, 2.5, 3.4, 16.7, 21.222, 0.5, 63.37, 0.544}, 
 {"UGA", "Africa", "Uganda", "2020-04-10", 53., 0., 0.714, "", "", 0., 1.159, 
  0., 0.016, "", "", 0., "", "", "", "", "", "", "", "", "", 439., 4301., 
  0.094, 0.01, 304., 0.007, 0.002, 425.8, "samples tested", "", "", "", "", 
  "", "", "", "", "", 93.52, 4.5741*^7, 213.759, 16.4, 2.168, 1.308, 
  1697.707, 41.6, 213.333, 2.5, 3.4, 16.7, 21.222, 0.5, 63.37, 0.544}, 
 {"UGA", "Africa", "Uganda", "2020-04-11", 53., 0., 0.714, "", "", 0., 1.159, 
  0., 0.016, "", "", 0., "", "", "", "", "", "", "", "", "", "", "", "", "", 
  309., 0.007, 0.002, 432.8, "samples tested", "", "", "", "", "", "", "", 
  "", "", 93.52, 4.5741*^7, 213.759, 16.4, 2.168, 1.308, 1697.707, 41.6, 
  213.333, 2.5, 3.4, 16.7, 21.222, 0.5, 63.37, 0.544}, 
 {"UGA", "Africa", "Uganda", "2020-04-12", 54., 1., 0.286, "", "", 0., 1.181, 
  0.022, 0.006, "", "", 0., "", "", "", "", "", "", "", "", "", 169., 5025., 
  0.11, 0.004, 314., 0.007, 0.001, 1097.9, "samples tested", "", "", "", "", 
  "", "", "", "", "", 93.52, 4.5741*^7, 213.759, 16.4, 2.168, 1.308, 
  1697.707, 41.6, 213.333, 2.5, 3.4, 16.7, 21.222, 0.5, 63.37, 0.544}, 
 {"UGA", "Africa", "Uganda", "2020-04-13", 54., 0., 0.286, "", "", 0., 1.181, 
  0., 0.006, "", "", 0., "", "", "", "", "", "", "", "", "", 639., 5664., 
  0.124, 0.014, 358., 0.008, 0.001, 1251.7, "samples tested", "", "", "", "", 
  "", "", "", "", "", 93.52, 4.5741*^7, 213.759, 16.4, 2.168, 1.308, 
  1697.707, 41.6, 213.333, 2.5, 3.4, 16.7, 21.222, 0.5, 63.37, 0.544}, 
 {"UGA", "Africa", "Uganda", "2020-04-14", 55., 1., 0.429, "", "", 0., 1.202, 
  0.022, 0.009, "", "", 0., "", "", "", "", "", "", "", "", "", 625., 6661., 
  0.146, 0.014, 479., 0.01, 0.001, 1116.6, "samples tested", "", "", "", "", 
  "", "", "", "", "", 93.52, 4.5741*^7, 213.759, 16.4, 2.168, 1.308, 
  1697.707, 41.6, 213.333, 2.5, 3.4, 16.7, 21.222, 0.5, 63.37, 0.544}, 
 {"UGA", "Africa", "Uganda", "2020-04-15", 55., 0., 0.286, "", "", 0., 1.202, 
  0., 0.006, "", "", 0., "", "", "", "", "", "", "", "", "", "", "", "", "", 
  "", "", "", "", "", "", "", "", "", "", "", "", "", "", 93.52, 4.5741*^7, 
  213.759, 16.4, 2.168, 1.308, 1697.707, 41.6, 213.333, 2.5, 3.4, 16.7, 
  21.222, 0.5, 63.37, 0.544}, {"UGA", "Africa", "Uganda", "2020-04-16", 55., 
  0., 0.286, "", "", 0., 1.202, 0., 0.006, "", "", 0., "", "", "", "", "", 
  "", "", "", "", "", "", "", "", "", "", "", "", "", "", "", "", "", "", "", 
  "", "", "", 93.52, 4.5741*^7, 213.759, 16.4, 2.168, 1.308, 1697.707, 41.6, 
  213.333, 2.5, 3.4, 16.7, 21.222, 0.5, 63.37, 0.544}, 
 {"UGA", "Africa", "Uganda", "2020-04-17", 56., 1., 0.429, "", "", 0., 1.224, 
  0.022, 0.009, "", "", 0., "", "", "", "", "", "", "", "", "", "", "", "", 
  "", "", "", "", "", "", "", "", "", "", "", "", "", "", "", 93.52, 
  4.5741*^7, 213.759, 16.4, 2.168, 1.308, 1697.707, 41.6, 213.333, 2.5, 3.4, 
  16.7, 21.222, 0.5, 63.37, 0.544}, {"UGA", "Africa", "Uganda", "2020-04-18", 
  55., -1., 0.286, "", "", 0., 1.202, -0.022, 0.006, "", "", 0., "", "", "", 
  "", "", "", "", "", "", "", "", "", "", "", "", "", "", "", "", "", "", "", 
  "", "", "", "", "", 93.52, 4.5741*^7, 213.759, 16.4, 2.168, 1.308, 
  1697.707, 41.6, 213.333, 2.5, 3.4, 16.7, 21.222, 0.5, 63.37, 0.544}, 
 {"UGA", "Africa", "Uganda", "2020-04-19", 55., 0., 0.143, "", "", 0., 1.202, 
  0., 0.003, "", "", 0., "", "", "", "", "", "", "", "", "", "", "", "", "", 
  "", "", "", "", "", "", "", "", "", "", "", "", "", "", 93.52, 4.5741*^7, 
  213.759, 16.4, 2.168, 1.308, 1697.707, 41.6, 213.333, 2.5, 3.4, 16.7, 
  21.222, 0.5, 63.37, 0.544}, {"UGA", "Africa", "Uganda", "2020-04-20", 56., 
  1., 0.286, "", "", 0., 1.224, 0.022, 0.006, "", "", 0., "", "", "", "", "", 
  "", "", "", "", "", "", "", "", "", "", "", "", "", "", "", "", "", "", "", 
  "", "", "", 93.52, 4.5741*^7, 213.759, 16.4, 2.168, 1.308, 1697.707, 41.6, 
  213.333, 2.5, 3.4, 16.7, 21.222, 0.5, 63.37, 0.544}, 
 {"UGA", "Africa", "Uganda", "2020-04-21", 61., 5., 0.857, "", "", 0., 1.334, 
  0.109, 0.019, "", "", 0., "", "", "", "", "", "", "", "", "", "", "", "", 
  "", "", "", "", "", "", "", "", "", "", "", "", "", "", "", 93.52, 
  4.5741*^7, 213.759, 16.4, 2.168, 1.308, 1697.707, 41.6, 213.333, 2.5, 3.4, 
  16.7, 21.222, 0.5, 63.37, 0.544}, {"UGA", "Africa", "Uganda", "2020-04-22", 
  63., 2., 1.143, "", "", 0., 1.377, 0.044, 0.025, "", "", 0., "", "", "", 
  "", "", "", "", "", "", "", "", "", "", "", "", "", "", "", "", "", "", "", 
  "", "", "", "", "", 93.52, 4.5741*^7, 213.759, 16.4, 2.168, 1.308, 
  1697.707, 41.6, 213.333, 2.5, 3.4, 16.7, 21.222, 0.5, 63.37, 0.544}, 
 {"UGA", "Africa", "Uganda", "2020-04-23", 74., 11., 2.714, "", "", 0., 
  1.618, 0.24, 0.059, "", "", 0., "", "", "", "", "", "", "", "", "", "", "", 
  "", "", "", "", "", "", "", "", "", "", "", "", "", "", "", "", 93.52, 
  4.5741*^7, 213.759, 16.4, 2.168, 1.308, 1697.707, 41.6, 213.333, 2.5, 3.4, 
  16.7, 21.222, 0.5, 63.37, 0.544}, {"UGA", "Africa", "Uganda", "2020-04-24", 
  75., 1., 2.714, "", "", 0., 1.64, 0.022, 0.059, "", "", 0., "", "", "", "", 
  "", "", "", "", "", "", "", "", "", "", "", "", "", "", "", "", "", "", "", 
  "", "", "", "", 93.52, 4.5741*^7, 213.759, 16.4, 2.168, 1.308, 1697.707, 
  41.6, 213.333, 2.5, 3.4, 16.7, 21.222, 0.5, 63.37, 0.544}, 
 {"UGA", "Africa", "Uganda", "2020-04-25", 75., 0., 2.857, "", "", 0., 1.64, 
  0., 0.062, "", "", 0., "", "", "", "", "", "", "", "", "", "", "", "", "", 
  "", "", "", "", "", "", "", "", "", "", "", "", "", "", 93.52, 4.5741*^7, 
  213.759, 16.4, 2.168, 1.308, 1697.707, 41.6, 213.333, 2.5, 3.4, 16.7, 
  21.222, 0.5, 63.37, 0.544}, {"UGA", "Africa", "Uganda", "2020-04-26", 79., 
  4., 3.429, "", "", 0., 1.727, 0.087, 0.075, "", "", 0., "", "", "", "", "", 
  "", "", "", "", "", "", "", "", "", "", "", "", "", "", "", "", "", "", "", 
  "", "", "", 93.52, 4.5741*^7, 213.759, 16.4, 2.168, 1.308, 1697.707, 41.6, 
  213.333, 2.5, 3.4, 16.7, 21.222, 0.5, 63.37, 0.544}, 
 {"UGA", "Africa", "Uganda", "2020-04-27", 79., 0., 3.286, "", "", 0., 1.727, 
  0., 0.072, "", "", 0., "", "", "", "", "", "", "", "", "", "", "", "", "", 
  "", "", "", "", "", "", "", "", "", "", "", "", "", "", 93.52, 4.5741*^7, 
  213.759, 16.4, 2.168, 1.308, 1697.707, 41.6, 213.333, 2.5, 3.4, 16.7, 
  21.222, 0.5, 63.37, 0.544}, {"UGA", "Africa", "Uganda", "2020-04-28", 79., 
  0., 2.571, "", "", 0., 1.727, 0., 0.056, "", "", 0., "", "", "", "", "", 
  "", "", "", "", "", "", "", "", "", "", "", "", "", "", "", "", "", "", "", 
  "", "", "", 93.52, 4.5741*^7, 213.759, 16.4, 2.168, 1.308, 1697.707, 41.6, 
  213.333, 2.5, 3.4, 16.7, 21.222, 0.5, 63.37, 0.544}, 
 {"UGA", "Africa", "Uganda", "2020-04-29", 81., 2., 2.571, "", "", 0., 1.771, 
  0.044, 0.056, "", "", 0., "", "", "", "", "", "", "", "", "", "", "", "", 
  "", "", "", "", "", "", "", "", "", "", "", "", "", "", "", 93.52, 
  4.5741*^7, 213.759, 16.4, 2.168, 1.308, 1697.707, 41.6, 213.333, 2.5, 3.4, 
  16.7, 21.222, 0.5, 63.37, 0.544}, {"UGA", "Africa", "Uganda", "2020-04-30", 
  83., 2., 1.286, "", "", 0., 1.815, 0.044, 0.028, "", "", 0., "", "", "", 
  "", "", "", "", "", "", "", "", "", "", "", "", "", "", "", "", "", "", "", 
  "", "", "", "", "", 93.52, 4.5741*^7, 213.759, 16.4, 2.168, 1.308, 
  1697.707, 41.6, 213.333, 2.5, 3.4, 16.7, 21.222, 0.5, 63.37, 0.544}, 
 {"UGA", "Africa", "Uganda", "2020-05-01", 85., 2., 1.429, "", "", 0., 1.858, 
  0.044, 0.031, "", "", 0., "", "", "", "", "", "", "", "", "", "", "", "", 
  "", "", "", "", "", "", "", "", "", "", "", "", "", "", "", 93.52, 
  4.5741*^7, 213.759, 16.4, 2.168, 1.308, 1697.707, 41.6, 213.333, 2.5, 3.4, 
  16.7, 21.222, 0.5, 63.37, 0.544}, {"UGA", "Africa", "Uganda", "2020-05-02", 
  88., 3., 1.857, "", "", 0., 1.924, 0.066, 0.041, "", "", 0., "", "", "", 
  "", "", "", "", "", "", "", "", "", "", "", "", "", "", "", "", "", "", "", 
  "", "", "", "", "", 93.52, 4.5741*^7, 213.759, 16.4, 2.168, 1.308, 
  1697.707, 41.6, 213.333, 2.5, 3.4, 16.7, 21.222, 0.5, 63.37, 0.544}, 
 {"UGA", "Africa", "Uganda", "2020-05-03", 89., 1., 1.429, "", "", 0., 1.946, 
  0.022, 0.031, "", "", 0., "", "", "", "", "", "", "", "", "", "", "", "", 
  "", "", "", "", "", "", "", "", "", "", "", "", "", "", "", 93.52, 
  4.5741*^7, 213.759, 16.4, 2.168, 1.308, 1697.707, 41.6, 213.333, 2.5, 3.4, 
  16.7, 21.222, 0.5, 63.37, 0.544}, {"UGA", "Africa", "Uganda", "2020-05-04", 
  97., 8., 2.571, "", "", 0., 2.121, 0.175, 0.056, "", "", 0., "", "", "", 
  "", "", "", "", "", "", "", "", "", "", "", "", "", "", "", "", "", "", "", 
  "", "", "", "", "", 93.52, 4.5741*^7, 213.759, 16.4, 2.168, 1.308, 
  1697.707, 41.6, 213.333, 2.5, 3.4, 16.7, 21.222, 0.5, 63.37, 0.544}, 
 {"UGA", "Africa", "Uganda", "2020-05-05", 98., 1., 2.714, "", "", 0., 2.142, 
  0.022, 0.059, "", "", 0., "", "", "", "", "", "", "", "", "", "", "", "", 
  "", "", "", "", "", "", "", "", "", "", "", "", "", "", "", 93.52, 
  4.5741*^7, 213.759, 16.4, 2.168, 1.308, 1697.707, 41.6, 213.333, 2.5, 3.4, 
  16.7, 21.222, 0.5, 63.37, 0.544}, {"UGA", "Africa", "Uganda", "2020-05-06", 
  100., 2., 2.714, "", "", 0., 2.186, 0.044, 0.059, "", "", 0., "", "", "", 
  "", "", "", "", "", "", "", "", "", "", "", "", "", "", "", "", "", "", "", 
  "", "", "", "", "", 89.81, 4.5741*^7, 213.759, 16.4, 2.168, 1.308, 
  1697.707, 41.6, 213.333, 2.5, 3.4, 16.7, 21.222, 0.5, 63.37, 0.544}, 
 {"UGA", "Africa", "Uganda", "2020-05-07", 101., 1., 2.571, "", "", 0., 
  2.208, 0.022, 0.056, "", "", 0., 0.97, "", "", "", "", "", "", "", "", "", 
  "", "", "", "", "", "", "", "", "", "", "", "", "", "", "", "", "", 89.81, 
  4.5741*^7, 213.759, 16.4, 2.168, 1.308, 1697.707, 41.6, 213.333, 2.5, 3.4, 
  16.7, 21.222, 0.5, 63.37, 0.544}, {"UGA", "Africa", "Uganda", "2020-05-08", 
  101., 0., 2.286, "", "", 0., 2.208, 0., 0.05, "", "", 0., 0.98, "", "", "", 
  "", "", "", "", "", "", "", "", "", "", "", "", "", "", "", "", "", "", "", 
  "", "", "", "", 89.81, 4.5741*^7, 213.759, 16.4, 2.168, 1.308, 1697.707, 
  41.6, 213.333, 2.5, 3.4, 16.7, 21.222, 0.5, 63.37, 0.544}, 
 {"UGA", "Africa", "Uganda", "2020-05-09", 116., 15., 4., "", "", 0., 2.536, 
  0.328, 0.087, "", "", 0., 1.01, "", "", "", "", "", "", "", "", "", "", "", 
  "", "", "", "", "", "", "", "", "", "", "", "", "", "", "", 89.81, 
  4.5741*^7, 213.759, 16.4, 2.168, 1.308, 1697.707, 41.6, 213.333, 2.5, 3.4, 
  16.7, 21.222, 0.5, 63.37, 0.544}, {"UGA", "Africa", "Uganda", "2020-05-10", 
  121., 5., 4.571, "", "", 0., 2.645, 0.109, 0.1, "", "", 0., 1.04, "", "", 
  "", "", "", "", "", "", "", "", "", "", "", "", "", "", "", "", "", "", "", 
  "", "", "", "", "", 89.81, 4.5741*^7, 213.759, 16.4, 2.168, 1.308, 
  1697.707, 41.6, 213.333, 2.5, 3.4, 16.7, 21.222, 0.5, 63.37, 0.544}, 
 {"UGA", "Africa", "Uganda", "2020-05-11", 121., 0., 3.429, "", "", 0., 
  2.645, 0., 0.075, "", "", 0., 1.08, "", "", "", "", "", "", "", "", "", "", 
  "", "", "", "", "", "", "", "", "", "", "", "", "", "", "", "", 89.81, 
  4.5741*^7, 213.759, 16.4, 2.168, 1.308, 1697.707, 41.6, 213.333, 2.5, 3.4, 
  16.7, 21.222, 0.5, 63.37, 0.544}, {"UGA", "Africa", "Uganda", "2020-05-12", 
  129., 8., 4.429, "", "", 0., 2.82, 0.175, 0.097, "", "", 0., 1.13, "", "", 
  "", "", "", "", "", "", "", "", "", "", "", "", "", "", "", "", "", "", "", 
  "", "", "", "", "", 89.81, 4.5741*^7, 213.759, 16.4, 2.168, 1.308, 
  1697.707, 41.6, 213.333, 2.5, 3.4, 16.7, 21.222, 0.5, 63.37, 0.544}, 
 {"UGA", "Africa", "Uganda", "2020-05-13", 139., 10., 5.571, "", "", 0., 
  3.039, 0.219, 0.122, "", "", 0., 1.19, "", "", "", "", "", "", "", "", "", 
  "", "", "", "", "", "", "", "", "", "", "", "", "", "", "", "", "", 89.81, 
  4.5741*^7, 213.759, 16.4, 2.168, 1.308, 1697.707, 41.6, 213.333, 2.5, 3.4, 
  16.7, 21.222, 0.5, 63.37, 0.544}, {"UGA", "Africa", "Uganda", "2020-05-14", 
  160., 21., 8.429, "", "", 0., 3.498, 0.459, 0.184, "", "", 0., 1.24, "", 
  "", "", "", "", "", "", "", "", "", "", "", "", "", "", "", "", "", "", "", 
  "", "", "", "", "", "", 89.81, 4.5741*^7, 213.759, 16.4, 2.168, 1.308, 
  1697.707, 41.6, 213.333, 2.5, 3.4, 16.7, 21.222, 0.5, 63.37, 0.544}, 
 {"UGA", "Africa", "Uganda", "2020-05-15", 203., 43., 14.571, "", "", 0., 
  4.438, 0.94, 0.319, "", "", 0., 1.27, "", "", "", "", "", "", "", "", "", 
  "", "", "", "", "", "", "", "", "", "", "", "", "", "", "", "", "", 89.81, 
  4.5741*^7, 213.759, 16.4, 2.168, 1.308, 1697.707, 41.6, 213.333, 2.5, 3.4, 
  16.7, 21.222, 0.5, 63.37, 0.544}, {"UGA", "Africa", "Uganda", "2020-05-16", 
  227., 24., 15.857, "", "", 0., 4.963, 0.525, 0.347, "", "", 0., 1.25, "", 
  "", "", "", "", "", "", "", "", "", "", "", "", "", "", "", "", "", "", "", 
  "", "", "", "", "", "", 89.81, 4.5741*^7, 213.759, 16.4, 2.168, 1.308, 
  1697.707, 41.6, 213.333, 2.5, 3.4, 16.7, 21.222, 0.5, 63.37, 0.544}, 
 {"UGA", "Africa", "Uganda", "2020-05-17", 227., 0., 15.143, "", "", 0., 
  4.963, 0., 0.331, "", "", 0., 1.24, "", "", "", "", "", "", "", "", "", "", 
  "", "", "", "", "", "", "", "", "", "", "", "", "", "", "", "", 89.81, 
  4.5741*^7, 213.759, 16.4, 2.168, 1.308, 1697.707, 41.6, 213.333, 2.5, 3.4, 
  16.7, 21.222, 0.5, 63.37, 0.544}, {"UGA", "Africa", "Uganda", "2020-05-18", 
  248., 21., 18.143, "", "", 0., 5.422, 0.459, 0.397, "", "", 0., 1.24, "", 
  "", "", "", "", "", "", "", "", "", "", "", "", "", "", "", "", "", "", "", 
  "", "", "", "", "", "", 86.11, 4.5741*^7, 213.759, 16.4, 2.168, 1.308, 
  1697.707, 41.6, 213.333, 2.5, 3.4, 16.7, 21.222, 0.5, 63.37, 0.544}, 
 {"UGA", "Africa", "Uganda", "2020-05-19", 260., 12., 18.714, "", "", 0., 
  5.684, 0.262, 0.409, "", "", 0., 1.24, "", "", "", "", "", "", "", "", "", 
  "", "", "", "", "", "", "", "", "", "", "", "", "", "", "", "", "", 86.11, 
  4.5741*^7, 213.759, 16.4, 2.168, 1.308, 1697.707, 41.6, 213.333, 2.5, 3.4, 
  16.7, 21.222, 0.5, 63.37, 0.544}, {"UGA", "Africa", "Uganda", "2020-05-20", 
  264., 4., 17.857, "", "", 0., 5.772, 0.087, 0.39, "", "", 0., 1.24, "", "", 
  "", "", "", "", "", "", "", "", "", "", "", "", "", "", "", "", "", "", "", 
  "", "", "", "", "", 86.11, 4.5741*^7, 213.759, 16.4, 2.168, 1.308, 
  1697.707, 41.6, 213.333, 2.5, 3.4, 16.7, 21.222, 0.5, 63.37, 0.544}, 
 {"UGA", "Africa", "Uganda", "2020-05-21", 160., -104., 0., "", "", 0., 
  3.498, -2.274, 0., "", "", 0., 1.26, "", "", "", "", "", "", "", "", "", 
  "", "", "", "", "", "", "", "", "", "", "", "", "", "", "", "", "", 86.11, 
  4.5741*^7, 213.759, 16.4, 2.168, 1.308, 1697.707, 41.6, 213.333, 2.5, 3.4, 
  16.7, 21.222, 0.5, 63.37, 0.544}, {"UGA", "Africa", "Uganda", "2020-05-22", 
  175., 15., -4., "", "", 0., 3.826, 0.328, -0.087, "", "", 0., 1.28, "", "", 
  "", "", "", "", "", "", "", "", "", "", "", "", "", "", "", "", "", "", "", 
  "", "", "", "", "", 86.11, 4.5741*^7, 213.759, 16.4, 2.168, 1.308, 
  1697.707, 41.6, 213.333, 2.5, 3.4, 16.7, 21.222, 0.5, 63.37, 0.544}, 
 {"UGA", "Africa", "Uganda", "2020-05-23", 198., 23., -4.143, "", "", 0., 
  4.329, 0.503, -0.091, "", "", 0., 1.3, "", "", "", "", "", "", "", "", "", 
  "", "", "", "", "", "", "", "", "", "", "", "", "", "", "", "", "", 86.11, 
  4.5741*^7, 213.759, 16.4, 2.168, 1.308, 1697.707, 41.6, 213.333, 2.5, 3.4, 
  16.7, 21.222, 0.5, 63.37, 0.544}, {"UGA", "Africa", "Uganda", "2020-05-24", 
  198., 0., -4.143, "", "", 0., 4.329, 0., -0.091, "", "", 0., 1.32, "", "", 
  "", "", "", "", "", "", "", "", "", "", "", "", "", "", "", "", "", "", "", 
  "", "", "", "", "", 86.11, 4.5741*^7, 213.759, 16.4, 2.168, 1.308, 
  1697.707, 41.6, 213.333, 2.5, 3.4, 16.7, 21.222, 0.5, 63.37, 0.544}, 
 {"UGA", "Africa", "Uganda", "2020-05-25", 222., 24., -3.714, "", "", 0., 
  4.853, 0.525, -0.081, "", "", 0., 1.35, "", "", "", "", "", "", "", "", "", 
  "", "", "", "", "", "", "", "", "", "", "", "", "", "", "", "", "", 86.11, 
  4.5741*^7, 213.759, 16.4, 2.168, 1.308, 1697.707, 41.6, 213.333, 2.5, 3.4, 
  16.7, 21.222, 0.5, 63.37, 0.544}, {"UGA", "Africa", "Uganda", "2020-05-26", 
  253., 31., -1., "", "", 0., 5.531, 0.678, -0.022, "", "", 0., 1.37, "", "", 
  "", "", "", "", "", "", "", "", "", "", "", "", "", "", "", "", "", "", "", 
  "", "", "", "", "", 80.56, 4.5741*^7, 213.759, 16.4, 2.168, 1.308, 
  1697.707, 41.6, 213.333, 2.5, 3.4, 16.7, 21.222, 0.5, 63.37, 0.544}, 
 {"UGA", "Africa", "Uganda", "2020-05-27", 281., 28., 2.429, "", "", 0., 
  6.143, 0.612, 0.053, "", "", 0., 1.37, "", "", "", "", "", "", "", "", "", 
  "", "", "", "", "", "", "", "", "", "", "", "", "", "", "", "", "", 80.56, 
  4.5741*^7, 213.759, 16.4, 2.168, 1.308, 1697.707, 41.6, 213.333, 2.5, 3.4, 
  16.7, 21.222, 0.5, 63.37, 0.544}, {"UGA", "Africa", "Uganda", "2020-05-28", 
  317., 36., 22.429, "", "", 0., 6.93, 0.787, 0.49, "", "", 0., 1.36, "", "", 
  "", "", "", "", "", "", "", "", "", "", "", "", "", "", "", "", "", "", "", 
  "", "", "", "", "", 80.56, 4.5741*^7, 213.759, 16.4, 2.168, 1.308, 
  1697.707, 41.6, 213.333, 2.5, 3.4, 16.7, 21.222, 0.5, 63.37, 0.544}, 
 {"UGA", "Africa", "Uganda", "2020-05-29", 329., 12., 22., "", "", 0., 7.193, 
  0.262, 0.481, "", "", 0., 1.34, "", "", "", "", "", "", "", "", "", "", "", 
  "", "", "", "", "", "", "", "", "", "", "", "", "", "", "", 80.56, 
  4.5741*^7, 213.759, 16.4, 2.168, 1.308, 1697.707, 41.6, 213.333, 2.5, 3.4, 
  16.7, 21.222, 0.5, 63.37, 0.544}, {"UGA", "Africa", "Uganda", "2020-05-30", 
  413., 84., 30.714, "", "", 0., 9.029, 1.836, 0.671, "", "", 0., 1.33, "", 
  "", "", "", "", "", "", "", "", "", "", "", "", "", "", "", "", "", "", "", 
  "", "", "", "", "", "", 80.56, 4.5741*^7, 213.759, 16.4, 2.168, 1.308, 
  1697.707, 41.6, 213.333, 2.5, 3.4, 16.7, 21.222, 0.5, 63.37, 0.544}, 
 {"UGA", "Africa", "Uganda", "2020-05-31", 417., 4., 31.286, "", "", 0., 
  9.117, 0.087, 0.684, "", "", 0., 1.28, "", "", "", "", "", "", "", "", "", 
  "", "", "", "", "", "", "", "", "", "", "", "", "", "", "", "", "", 80.56, 
  4.5741*^7, 213.759, 16.4, 2.168, 1.308, 1697.707, 41.6, 213.333, 2.5, 3.4, 
  16.7, 21.222, 0.5, 63.37, 0.544}, {"UGA", "Africa", "Uganda", "2020-06-01", 
  457., 40., 33.571, "", "", 0., 9.991, 0.874, 0.734, "", "", 0., 1.23, "", 
  "", "", "", "", "", "", "", "", "", "", "", "", "", "", "", "", "", "", "", 
  "", "", "", "", "", "", 80.56, 4.5741*^7, 213.759, 16.4, 2.168, 1.308, 
  1697.707, 41.6, 213.333, 2.5, 3.4, 16.7, 21.222, 0.5, 63.37, 0.544}, 
 {"UGA", "Africa", "Uganda", "2020-06-02", 489., 32., 33.714, "", "", 0., 
  10.691, 0.7, 0.737, "", "", 0., 1.18, "", "", "", "", "", "", "", "", "", 
  "", "", "", "", "", "", "", "", "", "", "", "", "", "", "", "", "", 80.56, 
  4.5741*^7, 213.759, 16.4, 2.168, 1.308, 1697.707, 41.6, 213.333, 2.5, 3.4, 
  16.7, 21.222, 0.5, 63.37, 0.544}, {"UGA", "Africa", "Uganda", "2020-06-03", 
  507., 18., 32.286, "", "", 0., 11.084, 0.394, 0.706, "", "", 0., 1.13, "", 
  "", "", "", "", "", "", "", "", "", "", "", "", "", "", "", "", "", "", "", 
  "", "", "", "", "", "", 80.56, 4.5741*^7, 213.759, 16.4, 2.168, 1.308, 
  1697.707, 41.6, 213.333, 2.5, 3.4, 16.7, 21.222, 0.5, 63.37, 0.544}, 
 {"UGA", "Africa", "Uganda", "2020-06-04", 522., 15., 29.286, "", "", 0., 
  11.412, 0.328, 0.64, "", "", 0., 1.09, "", "", "", "", "", "", "", "", "", 
  "", "", "", "", "", "", "", "", "", "", "", "", "", "", "", "", "", 77.78, 
  4.5741*^7, 213.759, 16.4, 2.168, 1.308, 1697.707, 41.6, 213.333, 2.5, 3.4, 
  16.7, 21.222, 0.5, 63.37, 0.544}, {"UGA", "Africa", "Uganda", "2020-06-05", 
  557., 35., 32.571, "", "", 0., 12.177, 0.765, 0.712, "", "", 0., 1.06, "", 
  "", "", "", "", "", "", "", "", "", "", "", "", "", "", "", "", "", "", "", 
  "", "", "", "", "", "", 77.78, 4.5741*^7, 213.759, 16.4, 2.168, 1.308, 
  1697.707, 41.6, 213.333, 2.5, 3.4, 16.7, 21.222, 0.5, 63.37, 0.544}, 
 {"UGA", "Africa", "Uganda", "2020-06-06", 593., 36., 25.714, "", "", 0., 
  12.964, 0.787, 0.562, "", "", 0., 1.02, "", "", "", "", "", "", "", "", "", 
  "", "", "", "", "", "", "", "", "", "", "", "", "", "", "", "", "", 77.78, 
  4.5741*^7, 213.759, 16.4, 2.168, 1.308, 1697.707, 41.6, 213.333, 2.5, 3.4, 
  16.7, 21.222, 0.5, 63.37, 0.544}, {"UGA", "Africa", "Uganda", "2020-06-07", 
  616., 23., 28.429, "", "", 0., 13.467, 0.503, 0.622, "", "", 0., 0.98, "", 
  "", "", "", "", "", "", "", "", "", "", "", "", "", "", "", "", "", "", "", 
  "", "", "", "", "", "", 77.78, 4.5741*^7, 213.759, 16.4, 2.168, 1.308, 
  1697.707, 41.6, 213.333, 2.5, 3.4, 16.7, 21.222, 0.5, 63.37, 0.544}, 
 {"UGA", "Africa", "Uganda", "2020-06-08", 646., 30., 27., "", "", 0., 
  14.123, 0.656, 0.59, "", "", 0., 0.94, "", "", "", "", "", "", "", "", "", 
  "", "", "", "", "", "", "", "", "", "", "", "", "", "", "", "", "", 77.78, 
  4.5741*^7, 213.759, 16.4, 2.168, 1.308, 1697.707, 41.6, 213.333, 2.5, 3.4, 
  16.7, 21.222, 0.5, 63.37, 0.544}, {"UGA", "Africa", "Uganda", "2020-06-09", 
  657., 11., 24., "", "", 0., 14.363, 0.24, 0.525, "", "", 0., 0.9, "", "", 
  "", "", "", "", "", "", "", "", "", "", "", "", "", "", "", "", "", "", "", 
  "", "", "", "", "", 77.78, 4.5741*^7, 213.759, 16.4, 2.168, 1.308, 
  1697.707, 41.6, 213.333, 2.5, 3.4, 16.7, 21.222, 0.5, 63.37, 0.544}, 
 {"UGA", "Africa", "Uganda", "2020-06-10", 665., 8., 22.571, "", "", 0., 
  14.538, 0.175, 0.493, "", "", 0., 0.86, "", "", "", "", "", "", "", "", "", 
  "", "", "", "", "", "", "", "", "", "", "", "", "", "", "", "", "", 77.78, 
  4.5741*^7, 213.759, 16.4, 2.168, 1.308, 1697.707, 41.6, 213.333, 2.5, 3.4, 
  16.7, 21.222, 0.5, 63.37, 0.544}, {"UGA", "Africa", "Uganda", "2020-06-11", 
  679., 14., 22.429, "", "", 0., 14.844, 0.306, 0.49, "", "", 0., 0.83, "", 
  "", "", "", "", "", "", "", "", "", "", "", "", "", "", "", "", "", "", "", 
  "", "", "", "", "", "", 77.78, 4.5741*^7, 213.759, 16.4, 2.168, 1.308, 
  1697.707, 41.6, 213.333, 2.5, 3.4, 16.7, 21.222, 0.5, 63.37, 0.544}, 
 {"UGA", "Africa", "Uganda", "2020-06-12", 686., 7., 18.429, "", "", 0., 
  14.997, 0.153, 0.403, "", "", 0., 0.81, "", "", "", "", "", "", "", "", "", 
  "", "", "", "", "", "", "", "", "", "", "", "", "", "", "", "", "", 84.26, 
  4.5741*^7, 213.759, 16.4, 2.168, 1.308, 1697.707, 41.6, 213.333, 2.5, 3.4, 
  16.7, 21.222, 0.5, 63.37, 0.544}, {"UGA", "Africa", "Uganda", "2020-06-13", 
  694., 8., 14.429, "", "", 0., 15.172, 0.175, 0.315, "", "", 0., 0.8, "", 
  "", "", "", "", "", "", "", "", "", "", "", "", "", "", "", "", "", "", "", 
  "", "", "", "", "", "", 84.26, 4.5741*^7, 213.759, 16.4, 2.168, 1.308, 
  1697.707, 41.6, 213.333, 2.5, 3.4, 16.7, 21.222, 0.5, 63.37, 0.544}, 
 {"UGA", "Africa", "Uganda", "2020-06-14", 696., 2., 11.429, "", "", 0., 
  15.216, 0.044, 0.25, "", "", 0., 0.8, "", "", "", "", "", "", "", "", "", 
  "", "", "", "", "", "", "", "", "", "", "", "", "", "", "", "", "", 84.26, 
  4.5741*^7, 213.759, 16.4, 2.168, 1.308, 1697.707, 41.6, 213.333, 2.5, 3.4, 
  16.7, 21.222, 0.5, 63.37, 0.544}, {"UGA", "Africa", "Uganda", "2020-06-15", 
  705., 9., 8.429, "", "", 0., 15.413, 0.197, 0.184, "", "", 0., 0.81, "", 
  "", "", "", "", "", "", "", "", "", "", "", "", "", "", "", "", "", "", "", 
  "", "", "", "", "", "", 84.26, 4.5741*^7, 213.759, 16.4, 2.168, 1.308, 
  1697.707, 41.6, 213.333, 2.5, 3.4, 16.7, 21.222, 0.5, 63.37, 0.544}, 
 {"UGA", "Africa", "Uganda", "2020-06-16", 724., 19., 9.571, "", "", 0., 
  15.828, 0.415, 0.209, "", "", 0., 0.82, "", "", "", "", "", "", "", "", "", 
  "", "", "", "", "", "", "", "", "", "", "", "", "", "", "", "", "", 84.26, 
  4.5741*^7, 213.759, 16.4, 2.168, 1.308, 1697.707, 41.6, 213.333, 2.5, 3.4, 
  16.7, 21.222, 0.5, 63.37, 0.544}, {"UGA", "Africa", "Uganda", "2020-06-17", 
  732., 8., 9.571, "", "", 0., 16.003, 0.175, 0.209, "", "", 0., 0.83, "", 
  "", "", "", "", "", "", "", "", "", "", "", "", "", "", "", "", "", "", "", 
  "", "", "", "", "", "", 84.26, 4.5741*^7, 213.759, 16.4, 2.168, 1.308, 
  1697.707, 41.6, 213.333, 2.5, 3.4, 16.7, 21.222, 0.5, 63.37, 0.544}, 
 {"UGA", "Africa", "Uganda", "2020-06-18", 741., 9., 8.857, "", "", 0., 16.2, 
  0.197, 0.194, "", "", 0., 0.83, "", "", "", "", "", "", "", "", "", "", "", 
  "", "", "", "", "", "", "", "", "", "", "", "", "", "", "", 84.26, 
  4.5741*^7, 213.759, 16.4, 2.168, 1.308, 1697.707, 41.6, 213.333, 2.5, 3.4, 
  16.7, 21.222, 0.5, 63.37, 0.544}, {"UGA", "Africa", "Uganda", "2020-06-19", 
  755., 14., 9.857, "", "", 0., 16.506, 0.306, 0.215, "", "", 0., 0.84, "", 
  "", "", "", "", "", "", "", "", "", "", "", "", "", "", "", "", "", "", "", 
  "", "", "", "", "", "", 84.26, 4.5741*^7, 213.759, 16.4, 2.168, 1.308, 
  1697.707, 41.6, 213.333, 2.5, 3.4, 16.7, 21.222, 0.5, 63.37, 0.544}, 
 {"UGA", "Africa", "Uganda", "2020-06-20", 763., 8., 9.857, "", "", 0., 
  16.681, 0.175, 0.215, "", "", 0., 0.85, "", "", "", "", "", "", "", "", "", 
  "", "", "", "", "", "", "", "", "", "", "", "", "", "", "", "", "", 84.26, 
  4.5741*^7, 213.759, 16.4, 2.168, 1.308, 1697.707, 41.6, 213.333, 2.5, 3.4, 
  16.7, 21.222, 0.5, 63.37, 0.544}, {"UGA", "Africa", "Uganda", "2020-06-21", 
  770., 7., 10.571, "", "", 0., 16.834, 0.153, 0.231, "", "", 0., 0.87, "", 
  "", "", "", "", "", "", "", "", "", "", "", "", "", "", "", "", "", "", "", 
  "", "", "", "", "", "", 84.26, 4.5741*^7, 213.759, 16.4, 2.168, 1.308, 
  1697.707, 41.6, 213.333, 2.5, 3.4, 16.7, 21.222, 0.5, 63.37, 0.544}, 
 {"UGA", "Africa", "Uganda", "2020-06-22", 774., 4., 9.857, "", "", 0., 
  16.921, 0.087, 0.215, "", "", 0., 0.89, "", "", "", "", "", "", "", "", "", 
  "", "", "", "", "", "", "", "", "", "", "", "", "", "", "", "", "", 87.04, 
  4.5741*^7, 213.759, 16.4, 2.168, 1.308, 1697.707, 41.6, 213.333, 2.5, 3.4, 
  16.7, 21.222, 0.5, 63.37, 0.544}, {"UGA", "Africa", "Uganda", "2020-06-23", 
  797., 23., 10.429, "", "", 0., 17.424, 0.503, 0.228, "", "", 0., 0.92, "", 
  "", "", "", "", "", "", "", "", "", "", "", "", "", "", "", "", "", "", "", 
  "", "", "", "", "", "", 87.04, 4.5741*^7, 213.759, 16.4, 2.168, 1.308, 
  1697.707, 41.6, 213.333, 2.5, 3.4, 16.7, 21.222, 0.5, 63.37, 0.544}, 
 {"UGA", "Africa", "Uganda", "2020-06-24", 805., 8., 10.429, "", "", 0., 
  17.599, 0.175, 0.228, "", "", 0., 0.93, "", "", "", "", "", "", "", "", "", 
  "", "", "", "", "", "", "", "", "", "", "", "", "", "", "", "", "", 87.04, 
  4.5741*^7, 213.759, 16.4, 2.168, 1.308, 1697.707, 41.6, 213.333, 2.5, 3.4, 
  16.7, 21.222, 0.5, 63.37, 0.544}, {"UGA", "Africa", "Uganda", "2020-06-25", 
  821., 16., 11.429, "", "", 0., 17.949, 0.35, 0.25, "", "", 0., 0.94, "", 
  "", "", "", "", "", "", "", "", "", "", "", "", "", "", "", "", "", "", "", 
  "", "", "", "", "", "", 87.04, 4.5741*^7, 213.759, 16.4, 2.168, 1.308, 
  1697.707, 41.6, 213.333, 2.5, 3.4, 16.7, 21.222, 0.5, 63.37, 0.544}, 
 {"UGA", "Africa", "Uganda", "2020-06-26", 833., 12., 11.143, "", "", 0., 
  18.211, 0.262, 0.244, "", "", 0., 0.94, "", "", "", "", "", "", "", "", "", 
  "", "", "", "", "", "", "", "", "", "", "", "", "", "", "", "", "", 87.04, 
  4.5741*^7, 213.759, 16.4, 2.168, 1.308, 1697.707, 41.6, 213.333, 2.5, 3.4, 
  16.7, 21.222, 0.5, 63.37, 0.544}, {"UGA", "Africa", "Uganda", "2020-06-27", 
  848., 15., 12.143, "", "", 0., 18.539, 0.328, 0.265, "", "", 0., 0.94, "", 
  "", "", "", "", "", "", "", "", "", "", "", "", "", "", "", "", "", "", "", 
  "", "", "", "", "", "", 87.04, 4.5741*^7, 213.759, 16.4, 2.168, 1.308, 
  1697.707, 41.6, 213.333, 2.5, 3.4, 16.7, 21.222, 0.5, 63.37, 0.544}, 
 {"UGA", "Africa", "Uganda", "2020-06-28", 859., 11., 12.714, "", "", 0., 
  18.78, 0.24, 0.278, "", "", 0., 0.95, "", "", "", "", "", "", "", "", "", 
  "", "", "", "", "", "", "", "", "", "", "", "", "", "", "", "", "", 87.04, 
  4.5741*^7, 213.759, 16.4, 2.168, 1.308, 1697.707, 41.6, 213.333, 2.5, 3.4, 
  16.7, 21.222, 0.5, 63.37, 0.544}, {"UGA", "Africa", "Uganda", "2020-06-29", 
  870., 11., 13.714, "", "", 0., 19.02, 0.24, 0.3, "", "", 0., 0.95, "", "", 
  "", "", "", "", "", "", "", "", "", "", "", "", "", "", "", "", "", "", "", 
  "", "", "", "", "", 87.04, 4.5741*^7, 213.759, 16.4, 2.168, 1.308, 
  1697.707, 41.6, 213.333, 2.5, 3.4, 16.7, 21.222, 0.5, 63.37, 0.544}, 
 {"UGA", "Africa", "Uganda", "2020-06-30", 889., 19., 13.143, "", "", 0., 
  19.436, 0.415, 0.287, "", "", 0., 0.95, "", "", "", "", "", "", "", "", 
  2059., 194872., 4.26, 0.045, "", "", "", "", "samples tested", "", "", "", 
  "", "", "", "", "", "", 87.04, 4.5741*^7, 213.759, 16.4, 2.168, 1.308, 
  1697.707, 41.6, 213.333, 2.5, 3.4, 16.7, 21.222, 0.5, 63.37, 0.544}, 
 {"UGA", "Africa", "Uganda", "2020-07-01", 893., 4., 12.571, "", "", 0., 
  19.523, 0.087, 0.275, "", "", 0., 0.94, "", "", "", "", "", "", "", "", "", 
  "", "", "", "", "", "", "", "samples tested", "", "", "", "", "", "", "", 
  "", "", 87.04, 4.5741*^7, 213.759, 16.4, 2.168, 1.308, 1697.707, 41.6, 
  213.333, 2.5, 3.4, 16.7, 21.222, 0.5, 63.37, 0.544}, 
 {"UGA", "Africa", "Uganda", "2020-07-02", 902., 9., 11.571, "", "", 0., 
  19.72, 0.197, 0.253, "", "", 0., 0.94, "", "", "", "", "", "", "", "", 
  3349., 200179., 4.376, 0.073, "", "", "", "", "samples tested", "", "", "", 
  "", "", "", "", "", "", 87.04, 4.5741*^7, 213.759, 16.4, 2.168, 1.308, 
  1697.707, 41.6, 213.333, 2.5, 3.4, 16.7, 21.222, 0.5, 63.37, 0.544}, 
 {"UGA", "Africa", "Uganda", "2020-07-03", 911., 9., 11.143, "", "", 0., 
  19.916, 0.197, 0.244, "", "", 0., 0.94, "", "", "", "", "", "", "", "", "", 
  "", "", "", "", "", "", "", "samples tested", "", "", "", "", "", "", "", 
  "", "", 87.04, 4.5741*^7, 213.759, 16.4, 2.168, 1.308, 1697.707, 41.6, 
  213.333, 2.5, 3.4, 16.7, 21.222, 0.5, 63.37, 0.544}, 
 {"UGA", "Africa", "Uganda", "2020-07-04", 927., 16., 11.286, "", "", 0., 
  20.266, 0.35, 0.247, "", "", 0., 0.95, "", "", "", "", "", "", "", "", "", 
  "", "", "", "", "", "", "", "samples tested", "", "", "", "", "", "", "", 
  "", "", 87.04, 4.5741*^7, 213.759, 16.4, 2.168, 1.308, 1697.707, 41.6, 
  213.333, 2.5, 3.4, 16.7, 21.222, 0.5, 63.37, 0.544}, 
 {"UGA", "Africa", "Uganda", "2020-07-05", 939., 12., 11.429, "", "", 0., 
  20.529, 0.262, 0.25, "", "", 0., 0.96, "", "", "", "", "", "", "", "", 
  3103., 210446., 4.601, 0.068, "", "", "", "", "samples tested", "", "", "", 
  "", "", "", "", "", "", 87.04, 4.5741*^7, 213.759, 16.4, 2.168, 1.308, 
  1697.707, 41.6, 213.333, 2.5, 3.4, 16.7, 21.222, 0.5, 63.37, 0.544}, 
 {"UGA", "Africa", "Uganda", "2020-07-06", 953., 14., 11.857, "", "", 0., 
  20.835, 0.306, 0.259, "", "", 0., 0.96, "", "", "", "", "", "", "", "", 
  2414., 212860., 4.654, 0.053, "", "", "", "", "samples tested", "", "", "", 
  "", "", "", "", "", "", 87.04, 4.5741*^7, 213.759, 16.4, 2.168, 1.308, 
  1697.707, 41.6, 213.333, 2.5, 3.4, 16.7, 21.222, 0.5, 63.37, 0.544}, 
 {"UGA", "Africa", "Uganda", "2020-07-07", 971., 18., 11.714, "", "", 0., 
  21.228, 0.394, 0.256, "", "", 0., 0.96, "", "", "", "", "", "", "", "", 
  3451., 216311., 4.729, 0.075, 3063., 0.067, 0.004, 261.5, "samples tested", 
  "", "", "", "", "", "", "", "", "", 87.04, 4.5741*^7, 213.759, 16.4, 2.168, 
  1.308, 1697.707, 41.6, 213.333, 2.5, 3.4, 16.7, 21.222, 0.5, 63.37, 0.544}, 
 {"UGA", "Africa", "Uganda", "2020-07-08", 977., 6., 12., "", "", 0., 21.359, 
  0.131, 0.262, "", "", 0., 0.94, "", "", "", "", "", "", "", "", 3316., 
  219627., 4.802, 0.072, 3157., 0.069, 0.004, 263.1, "samples tested", "", 
  "", "", "", "", "", "", "", "", 87.04, 4.5741*^7, 213.759, 16.4, 2.168, 
  1.308, 1697.707, 41.6, 213.333, 2.5, 3.4, 16.7, 21.222, 0.5, 63.37, 0.544}, 
 {"UGA", "Africa", "Uganda", "2020-07-09", 1000., 23., 14., "", "", 0., 
  21.862, 0.503, 0.306, "", "", 0., 0.93, "", "", "", "", "", "", "", "", 
  2048., 221675., 4.846, 0.045, 3071., 0.067, 0.005, 219.4, "samples tested", 
  "", "", "", "", "", "", "", "", "", 87.04, 4.5741*^7, 213.759, 16.4, 2.168, 
  1.308, 1697.707, 41.6, 213.333, 2.5, 3.4, 16.7, 21.222, 0.5, 63.37, 0.544}, 
 {"UGA", "Africa", "Uganda", "2020-07-10", 1006., 6., 13.571, "", "", 0., 
  21.993, 0.131, 0.297, "", "", 0., 0.9, "", "", "", "", "", "", "", "", "", 
  "", "", "", 2888., 0.063, 0.005, 212.8, "samples tested", "", "", "", "", 
  "", "", "", "", "", 81.48, 4.5741*^7, 213.759, 16.4, 2.168, 1.308, 
  1697.707, 41.6, 213.333, 2.5, 3.4, 16.7, 21.222, 0.5, 63.37, 0.544}, 
 {"UGA", "Africa", "Uganda", "2020-07-11", 1013., 7., 12.286, "", "", 0., 
  22.146, 0.153, 0.269, "", "", 0., 0.88, "", "", "", "", "", "", "", "", "", 
  "", "", "", 2705., 0.059, 0.005, 220.2, "samples tested", "", "", "", "", 
  "", "", "", "", "", 81.48, 4.5741*^7, 213.759, 16.4, 2.168, 1.308, 
  1697.707, 41.6, 213.333, 2.5, 3.4, 16.7, 21.222, 0.5, 63.37, 0.544}, 
 {"UGA", "Africa", "Uganda", "2020-07-12", 1025., 12., 12.286, "", "", 0., 
  22.409, 0.262, 0.269, "", "", 0., 0.88, "", "", "", "", "", "", "", "", 
  1702., 228105., 4.987, 0.037, 2523., 0.055, 0.005, 205.4, "samples tested", 
  "", "", "", "", "", "", "", "", "", 81.48, 4.5741*^7, 213.759, 16.4, 2.168, 
  1.308, 1697.707, 41.6, 213.333, 2.5, 3.4, 16.7, 21.222, 0.5, 63.37, 0.544}, 
 {"UGA", "Africa", "Uganda", "2020-07-13", 1029., 4., 10.857, "", "", 0., 
  22.496, 0.087, 0.237, "", "", 0., 0.87, "", "", "", "", "", "", "", "", 
  2575., 230680., 5.043, 0.056, 2546., 0.056, 0.004, 234.5, "samples tested", 
  "", "", "", "", "", "", "", "", "", 81.48, 4.5741*^7, 213.759, 16.4, 2.168, 
  1.308, 1697.707, 41.6, 213.333, 2.5, 3.4, 16.7, 21.222, 0.5, 63.37, 0.544}, 
 {"UGA", "Africa", "Uganda", "2020-07-14", 1040., 11., 9.857, "", "", 0., 
  22.737, 0.24, 0.215, "", "", 0., 0.87, "", "", "", "", "", "", "", "", "", 
  "", "", "", 2362., 0.052, 0.004, 239.6, "samples tested", "", "", "", "", 
  "", "", "", "", "", 81.48, 4.5741*^7, 213.759, 16.4, 2.168, 1.308, 
  1697.707, 41.6, 213.333, 2.5, 3.4, 16.7, 21.222, 0.5, 63.37, 0.544}, 
 {"UGA", "Africa", "Uganda", "2020-07-15", 1043., 3., 9.429, "", "", 0., 
  22.802, 0.066, 0.206, "", "", 0., 0.86, "", "", "", "", "", "", "", "", 
  2405., 235015., 5.138, 0.053, 2198., 0.048, 0.004, 233.1, "samples tested", 
  "", "", "", "", "", "", "", "", "", 81.48, 4.5741*^7, 213.759, 16.4, 2.168, 
  1.308, 1697.707, 41.6, 213.333, 2.5, 3.4, 16.7, 21.222, 0.5, 63.37, 0.544}, 
 {"UGA", "Africa", "Uganda", "2020-07-16", 1051., 8., 7.286, "", "", 0., 
  22.977, 0.175, 0.159, "", "", 0., 0.86, "", "", "", "", "", "", "", "", 
  3696., 238709., 5.219, 0.081, 2433., 0.053, 0.003, 333.9, "samples tested", 
  "", "", "", "", "", "", "", "", "", 81.48, 4.5741*^7, 213.759, 16.4, 2.168, 
  1.308, 1697.707, 41.6, 213.333, 2.5, 3.4, 16.7, 21.222, 0.5, 63.37, 0.544}, 
 {"UGA", "Africa", "Uganda", "2020-07-17", 1056., 5., 7.143, "", "", 0., 
  23.087, 0.109, 0.156, "", "", 0., 0.86, "", "", "", "", "", "", "", "", "", 
  "", "", "", 2553., 0.056, 0.003, 357.4, "samples tested", "", "", "", "", 
  "", "", "", "", "", 79.63, 4.5741*^7, 213.759, 16.4, 2.168, 1.308, 
  1697.707, 41.6, 213.333, 2.5, 3.4, 16.7, 21.222, 0.5, 63.37, 0.544}, 
 {"UGA", "Africa", "Uganda", "2020-07-18", 1062., 6., 7., "", "", 0., 23.218, 
  0.131, 0.153, "", "", 0., 0.87, "", "", "", "", "", "", "", "", "", "", "", 
  "", 2672., 0.058, 0.003, 381.7, "samples tested", "", "", "", "", "", "", 
  "", "", "", 79.63, 4.5741*^7, 213.759, 16.4, 2.168, 1.308, 1697.707, 41.6, 
  213.333, 2.5, 3.4, 16.7, 21.222, 0.5, 63.37, 0.544}, 
 {"UGA", "Africa", "Uganda", "2020-07-19", 1065., 3., 5.714, "", "", 0., 
  23.283, 0.066, 0.125, "", "", 0., 0.89, "", "", "", "", "", "", "", "", 
  2196., 247646., 5.414, 0.048, 2792., 0.061, 0.002, 488.6, "samples tested", 
  "", "", "", "", "", "", "", "", "", 79.63, 4.5741*^7, 213.759, 16.4, 2.168, 
  1.308, 1697.707, 41.6, 213.333, 2.5, 3.4, 16.7, 21.222, 0.5, 63.37, 0.544}, 
 {"UGA", "Africa", "Uganda", "2020-07-20", 1069., 4., 5.714, "", "", 0., 
  23.371, 0.087, 0.125, "", "", 0., 0.92, "", "", "", "", "", "", "", "", 
  2383., 250029., 5.466, 0.052, 2764., 0.06, 0.002, 483.7, "samples tested", 
  "", "", "", "", "", "", "", "", "", 79.63, 4.5741*^7, 213.759, 16.4, 2.168, 
  1.308, 1697.707, 41.6, 213.333, 2.5, 3.4, 16.7, 21.222, 0.5, 63.37, 0.544}, 
 {"UGA", "Africa", "Uganda", "2020-07-21", 1072., 3., 4.571, "", "", 0., 
  23.436, 0.066, 0.1, "", "", 0., 0.95, "", "", "", "", "", "", "", "", 
  2098., 252127., 5.512, 0.046, 2754., 0.06, 0.002, 602.5, "samples tested", 
  "", "", "", "", "", "", "", "", "", 79.63, 4.5741*^7, 213.759, 16.4, 2.168, 
  1.308, 1697.707, 41.6, 213.333, 2.5, 3.4, 16.7, 21.222, 0.5, 63.37, 0.544}, 
 {"UGA", "Africa", "Uganda", "2020-07-22", 1075., 3., 4.571, "", "", 0., 
  23.502, 0.066, 0.1, "", "", 0., 0.99, "", "", "", "", "", "", "", "", 
  2128., 254255., 5.559, 0.047, 2749., 0.06, 0.002, 601.4, "samples tested", 
  "", "", "", "", "", "", "", "", "", 79.63, 4.5741*^7, 213.759, 16.4, 2.168, 
  1.308, 1697.707, 41.6, 213.333, 2.5, 3.4, 16.7, 21.222, 0.5, 63.37, 0.544}, 
 {"UGA", "Africa", "Uganda", "2020-07-23", 1079., 4., 4., "", "", 0., 23.589, 
  0.087, 0.087, "", "", 0., 1.04, "", "", "", "", "", "", "", "", 1785., 
  256040., 5.598, 0.039, 2476., 0.054, 0.002, 619., "samples tested", "", "", 
  "", "", "", "", "", "", "", 79.63, 4.5741*^7, 213.759, 16.4, 2.168, 1.308, 
  1697.707, 41.6, 213.333, 2.5, 3.4, 16.7, 21.222, 0.5, 63.37, 0.544}, 
 {"UGA", "Africa", "Uganda", "2020-07-24", 1089., 10., 4.714, 1., 1., 0.143, 
  23.808, 0.219, 0.103, 0.022, 0.022, 0.003, 1.09, "", "", "", "", "", "", 
  "", "", "", "", "", "", 2366., 0.052, 0.002, 501.9, "samples tested", "", 
  "", "", "", "", "", "", "", "", 79.63, 4.5741*^7, 213.759, 16.4, 2.168, 
  1.308, 1697.707, 41.6, 213.333, 2.5, 3.4, 16.7, 21.222, 0.5, 63.37, 0.544}, 
 {"UGA", "Africa", "Uganda", "2020-07-25", 1103., 14., 5.857, 1., 0., 0.143, 
  24.114, 0.306, 0.128, 0.022, 0., 0.003, 1.13, "", "", "", "", "", "", "", 
  "", 1937., 260465., 5.694, 0.042, 2257., 0.049, 0.003, 385.4, 
  "samples tested", "", "", "", "", "", "", "", "", "", 79.63, 4.5741*^7, 
  213.759, 16.4, 2.168, 1.308, 1697.707, 41.6, 213.333, 2.5, 3.4, 16.7, 
  21.222, 0.5, 63.37, 0.544}, {"UGA", "Africa", "Uganda", "2020-07-26", 
  1115., 12., 7.143, 2., 1., 0.286, 24.376, 0.262, 0.156, 0.044, 0.022, 
  0.006, 1.16, "", "", "", "", "", "", "", "", 1812., 262277., 5.734, 0.04, 
  2090., 0.046, 0.003, 292.6, "samples tested", "", "", "", "", "", "", "", 
  "", "", 79.63, 4.5741*^7, 213.759, 16.4, 2.168, 1.308, 1697.707, 41.6, 
  213.333, 2.5, 3.4, 16.7, 21.222, 0.5, 63.37, 0.544}, 
 {"UGA", "Africa", "Uganda", "2020-07-27", 1128., 13., 8.429, 2., 0., 0.286, 
  24.661, 0.284, 0.184, 0.044, 0., 0.006, 1.18, "", "", "", "", "", "", "", 
  "", 1885., 264162., 5.775, 0.041, 2019., 0.044, 0.004, 239.5, 
  "samples tested", "", "", "", "", "", "", "", "", "", 76.85, 4.5741*^7, 
  213.759, 16.4, 2.168, 1.308, 1697.707, 41.6, 213.333, 2.5, 3.4, 16.7, 
  21.222, 0.5, 63.37, 0.544}, {"UGA", "Africa", "Uganda", "2020-07-28", 
  1135., 7., 9., 2., 0., 0.286, 24.814, 0.153, 0.197, 0.044, 0., 0.006, 1.19, 
  "", "", "", "", "", "", "", "", 2694., 266856., 5.834, 0.059, 2104., 0.046, 
  0.004, 233.8, "samples tested", "", "", "", "", "", "", "", "", "", 76.85, 
  4.5741*^7, 213.759, 16.4, 2.168, 1.308, 1697.707, 41.6, 213.333, 2.5, 3.4, 
  16.7, 21.222, 0.5, 63.37, 0.544}, {"UGA", "Africa", "Uganda", "2020-07-29", 
  1140., 5., 9.286, 2., 0., 0.286, 24.923, 0.109, 0.203, 0.044, 0., 0.006, 
  1.2, "", "", "", "", "", "", "", "", "", "", "", "", 2225., 0.049, 0.004, 
  239.6, "samples tested", "", "", "", "", "", "", "", "", "", 76.85, 
  4.5741*^7, 213.759, 16.4, 2.168, 1.308, 1697.707, 41.6, 213.333, 2.5, 3.4, 
  16.7, 21.222, 0.5, 63.37, 0.544}, {"UGA", "Africa", "Uganda", "2020-07-30", 
  1147., 7., 9.714, 2., 0., 0.286, 25.076, 0.153, 0.212, 0.044, 0., 0.006, 
  1.22, "", "", "", "", "", "", "", "", 3229., 272805., 5.964, 0.071, 2395., 
  0.052, 0.004, 246.6, "samples tested", "", "", "", "", "", "", "", "", "", 
  76.85, 4.5741*^7, 213.759, 16.4, 2.168, 1.308, 1697.707, 41.6, 213.333, 
  2.5, 3.4, 16.7, 21.222, 0.5, 63.37, 0.544}, {"UGA", "Africa", "Uganda", 
  "2020-07-31", 1154., 7., 9.286, 3., 1., 0.286, 25.229, 0.153, 0.203, 0.066, 
  0.022, 0.006, 1.25, "", "", "", "", "", "", "", "", 2550., 275355., 6.02, 
  0.056, 2443., 0.053, 0.004, 263.1, "samples tested", "", "", "", "", "", 
  "", "", "", "", 76.85, 4.5741*^7, 213.759, 16.4, 2.168, 1.308, 1697.707, 
  41.6, 213.333, 2.5, 3.4, 16.7, 21.222, 0.5, 63.37, 0.544}, 
 {"UGA", "Africa", "Uganda", "2020-08-01", 1176., 22., 10.429, 4., 1., 0.429, 
  25.71, 0.481, 0.228, 0.087, 0.022, 0.009, 1.28, "", "", "", "", "", "", "", 
  "", "", "", "", "", 2512., 0.055, 0.004, 240.9, "samples tested", "", "", 
  "", "", "", "", "", "", "", 76.85, 4.5741*^7, 213.759, 16.4, 2.168, 1.308, 
  1697.707, 41.6, 213.333, 2.5, 3.4, 16.7, 21.222, 0.5, 63.37, 0.544}, 
 {"UGA", "Africa", "Uganda", "2020-08-02", 1182., 6., 9.571, 4., 0., 0.286, 
  25.841, 0.131, 0.209, 0.087, 0., 0.006, 1.3, "", "", "", "", "", "", "", 
  "", 2485., 280747., 6.138, 0.054, 2639., 0.058, 0.004, 275.7, 
  "samples tested", "", "", "", "", "", "", "", "", "", 76.85, 4.5741*^7, 
  213.759, 16.4, 2.168, 1.308, 1697.707, 41.6, 213.333, 2.5, 3.4, 16.7, 
  21.222, 0.5, 63.37, 0.544}, {"UGA", "Africa", "Uganda", "2020-08-03", 
  1195., 13., 9.571, 5., 1., 0.429, 26.125, 0.284, 0.209, 0.109, 0.022, 
  0.009, 1.33, "", "", "", "", "", "", "", "", 1765., 282512., 6.176, 0.039, 
  2621., 0.057, 0.004, 273.8, "samples tested", "", "", "", "", "", "", "", 
  "", "", 76.85, 4.5741*^7, 213.759, 16.4, 2.168, 1.308, 1697.707, 41.6, 
  213.333, 2.5, 3.4, 16.7, 21.222, 0.5, 63.37, 0.544}, 
 {"UGA", "Africa", "Uganda", "2020-08-04", 1203., 8., 9.714, 5., 0., 0.429, 
  26.3, 0.175, 0.212, 0.109, 0., 0.009, 1.36, "", "", "", "", "", "", "", "", 
  2278., 284790., 6.226, 0.05, 2562., 0.056, 0.004, 263.7, "samples tested", 
  "", "", "", "", "", "", "", "", "", 76.85, 4.5741*^7, 213.759, 16.4, 2.168, 
  1.308, 1697.707, 41.6, 213.333, 2.5, 3.4, 16.7, 21.222, 0.5, 63.37, 0.544}, 
 {"UGA", "Africa", "Uganda", "2020-08-05", 1213., 10., 10.429, 5., 0., 0.429, 
  26.519, 0.219, 0.228, 0.109, 0., 0.009, 1.39, "", "", "", "", "", "", "", 
  "", 3577., 288367., 6.304, 0.078, 2648., 0.058, 0.004, 253.9, 
  "samples tested", "", "", "", "", "", "", "", "", "", 76.85, 4.5741*^7, 
  213.759, 16.4, 2.168, 1.308, 1697.707, 41.6, 213.333, 2.5, 3.4, 16.7, 
  21.222, 0.5, 63.37, 0.544}, {"UGA", "Africa", "Uganda", "2020-08-06", 
  1223., 10., 10.857, 5., 0., 0.429, 26.738, 0.219, 0.237, 0.109, 0., 0.009, 
  1.42, "", "", "", "", "", "", "", "", 2334., 290701., 6.355, 0.051, 2557., 
  0.056, 0.004, 235.5, "samples tested", "", "", "", "", "", "", "", "", "", 
  76.85, 4.5741*^7, 213.759, 16.4, 2.168, 1.308, 1697.707, 41.6, 213.333, 
  2.5, 3.4, 16.7, 21.222, 0.5, 63.37, 0.544}, {"UGA", "Africa", "Uganda", 
  "2020-08-07", 1254., 31., 14.286, 6., 1., 0.429, 27.415, 0.678, 0.312, 
  0.131, 0.022, 0.009, 1.46, "", "", "", "", "", "", "", "", "", "", "", "", 
  2614., 0.057, 0.005, 183., "samples tested", "", "", "", "", "", "", "", 
  "", "", 76.85, 4.5741*^7, 213.759, 16.4, 2.168, 1.308, 1697.707, 41.6, 
  213.333, 2.5, 3.4, 16.7, 21.222, 0.5, 63.37, 0.544}, 
 {"UGA", "Africa", "Uganda", "2020-08-08", 1267., 13., 13., 6., 0., 0.286, 
  27.699, 0.284, 0.284, 0.131, 0., 0.006, 1.47, "", "", "", "", "", "", "", 
  "", 3204., 296601., 6.484, 0.07, 2650., 0.058, 0.005, 203.8, 
  "samples tested", "", "", "", "", "", "", "", "", "", 76.85, 4.5741*^7, 
  213.759, 16.4, 2.168, 1.308, 1697.707, 41.6, 213.333, 2.5, 3.4, 16.7, 
  21.222, 0.5, 63.37, 0.544}, {"UGA", "Africa", "Uganda", "2020-08-09", 
  1283., 16., 14.429, 7., 1., 0.429, 28.049, 0.35, 0.315, 0.153, 0.022, 
  0.009, 1.5, "", "", "", "", "", "", "", "", 2435., 299036., 6.538, 0.053, 
  2613., 0.057, 0.006, 181.1, "samples tested", "", "", "", "", "", "", "", 
  "", "", 76.85, 4.5741*^7, 213.759, 16.4, 2.168, 1.308, 1697.707, 41.6, 
  213.333, 2.5, 3.4, 16.7, 21.222, 0.5, 63.37, 0.544}, 
 {"UGA", "Africa", "Uganda", "2020-08-10", 1297., 14., 14.571, 9., 2., 0.571, 
  28.355, 0.306, 0.319, 0.197, 0.044, 0.012, 1.53, "", "", "", "", "", "", 
  "", "", 2250., 301286., 6.587, 0.049, 2682., 0.059, 0.005, 184.1, 
  "samples tested", "", "", "", "", "", "", "", "", "", 81.48, 4.5741*^7, 
  213.759, 16.4, 2.168, 1.308, 1697.707, 41.6, 213.333, 2.5, 3.4, 16.7, 
  21.222, 0.5, 63.37, 0.544}, {"UGA", "Africa", "Uganda", "2020-08-11", 
  1313., 16., 15.714, 9., 0., 0.571, 28.705, 0.35, 0.344, 0.197, 0., 0.012, 
  1.57, "", "", "", "", "", "", "", "", 3199., 304485., 6.657, 0.07, 2814., 
  0.062, 0.006, 179.1, "samples tested", "", "", "", "", "", "", "", "", "", 
  81.48, 4.5741*^7, 213.759, 16.4, 2.168, 1.308, 1697.707, 41.6, 213.333, 
  2.5, 3.4, 16.7, 21.222, 0.5, 63.37, 0.544}, {"UGA", "Africa", "Uganda", 
  "2020-08-12", 1332., 19., 17., 9., 0., 0.571, 29.12, 0.415, 0.372, 0.197, 
  0., 0.012, 1.61, "", "", "", "", "", "", "", "", 4108., 308503., 6.745, 
  0.09, 2877., 0.063, 0.006, 169.2, "samples tested", "", "", "", "", "", "", 
  "", "", "", 81.48, 4.5741*^7, 213.759, 16.4, 2.168, 1.308, 1697.707, 41.6, 
  213.333, 2.5, 3.4, 16.7, 21.222, 0.5, 63.37, 0.544}, 
 {"UGA", "Africa", "Uganda", "2020-08-13", 1353., 21., 18.571, 11., 2., 
  0.857, 29.58, 0.459, 0.406, 0.24, 0.044, 0.019, 1.65, "", "", "", "", "", 
  "", "", "", 4289., 312792., 6.838, 0.094, 3156., 0.069, 0.006, 169.9, 
  "samples tested", "", "", "", "", "", "", "", "", "", 81.48, 4.5741*^7, 
  213.759, 16.4, 2.168, 1.308, 1697.707, 41.6, 213.333, 2.5, 3.4, 16.7, 
  21.222, 0.5, 63.37, 0.544}, {"UGA", "Africa", "Uganda", "2020-08-14", 
  1385., 32., 18.714, 12., 1., 0.857, 30.279, 0.7, 0.409, 0.262, 0.022, 
  0.019, 1.7, "", "", "", "", "", "", "", "", "", "", "", "", 3346., 0.073, 
  0.006, 178.8, "samples tested", "", "", "", "", "", "", "", "", "", 81.48, 
  4.5741*^7, 213.759, 16.4, 2.168, 1.308, 1697.707, 41.6, 213.333, 2.5, 3.4, 
  16.7, 21.222, 0.5, 63.37, 0.544}, {"UGA", "Africa", "Uganda", "2020-08-15", 
  1434., 49., 23.857, 13., 1., 1., 31.35, 1.071, 0.522, 0.284, 0.022, 0.022, 
  1.74, "", "", "", "", "", "", "", "", "", "", "", "", 3536., 0.077, 0.007, 
  148.2, "samples tested", "", "", "", "", "", "", "", "", "", 81.48, 
  4.5741*^7, 213.759, 16.4, 2.168, 1.308, 1697.707, 41.6, 213.333, 2.5, 3.4, 
  16.7, 21.222, 0.5, 63.37, 0.544}, {"UGA", "Africa", "Uganda", "2020-08-16", 
  1500., 66., 31., 13., 0., 0.857, 32.793, 1.443, 0.678, 0.284, 0., 0.019, 
  1.77, "", "", "", "", "", "", "", "", 4261., 325637., 7.119, 0.093, 3800., 
  0.083, 0.008, 122.6, "samples tested", "", "", "", "", "", "", "", "", "", 
  81.48, 4.5741*^7, 213.759, 16.4, 2.168, 1.308, 1697.707, 41.6, 213.333, 
  2.5, 3.4, 16.7, 21.222, 0.5, 63.37, 0.544}, {"UGA", "Africa", "Uganda", 
  "2020-08-17", 1560., 60., 37.571, 15., 2., 0.857, 34.105, 1.312, 0.821, 
  0.328, 0.044, 0.019, 1.78, "", "", "", "", "", "", "", "", 3905., 329542., 
  7.205, 0.085, 4037., 0.088, 0.009, 107.4, "samples tested", "", "", "", "", 
  "", "", "", "", "", 81.48, 4.5741*^7, 213.759, 16.4, 2.168, 1.308, 
  1697.707, 41.6, 213.333, 2.5, 3.4, 16.7, 21.222, 0.5, 63.37, 0.544}, 
 {"UGA", "Africa", "Uganda", "2020-08-18", 1603., 43., 41.429, 15., 0., 
  0.857, 35.045, 0.94, 0.906, 0.328, 0., 0.019, 1.78, "", "", "", "", "", "", 
  "", "", 4125., 333667., 7.295, 0.09, 4169., 0.091, 0.01, 100.6, 
  "samples tested", "", "", "", "", "", "", "", "", "", 81.48, 4.5741*^7, 
  213.759, 16.4, 2.168, 1.308, 1697.707, 41.6, 213.333, 2.5, 3.4, 16.7, 
  21.222, 0.5, 63.37, 0.544}, {"UGA", "Africa", "Uganda", "2020-08-19", 
  1656., 53., 46.286, 16., 1., 1., 36.204, 1.159, 1.012, 0.35, 0.022, 0.022, 
  1.78, "", "", "", "", "", "", "", "", 3046., 336713., 7.361, 0.067, 4030., 
  0.088, 0.011, 87.1, "samples tested", "", "", "", "", "", "", "", "", "", 
  81.48, 4.5741*^7, 213.759, 16.4, 2.168, 1.308, 1697.707, 41.6, 213.333, 
  2.5, 3.4, 16.7, 21.222, 0.5, 63.37, 0.544}, {"UGA", "Africa", "Uganda", 
  "2020-08-20", 1750., 94., 56.714, 19., 3., 1.143, 38.259, 2.055, 1.24, 
  0.415, 0.066, 0.025, 1.79, "", "", "", "", "", "", "", "", 4131., 340844., 
  7.452, 0.09, 4007., 0.088, 0.014, 70.7, "samples tested", "", "", "", "", 
  "", "", "", "", "", 81.48, 4.5741*^7, 213.759, 16.4, 2.168, 1.308, 
  1697.707, 41.6, 213.333, 2.5, 3.4, 16.7, 21.222, 0.5, 63.37, 0.544}, 
 {"UGA", "Africa", "Uganda", "2020-08-21", 1848., 98., 66.143, 19., 0., 1., 
  40.401, 2.142, 1.446, 0.415, 0., 0.022, 1.78, "", "", "", "", "", "", "", 
  "", "", "", "", "", 3920., 0.086, 0.017, 59.3, "samples tested", "", "", 
  "", "", "", "", "", "", "", 81.48, 4.5741*^7, 213.759, 16.4, 2.168, 1.308, 
  1697.707, 41.6, 213.333, 2.5, 3.4, 16.7, 21.222, 0.5, 63.37, 0.544}, 
 {"UGA", "Africa", "Uganda", "2020-08-22", 2166., 318., 104.571, 20., 1., 1., 
  47.354, 6.952, 2.286, 0.437, 0.022, 0.022, 1.77, "", "", "", "", "", "", 
  "", "", "", "", "", "", 3832., 0.084, 0.027, 36.6, "samples tested", "", 
  "", "", "", "", "", "", "", "", 81.48, 4.5741*^7, 213.759, 16.4, 2.168, 
  1.308, 1697.707, 41.6, 213.333, 2.5, 3.4, 16.7, 21.222, 0.5, 63.37, 0.544}, 
 {"UGA", "Africa", "Uganda", "2020-08-23", 2263., 97., 109., 20., 0., 1., 
  49.474, 2.121, 2.383, 0.437, 0., 0.022, 1.68, "", "", "", "", "", "", "", 
  "", 3457., 351845., 7.692, 0.076, 3744., 0.082, 0.029, 34.3, 
  "samples tested", "", "", "", "", "", "", "", "", "", 81.48, 4.5741*^7, 
  213.759, 16.4, 2.168, 1.308, 1697.707, 41.6, 213.333, 2.5, 3.4, 16.7, 
  21.222, 0.5, 63.37, 0.544}, {"UGA", "Africa", "Uganda", "2020-08-24", 
  2362., 99., 114.571, 22., 2., 1., 51.639, 2.164, 2.505, 0.481, 0.044, 
  0.022, 1.61, "", "", "", "", "", "", "", "", 3212., 355057., 7.762, 0.07, 
  3645., 0.08, 0.031, 31.8, "samples tested", "", "", "", "", "", "", "", "", 
  "", 81.48, 4.5741*^7, 213.759, 16.4, 2.168, 1.308, 1697.707, 41.6, 213.333, 
  2.5, 3.4, 16.7, 21.222, 0.5, 63.37, 0.544}, {"UGA", "Africa", "Uganda", 
  "2020-08-25", 2426., 64., 117.571, 25., 3., 1.429, 53.038, 1.399, 2.57, 
  0.547, 0.066, 0.031, 1.54, "", "", "", "", "", "", "", "", 4232., 359289., 
  7.855, 0.093, 3660., 0.08, 0.032, 31.1, "samples tested", "", "", "", "", 
  "", "", "", "", "", 81.48, 4.5741*^7, 213.759, 16.4, 2.168, 1.308, 
  1697.707, 41.6, 213.333, 2.5, 3.4, 16.7, 21.222, 0.5, 63.37, 0.544}, 
 {"UGA", "Africa", "Uganda", "2020-08-26", 2524., 98., 124., 26., 1., 1.429, 
  55.18, 2.142, 2.711, 0.568, 0.022, 0.031, 1.49, "", "", "", "", "", "", "", 
  "", 4513., 363802., 7.954, 0.099, 3870., 0.085, 0.032, 31.2, 
  "samples tested", "", "", "", "", "", "", "", "", "", 81.48, 4.5741*^7, 
  213.759, 16.4, 2.168, 1.308, 1697.707, 41.6, 213.333, 2.5, 3.4, 16.7, 
  21.222, 0.5, 63.37, 0.544}, {"UGA", "Africa", "Uganda", "2020-08-27", 
  2679., 155., 132.714, 28., 2., 1.286, 58.569, 3.389, 2.901, 0.612, 0.044, 
  0.028, 1.44, "", "", "", "", "", "", "", "", 3621., 367423., 8.033, 0.079, 
  3797., 0.083, 0.035, 28.6, "samples tested", "", "", "", "", "", "", "", 
  "", "", 81.48, 4.5741*^7, 213.759, 16.4, 2.168, 1.308, 1697.707, 41.6, 
  213.333, 2.5, 3.4, 16.7, 21.222, 0.5, 63.37, 0.544}, 
 {"UGA", "Africa", "Uganda", "2020-08-28", 2756., 77., 129.714, 28., 0., 
  1.286, 60.252, 1.683, 2.836, 0.612, 0., 0.028, 1.38, "", "", "", "", "", 
  "", "", "", "", "", "", "", 3786., 0.083, 0.034, 29.2, "samples tested", 
  "", "", "", "", "", "", "", "", "", 81.48, 4.5741*^7, 213.759, 16.4, 2.168, 
  1.308, 1697.707, 41.6, 213.333, 2.5, 3.4, 16.7, 21.222, 0.5, 63.37, 0.544}, 
 {"UGA", "Africa", "Uganda", "2020-08-29", 2847., 91., 97.286, 29., 1., 
  1.286, 62.242, 1.989, 2.127, 0.634, 0.022, 0.028, 1.33, "", "", "", "", "", 
  "", "", "", "", "", "", "", 3774., 0.083, 0.026, 38.8, "samples tested", 
  "", "", "", "", "", "", "", "", "", 81.48, 4.5741*^7, 213.759, 16.4, 2.168, 
  1.308, 1697.707, 41.6, 213.333, 2.5, 3.4, 16.7, 21.222, 0.5, 63.37, 0.544}, 
 {"UGA", "Africa", "Uganda", "2020-08-30", 2928., 81., 95., 30., 1., 1.429, 
  64.013, 1.771, 2.077, 0.656, 0.022, 0.031, 1.31, "", "", "", "", "", "", 
  "", "", 2397., 378185., 8.268, 0.052, 3763., 0.082, 0.025, 39.6, 
  "samples tested", "", "", "", "", "", "", "", "", "", 81.48, 4.5741*^7, 
  213.759, 16.4, 2.168, 1.308, 1697.707, 41.6, 213.333, 2.5, 3.4, 16.7, 
  21.222, 0.5, 63.37, 0.544}, {"UGA", "Africa", "Uganda", "2020-08-31", 
  2972., 44., 87.143, 32., 2., 1.429, 64.975, 0.962, 1.905, 0.7, 0.044, 
  0.031, 1.3, "", "", "", "", "", "", "", "", 3564., 381749., 8.346, 0.078, 
  3813., 0.083, 0.023, 43.8, "samples tested", "", "", "", "", "", "", "", 
  "", "", 81.48, 4.5741*^7, 213.759, 16.4, 2.168, 1.308, 1697.707, 41.6, 
  213.333, 2.5, 3.4, 16.7, 21.222, 0.5, 63.37, 0.544}, 
 {"UGA", "Africa", "Uganda", "2020-09-01", 3037., 65., 87.286, 32., 0., 1., 
  66.396, 1.421, 1.908, 0.7, 0., 0.022, 1.3, "", "", "", "", "", "", "", "", 
  4133., 385882., 8.436, 0.09, 3799., 0.083, 0.023, 43.5, "samples tested", 
  "", "", "", "", "", "", "", "", "", 81.48, 4.5741*^7, 213.759, 16.4, 2.168, 
  1.308, 1697.707, 41.6, 213.333, 2.5, 3.4, 16.7, 21.222, 0.5, 63.37, 0.544}, 
 {"UGA", "Africa", "Uganda", "2020-09-02", 3112., 75., 84., 32., 0., 0.857, 
  68.035, 1.64, 1.836, 0.7, 0., 0.019, 1.3, "", "", "", "", "", "", "", "", 
  5453., 391335., 8.555, 0.119, 3933., 0.086, 0.021, 46.8, "samples tested", 
  "", "", "", "", "", "", "", "", "", 81.48, 4.5741*^7, 213.759, 16.4, 2.168, 
  1.308, 1697.707, 41.6, 213.333, 2.5, 3.4, 16.7, 21.222, 0.5, 63.37, 0.544}, 
 {"UGA", "Africa", "Uganda", "2020-09-03", 3288., 176., 87., 33., 1., 0.714, 
  71.883, 3.848, 1.902, 0.721, 0.022, 0.016, 1.3, "", "", "", "", "", "", "", 
  "", 4540., 395875., 8.655, 0.099, 4065., 0.089, 0.021, 46.7, 
  "samples tested", "", "", "", "", "", "", "", "", "", 81.48, 4.5741*^7, 
  213.759, 16.4, 2.168, 1.308, 1697.707, 41.6, 213.333, 2.5, 3.4, 16.7, 
  21.222, 0.5, 63.37, 0.544}, {"UGA", "Africa", "Uganda", "2020-09-04", 
  3353., 65., 85.286, 35., 2., 1., 73.304, 1.421, 1.865, 0.765, 0.044, 0.022, 
  1.3, "", "", "", "", "", "", "", "", "", "", "", "", 4304., 0.094, 0.02, 
  50.5, "samples tested", "", "", "", "", "", "", "", "", "", 81.48, 
  4.5741*^7, 213.759, 16.4, 2.168, 1.308, 1697.707, 41.6, 213.333, 2.5, 3.4, 
  16.7, 21.222, 0.5, 63.37, 0.544}, {"UGA", "Africa", "Uganda", "2020-09-05", 
  3539., 186., 98.857, 39., 4., 1.429, 77.37, 4.066, 2.161, 0.853, 0.087, 
  0.031, 1.3, "", "", "", "", "", "", "", "", "", "", "", "", 4544., 0.099, 
  0.022, 46., "samples tested", "", "", "", "", "", "", "", "", "", 81.48, 
  4.5741*^7, 213.759, 16.4, 2.168, 1.308, 1697.707, 41.6, 213.333, 2.5, 3.4, 
  16.7, 21.222, 0.5, 63.37, 0.544}, {"UGA", "Africa", "Uganda", "2020-09-06", 
  3667., 128., 105.571, 41., 2., 1.571, 80.169, 2.798, 2.308, 0.896, 0.044, 
  0.034, 1.3, "", "", "", "", "", "", "", "", 6439., 411666., 9., 0.141, 
  4783., 0.105, 0.022, 45.3, "samples tested", "", "", "", "", "", "", "", 
  "", "", 81.48, 4.5741*^7, 213.759, 16.4, 2.168, 1.308, 1697.707, 41.6, 
  213.333, 2.5, 3.4, 16.7, 21.222, 0.5, 63.37, 0.544}, 
 {"UGA", "Africa", "Uganda", "2020-09-07", 3776., 109., 114.857, 44., 3., 
  1.714, 82.552, 2.383, 2.511, 0.962, 0.066, 0.037, 1.3, "", "", "", "", "", 
  "", "", "", 4242., 415908., 9.093, 0.093, 4880., 0.107, 0.024, 42.5, 
  "samples tested", "", "", "", "", "", "", "", "", "", 81.48, 4.5741*^7, 
  213.759, 16.4, 2.168, 1.308, 1697.707, 41.6, 213.333, 2.5, 3.4, 16.7, 
  21.222, 0.5, 63.37, 0.544}, {"UGA", "Africa", "Uganda", "2020-09-08", 
  3900., 124., 123.286, 46., 2., 2., 85.263, 2.711, 2.695, 1.006, 0.044, 
  0.044, 1.3, "", "", "", "", "", "", "", "", 1989., 417897., 9.136, 0.043, 
  4574., 0.1, 0.027, 37.1, "samples tested", "", "", "", "", "", "", "", "", 
  "", 81.48, 4.5741*^7, 213.759, 16.4, 2.168, 1.308, 1697.707, 41.6, 213.333, 
  2.5, 3.4, 16.7, 21.222, 0.5, 63.37, 0.544}, {"UGA", "Africa", "Uganda", 
  "2020-09-09", 4101., 201., 141.286, 46., 0., 2., 89.657, 4.394, 3.089, 
  1.006, 0., 0.044, 1.3, "", "", "", "", "", "", "", "", 2301., 420198., 
  9.186, 0.05, 4123., 0.09, 0.034, 29.2, "samples tested", "", "", "", "", 
  "", "", "", "", "", 81.48, 4.5741*^7, 213.759, 16.4, 2.168, 1.308, 
  1697.707, 41.6, 213.333, 2.5, 3.4, 16.7, 21.222, 0.5, 63.37, 0.544}, 
 {"UGA", "Africa", "Uganda", "2020-09-10", 4291., 190., 143.286, 48., 2., 
  2.143, 93.811, 4.154, 3.133, 1.049, 0.044, 0.047, 1.29, "", "", "", "", "", 
  "", "", "", 3016., 423214., 9.252, 0.066, 3906., 0.085, 0.037, 27.3, 
  "samples tested", "", "", "", "", "", "", "", "", "", 81.48, 4.5741*^7, 
  213.759, 16.4, 2.168, 1.308, 1697.707, 41.6, 213.333, 2.5, 3.4, 16.7, 
  21.222, 0.5, 63.37, 0.544}, {"UGA", "Africa", "Uganda", "2020-09-11", 
  4377., 86., 146.286, 49., 1., 2., 95.691, 1.88, 3.198, 1.071, 0.022, 0.044, 
  1.27, "", "", "", "", "", "", "", "", "", "", "", "", 3679., 0.08, 0.04, 
  25.1, "samples tested", "", "", "", "", "", "", "", "", "", 81.48, 
  4.5741*^7, 213.759, 16.4, 2.168, 1.308, 1697.707, 41.6, 213.333, 2.5, 3.4, 
  16.7, 21.222, 0.5, 63.37, 0.544}, {"UGA", "Africa", "Uganda", "2020-09-12", 
  4703., 326., 166.286, 52., 3., 1.857, 102.818, 7.127, 3.635, 1.137, 0.066, 
  0.041, 1.27, "", "", "", "", "", "", "", "", "", "", "", "", 3452., 0.075, 
  0.048, 20.8, "samples tested", "", "", "", "", "", "", "", "", "", 81.48, 
  4.5741*^7, 213.759, 16.4, 2.168, 1.308, 1697.707, 41.6, 213.333, 2.5, 3.4, 
  16.7, 21.222, 0.5, 63.37, 0.544}, {"UGA", "Africa", "Uganda", "2020-09-13", 
  4799., 96., 161.714, 55., 3., 2., 104.917, 2.099, 3.535, 1.202, 0.066, 
  0.044, 1.25, "", "", "", "", "", "", "", "", 3473., 434243., 9.494, 0.076, 
  3225., 0.071, 0.05, 19.9, "samples tested", "", "", "", "", "", "", "", "", 
  "", 81.48, 4.5741*^7, 213.759, 16.4, 2.168, 1.308, 1697.707, 41.6, 213.333, 
  2.5, 3.4, 16.7, 21.222, 0.5, 63.37, 0.544}, {"UGA", "Africa", "Uganda", 
  "2020-09-14", 4978., 179., 171.714, 56., 1., 1.714, 108.83, 3.913, 3.754, 
  1.224, 0.022, 0.037, 1.24, "", "", "", "", "", "", "", "", 2003., 436246., 
  9.537, 0.044, 2905., 0.064, 0.059, 16.9, "samples tested", "", "", "", "", 
  "", "", "", "", "", 81.48, 4.5741*^7, 213.759, 16.4, 2.168, 1.308, 
  1697.707, 41.6, 213.333, 2.5, 3.4, 16.7, 21.222, 0.5, 63.37, 0.544}, 
 {"UGA", "Africa", "Uganda", "2020-09-15", 5123., 145., 174.714, 58., 2., 
  1.714, 112., 3.17, 3.82, 1.268, 0.044, 0.037, 1.23, "", "", "", "", "", "", 
  "", "", 2849., 439025., 9.598, 0.062, 3018., 0.066, 0.058, 17.3, 
  "samples tested", "", "", "", "", "", "", "", "", "", 81.48, 4.5741*^7, 
  213.759, 16.4, 2.168, 1.308, 1697.707, 41.6, 213.333, 2.5, 3.4, 16.7, 
  21.222, 0.5, 63.37, 0.544}, {"UGA", "Africa", "Uganda", "2020-09-16", 
  5266., 143., 166.429, 60., 2., 2., 115.126, 3.126, 3.638, 1.312, 0.044, 
  0.044, 1.22, "", "", "", "", "", "", "", "", 2685., 441710., 9.657, 0.059, 
  3073., 0.067, 0.054, 18.5, "samples tested", "", "", "", "", "", "", "", 
  "", "", 81.48, 4.5741*^7, 213.759, 16.4, 2.168, 1.308, 1697.707, 41.6, 
  213.333, 2.5, 3.4, 16.7, 21.222, 0.5, 63.37, 0.544}, 
 {"UGA", "Africa", "Uganda", "2020-09-17", 5380., 114., 155.571, 60., 0., 
  1.714, 117.619, 2.492, 3.401, 1.312, 0., 0.037, 1.21, "", "", "", "", "", 
  "", "", "", 2636., 444346., 9.714, 0.058, 3019., 0.066, 0.052, 19.4, 
  "samples tested", "", "", "", "", "", "", "", "", "", 81.48, 4.5741*^7, 
  213.759, 16.4, 2.168, 1.308, 1697.707, 41.6, 213.333, 2.5, 3.4, 16.7, 
  21.222, 0.5, 63.37, 0.544}, {"UGA", "Africa", "Uganda", "2020-09-18", 
  5594., 214., 173.857, 61., 1., 1.714, 122.297, 4.679, 3.801, 1.334, 0.022, 
  0.037, 1.21, "", "", "", "", "", "", "", "", "", "", "", "", 3022., 0.066, 
  0.058, 17.4, "samples tested", "", "", "", "", "", "", "", "", "", 81.48, 
  4.5741*^7, 213.759, 16.4, 2.168, 1.308, 1697.707, 41.6, 213.333, 2.5, 3.4, 
  16.7, 21.222, 0.5, 63.37, 0.544}, {"UGA", "Africa", "Uganda", "2020-09-19", 
  6017., 423., 187.714, 63., 2., 1.571, 131.545, 9.248, 4.104, 1.377, 0.044, 
  0.034, 1.21, "", "", "", "", "", "", "", "", "", 451737., 9.876, "", 3024., 
  0.066, 0.062, 16.1, "samples tested", "", "", "", "", "", "", "", "", "", 
  81.48, 4.5741*^7, 213.759, 16.4, 2.168, 1.308, 1697.707, 41.6, 213.333, 
  2.5, 3.4, 16.7, 21.222, 0.5, 63.37, 0.544}, {"UGA", "Africa", "Uganda", 
  "2020-09-20", 6287., 270., 212.571, 63., 0., 1.143, 137.448, 5.903, 4.647, 
  1.377, 0., 0.025, 1.19, "", "", "", "", "", "", "", "", "", 453593., 9.917, 
  "", 2764., 0.06, 0.077, 13., "samples tested", "", "", "", "", "", "", "", 
  "", "", 78.7, 4.5741*^7, 213.759, 16.4, 2.168, 1.308, 1697.707, 41.6, 
  213.333, 2.5, 3.4, 16.7, 21.222, 0.5, 63.37, 0.544}, 
 {"UGA", "Africa", "Uganda", "2020-09-21", 6468., 181., 212.857, 63., 0., 1., 
  141.405, 3.957, 4.654, 1.377, 0., 0.022, 1.16, "", "", "", "", "", "", "", 
  "", "", 457128., 9.994, "", 2983., 0.065, 0.071, 14., "samples tested", "", 
  "", "", "", "", "", "", "", "", 78.7, 4.5741*^7, 213.759, 16.4, 2.168, 
  1.308, 1697.707, 41.6, 213.333, 2.5, 3.4, 16.7, 21.222, 0.5, 63.37, 0.544}, 
 {"UGA", "Africa", "Uganda", "2020-09-22", 6712., 244., 227., 64., 1., 0.857, 
  146.739, 5.334, 4.963, 1.399, 0.022, 0.019, 1.13, "", "", "", "", "", "", 
  "", "", "", 460690., 10.072, "", 3095., 0.068, 0.073, 13.6, 
  "samples tested", "", "", "", "", "", "", "", "", "", 78.7, 4.5741*^7, 
  213.759, 16.4, 2.168, 1.308, 1697.707, 41.6, 213.333, 2.5, 3.4, 16.7, 
  21.222, 0.5, 63.37, 0.544}, {"UGA", "Africa", "Uganda", "2020-09-23", 
  6879., 167., 230.429, 69., 5., 1.286, 150.39, 3.651, 5.038, 1.508, 0.109, 
  0.028, 1.1, "", "", "", "", "", "", "", "", "", 463618., 10.136, "", 3130., 
  0.068, 0.074, 13.6, "samples tested", "", "", "", "", "", "", "", "", "", 
  78.7, 4.5741*^7, 213.759, 16.4, 2.168, 1.308, 1697.707, 41.6, 213.333, 2.5, 
  3.4, 16.7, 21.222, 0.5, 63.37, 0.544}, {"UGA", "Africa", "Uganda", 
  "2020-09-24", 7064., 185., 240.571, 70., 1., 1.429, 154.435, 4.045, 5.259, 
  1.53, 0.022, 0.031, 1.07, "", "", "", "", "", "", "", "", "", 465600., 
  10.179, "", 3036., 0.066, 0.079, 12.6, "samples tested", "", "", "", "", 
  "", "", "", "", "", 78.7, 4.5741*^7, 213.759, 16.4, 2.168, 1.308, 1697.707, 
  41.6, 213.333, 2.5, 3.4, 16.7, 21.222, 0.5, 63.37, 0.544}, 
 {"UGA", "Africa", "Uganda", "2020-09-25", 7218., 154., 232., 71., 1., 1.429, 
  157.802, 3.367, 5.072, 1.552, 0.022, 0.031, 1.05, "", "", "", "", "", "", 
  "", "", "", 469003., 10.253, "", 2994., 0.065, 0.077, 12.9, 
  "samples tested", "", "", "", "", "", "", "", "", "", 78.7, 4.5741*^7, 
  213.759, 16.4, 2.168, 1.308, 1697.707, 41.6, 213.333, 2.5, 3.4, 16.7, 
  21.222, 0.5, 63.37, 0.544}, {"UGA", "Africa", "Uganda", "2020-09-26", 
  7364., 146., 192.429, 71., 0., 1.143, 160.993, 3.192, 4.207, 1.552, 0., 
  0.025, 1.03, "", "", "", "", "", "", "", "", "", 473456., 10.351, "", 
  3103., 0.068, 0.062, 16.1, "samples tested", "", "", "", "", "", "", "", 
  "", "", 73.15, 4.5741*^7, 213.759, 16.4, 2.168, 1.308, 1697.707, 41.6, 
  213.333, 2.5, 3.4, 16.7, 21.222, 0.5, 63.37, 0.544}, 
 {"UGA", "Africa", "Uganda", "2020-09-27", 7530., 166., 177.571, 73., 2., 
  1.429, 164.623, 3.629, 3.882, 1.596, 0.044, 0.031, 1.03, "", "", "", "", 
  "", "", "", "", "", 477473., 10.439, "", 3411., 0.075, 0.052, 19.2, 
  "samples tested", "", "", "", "", "", "", "", "", "", 73.15, 4.5741*^7, 
  213.759, 16.4, 2.168, 1.308, 1697.707, 41.6, 213.333, 2.5, 3.4, 16.7, 
  21.222, 0.5, 63.37, 0.544}, {"UGA", "Africa", "Uganda", "2020-09-28", 
  7777., 247., 187., 75., 2., 1.714, 170.023, 5.4, 4.088, 1.64, 0.044, 0.037, 
  1.03, "", "", "", "", "", "", "", "", "", 478687., 10.465, "", 3080., 
  0.067, 0.061, 16.5, "samples tested", "", "", "", "", "", "", "", "", "", 
  73.15, 4.5741*^7, 213.759, 16.4, 2.168, 1.308, 1697.707, 41.6, 213.333, 
  2.5, 3.4, 16.7, 21.222, 0.5, 63.37, 0.544}, {"UGA", "Africa", "Uganda", 
  "2020-09-29", 8017., 240., 186.429, 75., 0., 1.571, 175.269, 5.247, 4.076, 
  1.64, 0., 0.034, 1.01, "", "", "", "", "", "", "", "", "", 480037., 10.495, 
  "", 2764., 0.06, 0.067, 14.8, "samples tested", "", "", "", "", "", "", "", 
  "", "", 73.15, 4.5741*^7, 213.759, 16.4, 2.168, 1.308, 1697.707, 41.6, 
  213.333, 2.5, 3.4, 16.7, 21.222, 0.5, 63.37, 0.544}, 
 {"UGA", "Africa", "Uganda", "2020-09-30", 8129., 112., 178.571, 75., 0., 
  0.857, 177.718, 2.449, 3.904, 1.64, 0., 0.019, 0.99, "", "", "", "", "", 
  "", "", "", "", 482658., 10.552, "", 2720., 0.059, 0.066, 15.2, 
  "samples tested", "", "", "", "", "", "", "", "", "", 73.15, 4.5741*^7, 
  213.759, 16.4, 2.168, 1.308, 1697.707, 41.6, 213.333, 2.5, 3.4, 16.7, 
  21.222, 0.5, 63.37, 0.544}, {"UGA", "Africa", "Uganda", "2020-10-01", 
  8287., 158., 174.714, 75., 0., 0.714, 181.172, 3.454, 3.82, 1.64, 0., 
  0.016, 0.97, "", "", "", "", "", "", "", "", "", 486658., 10.639, "", 
  3008., 0.066, 0.058, 17.2, "samples tested", "", "", "", "", "", "", "", 
  "", "", 73.15, 4.5741*^7, 213.759, 16.4, 2.168, 1.308, 1697.707, 41.6, 
  213.333, 2.5, 3.4, 16.7, 21.222, 0.5, 63.37, 0.544}, 
 {"UGA", "Africa", "Uganda", "2020-10-02", 8491., 204., 181.857, 79., 4., 
  1.143, 185.632, 4.46, 3.976, 1.727, 0.087, 0.025, 0.96, "", "", "", "", "", 
  "", "", "", "", 489264., 10.696, "", 2894., 0.063, 0.063, 15.9, 
  "samples tested", "", "", "", "", "", "", "", "", "", 73.15, 4.5741*^7, 
  213.759, 16.4, 2.168, 1.308, 1697.707, 41.6, 213.333, 2.5, 3.4, 16.7, 
  21.222, 0.5, 63.37, 0.544}, {"UGA", "Africa", "Uganda", "2020-10-03", 
  8662., 171., 185.429, 79., 0., 1.143, 189.371, 3.738, 4.054, 1.727, 0., 
  0.025, 0.95, "", "", "", "", "", "", "", "", "", 491547., 10.746, "", 
  2584., 0.056, 0.072, 13.9, "samples tested", "", "", "", "", "", "", "", 
  "", "", 73.15, 4.5741*^7, 213.759, 16.4, 2.168, 1.308, 1697.707, 41.6, 
  213.333, 2.5, 3.4, 16.7, 21.222, 0.5, 63.37, 0.544}, 
 {"UGA", "Africa", "Uganda", "2020-10-04", 8808., 146., 182.571, 81., 2., 
  1.143, 192.562, 3.192, 3.991, 1.771, 0.044, 0.025, 0.95, "", "", "", "", 
  "", "", "", "", "", 493595., 10.791, "", 2303., 0.05, 0.079, 12.6, 
  "samples tested", "", "", "", "", "", "", "", "", "", 73.15, 4.5741*^7, 
  213.759, 16.4, 2.168, 1.308, 1697.707, 41.6, 213.333, 2.5, 3.4, 16.7, 
  21.222, 0.5, 63.37, 0.544}, {"UGA", "Africa", "Uganda", "2020-10-05", 
  8965., 157., 169.714, 82., 1., 1., 195.995, 3.432, 3.71, 1.793, 0.022, 
  0.022, 0.94, "", "", "", "", "", "", "", "", "", 495696., 10.837, "", 
  2430., 0.053, 0.07, 14.3, "samples tested", "", "", "", "", "", "", "", "", 
  "", 73.15, 4.5741*^7, 213.759, 16.4, 2.168, 1.308, 1697.707, 41.6, 213.333, 
  2.5, 3.4, 16.7, 21.222, 0.5, 63.37, 0.544}, {"UGA", "Africa", "Uganda", 
  "2020-10-06", 9082., 117., 152.143, 84., 2., 1.286, 198.553, 2.558, 3.326, 
  1.836, 0.044, 0.028, 0.93, "", "", "", "", "", "", "", "", "", 497498., 
  10.876, "", 2494., 0.055, 0.061, 16.4, "samples tested", "", "", "", "", 
  "", "", "", "", "", 73.15, 4.5741*^7, 213.759, 16.4, 2.168, 1.308, 
  1697.707, 41.6, 213.333, 2.5, 3.4, 16.7, 21.222, 0.5, 63.37, 0.544}, 
 {"UGA", "Africa", "Uganda", "2020-10-07", 9260., 178., 161.571, 85., 1., 
  1.429, 202.444, 3.891, 3.532, 1.858, 0.022, 0.031, 0.93, "", "", "", "", 
  "", "", "", "", "", 501040., 10.954, "", 2626., 0.057, 0.062, 16.3, 
  "samples tested", "", "", "", "", "", "", "", "", "", 73.15, 4.5741*^7, 
  213.759, 16.4, 2.168, 1.308, 1697.707, 41.6, 213.333, 2.5, 3.4, 16.7, 
  21.222, 0.5, 63.37, 0.544}, {"UGA", "Africa", "Uganda", "2020-10-08", 
  9442., 182., 165., 85., 0., 1.429, 206.423, 3.979, 3.607, 1.858, 0., 0.031, 
  0.92, "", "", "", "", "", "", "", "", 1789., 502829., 10.993, 0.039, 2310., 
  0.051, 0.071, 14., "samples tested", "", "", "", "", "", "", "", "", "", 
  73.15, 4.5741*^7, 213.759, 16.4, 2.168, 1.308, 1697.707, 41.6, 213.333, 
  2.5, 3.4, 16.7, 21.222, 0.5, 63.37, 0.544}, {"UGA", "Africa", "Uganda", 
  "2020-10-09", 9538., 96., 149.571, 86., 1., 1., 208.522, 2.099, 3.27, 1.88, 
  0.022, 0.022, 0.91, "", "", "", "", "", "", "", "", 2833., 505662., 11.055, 
  0.062, 2343., 0.051, 0.064, 15.7, "samples tested", "", "", "", "", "", "", 
  "", "", "", 73.15, 4.5741*^7, 213.759, 16.4, 2.168, 1.308, 1697.707, 41.6, 
  213.333, 2.5, 3.4, 16.7, 21.222, 0.5, 63.37, 0.544}, 
 {"UGA", "Africa", "Uganda", "2020-10-10", 9701., 163., 148.429, 93., 7., 2., 
  212.085, 3.564, 3.245, 2.033, 0.153, 0.044, 0.9, "", "", "", "", "", "", 
  "", "", 2197., 507859., 11.103, 0.048, 2330., 0.051, 0.064, 15.7, 
  "samples tested", "", "", "", "", "", "", "", "", "", 73.15, 4.5741*^7, 
  213.759, 16.4, 2.168, 1.308, 1697.707, 41.6, 213.333, 2.5, 3.4, 16.7, 
  21.222, 0.5, 63.37, 0.544}, {"UGA", "Africa", "Uganda", "2020-10-11", 
  9801., 100., 141.857, 93., 0., 1.714, 214.272, 2.186, 3.101, 2.033, 0., 
  0.037, 0.9, "", "", "", "", "", "", "", "", "", 508899., 11.126, "", 2186., 
  0.048, 0.065, 15.4, "samples tested", "", "", "", "", "", "", "", "", "", 
  73.15, 4.5741*^7, 213.759, 16.4, 2.168, 1.308, 1697.707, 41.6, 213.333, 
  2.5, 3.4, 16.7, 21.222, 0.5, 63.37, 0.544}, {"UGA", "Africa", "Uganda", 
  "2020-10-12", 9864., 63., 128.429, 94., 1., 1.714, 215.649, 1.377, 2.808, 
  2.055, 0.022, 0.037, 0.91, "", "", "", "", "", "", "", "", 2257., 511156., 
  11.175, 0.049, 2209., 0.048, 0.058, 17.2, "samples tested", "", "", "", "", 
  "", "", "", "", "", 73.15, 4.5741*^7, 213.759, 16.4, 2.168, 1.308, 
  1697.707, 41.6, 213.333, 2.5, 3.4, 16.7, 21.222, 0.5, 63.37, 0.544}, 
 {"UGA", "Africa", "Uganda", "2020-10-13", 9945., 81., 123.286, 95., 1., 
  1.571, 217.42, 1.771, 2.695, 2.077, 0.022, 0.034, 0.92, "", "", "", "", "", 
  "", "", "", 2258., 513414., 11.224, 0.049, 2274., 0.05, 0.054, 18.4, 
  "samples tested", "", "", "", "", "", "", "", "", "", 73.15, 4.5741*^7, 
  213.759, 16.4, 2.168, 1.308, 1697.707, 41.6, 213.333, 2.5, 3.4, 16.7, 
  21.222, 0.5, 63.37, 0.544}, {"UGA", "Africa", "Uganda", "2020-10-14", 
  10069., 124., 115.571, 95., 0., 1.429, 220.131, 2.711, 2.527, 2.077, 0., 
  0.031, 0.93, "", "", "", "", "", "", "", "", 1509., 514923., 11.257, 0.033, 
  1983., 0.043, 0.058, 17.2, "samples tested", "", "", "", "", "", "", "", 
  "", "", 73.15, 4.5741*^7, 213.759, 16.4, 2.168, 1.308, 1697.707, 41.6, 
  213.333, 2.5, 3.4, 16.7, 21.222, 0.5, 63.37, 0.544}, 
 {"UGA", "Africa", "Uganda", "2020-10-15", 10117., 48., 96.429, 96., 1., 
  1.571, 221.18, 1.049, 2.108, 2.099, 0.022, 0.034, 0.94, "", "", "", "", "", 
  "", "", "", 3635., 518558., 11.337, 0.079, 2247., 0.049, 0.043, 23.3, 
  "samples tested", "", "", "", "", "", "", "", "", "", 69.44, 4.5741*^7, 
  213.759, 16.4, 2.168, 1.308, 1697.707, 41.6, 213.333, 2.5, 3.4, 16.7, 
  21.222, 0.5, 63.37, 0.544}, {"UGA", "Africa", "Uganda", "2020-10-16", 
  10334., 217., 113.714, 96., 0., 1.429, 225.924, 4.744, 2.486, 2.099, 0., 
  0.031, 0.97, "", "", "", "", "", "", "", "", 1892., 520450., 11.378, 0.041, 
  2113., 0.046, 0.054, 18.6, "samples tested", "", "", "", "", "", "", "", 
  "", "", 69.44, 4.5741*^7, 213.759, 16.4, 2.168, 1.308, 1697.707, 41.6, 
  213.333, 2.5, 3.4, 16.7, 21.222, 0.5, 63.37, 0.544}, 
 {"UGA", "Africa", "Uganda", "2020-10-17", 10455., 121., 107.714, 96., 0., 
  0.429, 228.57, 2.645, 2.355, 2.099, 0., 0.009, 0.98, "", "", "", "", "", 
  "", "", "", 1836., 522286., 11.418, 0.04, 2061., 0.045, 0.052, 19.1, 
  "samples tested", "", "", "", "", "", "", "", "", "", 69.44, 4.5741*^7, 
  213.759, 16.4, 2.168, 1.308, 1697.707, 41.6, 213.333, 2.5, 3.4, 16.7, 
  21.222, 0.5, 63.37, 0.544}, {"UGA", "Africa", "Uganda", "2020-10-18", 
  10590., 135., 112.714, 97., 1., 0.571, 231.521, 2.951, 2.464, 2.121, 0.022, 
  0.012, 0.99, "", "", "", "", "", "", "", "", 1113., 523399., 11.443, 0.024, 
  2071., 0.045, 0.054, 18.4, "samples tested", "", "", "", "", "", "", "", 
  "", "", 69.44, 4.5741*^7, 213.759, 16.4, 2.168, 1.308, 1697.707, 41.6, 
  213.333, 2.5, 3.4, 16.7, 21.222, 0.5, 63.37, 0.544}, 
 {"UGA", "Africa", "Uganda", "2020-10-19", 10691., 101., 118.143, 97., 0., 
  0.429, 233.729, 2.208, 2.583, 2.121, 0., 0.009, 1., "", "", "", "", "", "", 
  "", "", 1567., 524966., 11.477, 0.034, 1973., 0.043, 0.06, 16.7, 
  "samples tested", "", "", "", "", "", "", "", "", "", 61.11, 4.5741*^7, 
  213.759, 16.4, 2.168, 1.308, 1697.707, 41.6, 213.333, 2.5, 3.4, 16.7, 
  21.222, 0.5, 63.37, 0.544}, {"UGA", "Africa", "Uganda", "2020-10-20", 
  10788., 97., 120.429, 97., 0., 0.286, 235.85, 2.121, 2.633, 2.121, 0., 
  0.006, 1.02, "", "", "", "", "", "", "", "", 2384., 527350., 11.529, 0.052, 
  1991., 0.044, 0.06, 16.5, "samples tested", "", "", "", "", "", "", "", "", 
  "", 61.11, 4.5741*^7, 213.759, 16.4, 2.168, 1.308, 1697.707, 41.6, 213.333, 
  2.5, 3.4, 16.7, 21.222, 0.5, 63.37, 0.544}, {"UGA", "Africa", "Uganda", 
  "2020-10-21", 10933., 145., 123.429, 98., 1., 0.429, 239.02, 3.17, 2.698, 
  2.142, 0.022, 0.009, 1.03, "", "", "", "", "", "", "", "", 1886., 529236., 
  11.57, 0.041, 2045., 0.045, 0.06, 16.6, "samples tested", "", "", "", "", 
  "", "", "", "", "", 61.11, 4.5741*^7, 213.759, 16.4, 2.168, 1.308, 
  1697.707, 41.6, 213.333, 2.5, 3.4, 16.7, 21.222, 0.5, 63.37, 0.544}, 
 {"UGA", "Africa", "Uganda", "2020-10-22", 11041., 108., 132., 98., 0., 
  0.286, 241.381, 2.361, 2.886, 2.142, 0., 0.006, 1.04, "", "", "", "", "", 
  "", "", "", 3095., 532332., 11.638, 0.068, 1968., 0.043, 0.067, 14.9, 
  "samples tested", "", "", "", "", "", "", "", "", "", 61.11, 4.5741*^7, 
  213.759, 16.4, 2.168, 1.308, 1697.707, 41.6, 213.333, 2.5, 3.4, 16.7, 
  21.222, 0.5, 63.37, 0.544}, {"UGA", "Africa", "Uganda", "2020-10-23", 
  11163., 122., 118.429, 99., 1., 0.429, 244.048, 2.667, 2.589, 2.164, 0.022, 
  0.009, 1.06, "", "", "", "", "", "", "", "", 1740., 534072., 11.676, 0.038, 
  1946., 0.043, 0.061, 16.4, "samples tested", "", "", "", "", "", "", "", 
  "", "", 61.11, 4.5741*^7, 213.759, 16.4, 2.168, 1.308, 1697.707, 41.6, 
  213.333, 2.5, 3.4, 16.7, 21.222, 0.5, 63.37, 0.544}, 
 {"UGA", "Africa", "Uganda", "2020-10-24", 11297., 134., 120.286, 99., 0., 
  0.429, 246.978, 2.93, 2.63, 2.164, 0., 0.009, 1.08, "", "", "", "", "", "", 
  "", "", 2105., 536177., 11.722, 0.046, 1984., 0.043, 0.061, 16.5, 
  "samples tested", "", "", "", "", "", "", "", "", "", 61.11, 4.5741*^7, 
  213.759, 16.4, 2.168, 1.308, 1697.707, 41.6, 213.333, 2.5, 3.4, 16.7, 
  21.222, 0.5, 63.37, 0.544}, {"UGA", "Africa", "Uganda", "2020-10-25", 
  11443., 146., 121.857, 101., 2., 0.571, 250.169, 3.192, 2.664, 2.208, 
  0.044, 0.012, 1.11, "", "", "", "", "", "", "", "", 2969., 539146., 11.787, 
  0.065, 2250., 0.049, 0.054, 18.5, "samples tested", "", "", "", "", "", "", 
  "", "", "", 61.11, 4.5741*^7, 213.759, 16.4, 2.168, 1.308, 1697.707, 41.6, 
  213.333, 2.5, 3.4, 16.7, 21.222, 0.5, 63.37, 0.544}, 
 {"UGA", "Africa", "Uganda", "2020-10-26", 11557., 114., 123.714, 101., 0., 
  0.571, 252.662, 2.492, 2.705, 2.208, 0., 0.012, 1.13, "", "", "", "", "", 
  "", "", "", 1056., 540202., 11.81, 0.023, 2177., 0.048, 0.057, 17.6, 
  "samples tested", "", "", "", "", "", "", "", "", "", 61.11, 4.5741*^7, 
  213.759, 16.4, 2.168, 1.308, 1697.707, 41.6, 213.333, 2.5, 3.4, 16.7, 
  21.222, 0.5, 63.37, 0.544}, {"UGA", "Africa", "Uganda", "2020-10-27", 
  11621., 64., 119., 103., 2., 0.857, 254.061, 1.399, 2.602, 2.252, 0.044, 
  0.019, 1.15, "", "", "", "", "", "", "", "", "", 541422., 11.837, "", 
  2010., 0.044, 0.059, 16.9, "samples tested", "", "", "", "", "", "", "", 
  "", "", 61.11, 4.5741*^7, 213.759, 16.4, 2.168, 1.308, 1697.707, 41.6, 
  213.333, 2.5, 3.4, 16.7, 21.222, 0.5, 63.37, 0.544}, 
 {"UGA", "Africa", "Uganda", "2020-10-28", 11767., 146., 119.143, 106., 3., 
  1.143, 257.253, 3.192, 2.605, 2.317, 0.066, 0.025, 1.18, "", "", "", "", 
  "", "", "", "", 3235., 544657., 11.907, 0.071, 2203., 0.048, 0.054, 18.5, 
  "samples tested", "", "", "", "", "", "", "", "", "", 61.11, 4.5741*^7, 
  213.759, 16.4, 2.168, 1.308, 1697.707, 41.6, 213.333, 2.5, 3.4, 16.7, 
  21.222, 0.5, 63.37, 0.544}, {"UGA", "Africa", "Uganda", "2020-10-29", 
  12201., 434., 165.714, 108., 2., 1.429, 266.741, 9.488, 3.623, 2.361, 
  0.044, 0.031, 1.22, "", "", "", "", "", "", "", "", 2622., 547279., 11.965, 
  0.057, 2135., 0.047, 0.078, 12.9, "samples tested", "", "", "", "", "", "", 
  "", "", "", 61.11, 4.5741*^7, 213.759, 16.4, 2.168, 1.308, 1697.707, 41.6, 
  213.333, 2.5, 3.4, 16.7, 21.222, 0.5, 63.37, 0.544}, 
 {"UGA", "Africa", "Uganda", "2020-10-30", 12410., 209., 178.143, 110., 2., 
  1.571, 271.31, 4.569, 3.895, 2.405, 0.044, 0.034, 1.21, "", "", "", "", "", 
  "", "", "", 1879., 549158., 12.006, 0.041, 2155., 0.047, 0.083, 12.1, 
  "samples tested", "", "", "", "", "", "", "", "", "", 61.11, 4.5741*^7, 
  213.759, 16.4, 2.168, 1.308, 1697.707, 41.6, 213.333, 2.5, 3.4, 16.7, 
  21.222, 0.5, 63.37, 0.544}, {"UGA", "Africa", "Uganda", "2020-10-31", 
  12495., 85., 171.143, 111., 1., 1.714, 273.168, 1.858, 3.742, 2.427, 0.022, 
  0.037, 1.2, "", "", "", "", "", "", "", "", 3555., 552713., 12.084, 0.078, 
  2362., 0.052, 0.072, 13.8, "samples tested", "", "", "", "", "", "", "", 
  "", "", 61.11, 4.5741*^7, 213.759, 16.4, 2.168, 1.308, 1697.707, 41.6, 
  213.333, 2.5, 3.4, 16.7, 21.222, 0.5, 63.37, 0.544}, 
 {"UGA", "Africa", "Uganda", "2020-11-01", 12743., 248., 185.714, 112., 1., 
  1.571, 278.59, 5.422, 4.06, 2.449, 0.022, 0.034, 1.2, "", "", "", "", "", 
  "", "", "", 1998., 554711., 12.127, 0.044, 2224., 0.049, 0.084, 12., 
  "samples tested", "", "", "", "", "", "", "", "", "", 61.11, 4.5741*^7, 
  213.759, 16.4, 2.168, 1.308, 1697.707, 41.6, 213.333, 2.5, 3.4, 16.7, 
  21.222, 0.5, 63.37, 0.544}, {"UGA", "Africa", "Uganda", "2020-11-02", 
  12971., 228., 202., 114., 2., 1.857, 283.575, 4.985, 4.416, 2.492, 0.044, 
  0.041, 1.2, "", "", "", "", "", "", "", "", 1603., 556314., 12.162, 0.035, 
  2302., 0.05, 0.088, 11.4, "samples tested", "", "", "", "", "", "", "", "", 
  "", 61.11, 4.5741*^7, 213.759, 16.4, 2.168, 1.308, 1697.707, 41.6, 213.333, 
  2.5, 3.4, 16.7, 21.222, 0.5, 63.37, 0.544}, {"UGA", "Africa", "Uganda", 
  "2020-11-03", 13099., 128., 211.143, 115., 1., 1.714, 286.373, 2.798, 
  4.616, 2.514, 0.022, 0.037, 1.2, "", "", "", "", "", "", "", "", 2664., 
  558978., 12.221, 0.058, 2508., 0.055, 0.084, 11.9, "samples tested", "", 
  "", "", "", "", "", "", "", "", 61.11, 4.5741*^7, 213.759, 16.4, 2.168, 
  1.308, 1697.707, 41.6, 213.333, 2.5, 3.4, 16.7, 21.222, 0.5, 63.37, 0.544}, 
 {"UGA", "Africa", "Uganda", "2020-11-04", 13351., 252., 226.286, 117., 2., 
  1.571, 291.883, 5.509, 4.947, 2.558, 0.044, 0.034, 1.19, "", "", "", "", 
  "", "", "", "", 1881., 560859., 12.262, 0.041, 2315., 0.051, 0.098, 10.2, 
  "samples tested", "", "", "", "", "", "", "", "", "", 61.11, 4.5741*^7, 
  213.759, 16.4, 2.168, 1.308, 1697.707, 41.6, 213.333, 2.5, 3.4, 16.7, 
  21.222, 0.5, 63.37, 0.544}, {"UGA", "Africa", "Uganda", "2020-11-05", 
  13568., 217., 195.286, 117., 0., 1.286, 296.627, 4.744, 4.269, 2.558, 0., 
  0.028, 1.19, "", "", "", "", "", "", "", "", 2976., 563835., 12.327, 0.065, 
  2365., 0.052, 0.083, 12.1, "samples tested", "", "", "", "", "", "", "", 
  "", "", 61.11, 4.5741*^7, 213.759, 16.4, 2.168, 1.308, 1697.707, 41.6, 
  213.333, 2.5, 3.4, 16.7, 21.222, 0.5, 63.37, 0.544}, 
 {"UGA", "Africa", "Uganda", "2020-11-06", 13852., 284., 206., 131., 14., 3., 
  302.836, 6.209, 4.504, 2.864, 0.306, 0.066, 1.19, "", "", "", "", "", "", 
  "", "", 3358., 567193., 12.4, 0.073, 2576., 0.056, 0.08, 12.5, 
  "samples tested", "", "", "", "", "", "", "", "", "", 61.11, 4.5741*^7, 
  213.759, 16.4, 2.168, 1.308, 1697.707, 41.6, 213.333, 2.5, 3.4, 16.7, 
  21.222, 0.5, 63.37, 0.544}, {"UGA", "Africa", "Uganda", "2020-11-07", 
  14066., 214., 224.429, 131., 0., 2.857, 307.514, 4.679, 4.907, 2.864, 0., 
  0.062, 1.18, "", "", "", "", "", "", "", "", 2431., 569624., 12.453, 0.053, 
  2416., 0.053, 0.093, 10.8, "samples tested", "", "", "", "", "", "", "", 
  "", "", 61.11, 4.5741*^7, 213.759, 16.4, 2.168, 1.308, 1697.707, 41.6, 
  213.333, 2.5, 3.4, 16.7, 21.222, 0.5, 63.37, 0.544}, 
 {"UGA", "Africa", "Uganda", "2020-11-08", 14403., 337., 237.143, 132., 1., 
  2.857, 314.882, 7.368, 5.184, 2.886, 0.022, 0.062, 1.18, "", "", "", "", 
  "", "", "", "", "", 572325., 12.512, "", 2516., 0.055, 0.094, 10.6, 
  "samples tested", "", "", "", "", "", "", "", "", "", 61.11, 4.5741*^7, 
  213.759, 16.4, 2.168, 1.308, 1697.707, 41.6, 213.333, 2.5, 3.4, 16.7, 
  21.222, 0.5, 63.37, 0.544}, {"UGA", "Africa", "Uganda", "2020-11-09", 
  14574., 171., 229., 133., 1., 2.714, 318.62, 3.738, 5.006, 2.908, 0.022, 
  0.059, 1.17, "", "", "", "", "", "", "", "", 2038., 574363., 12.557, 0.045, 
  2578., 0.056, 0.089, 11.3, "samples tested", "", "", "", "", "", "", "", 
  "", "", 45.37, 4.5741*^7, 213.759, 16.4, 2.168, 1.308, 1697.707, 41.6, 
  213.333, 2.5, 3.4, 16.7, 21.222, 0.5, 63.37, 0.544}, 
 {"UGA", "Africa", "Uganda", "2020-11-10", 14704., 130., 229.286, 133., 0., 
  2.571, 321.462, 2.842, 5.013, 2.908, 0., 0.056, 1.16, "", "", "", "", "", 
  "", "", "", 3267., 577630., 12.628, 0.071, 2665., 0.058, 0.086, 11.6, 
  "samples tested", "", "", "", "", "", "", "", "", "", 45.37, 4.5741*^7, 
  213.759, 16.4, 2.168, 1.308, 1697.707, 41.6, 213.333, 2.5, 3.4, 16.7, 
  21.222, 0.5, 63.37, 0.544}, {"UGA", "Africa", "Uganda", "2020-11-11", 
  14993., 289., 234.571, 139., 6., 3.143, 327.78, 6.318, 5.128, 3.039, 0.131, 
  0.069, 1.15, "", "", "", "", "", "", "", "", 1813., 579443., 12.668, 0.04, 
  2655., 0.058, 0.088, 11.3, "samples tested", "", "", "", "", "", "", "", 
  "", "", 45.37, 4.5741*^7, 213.759, 16.4, 2.168, 1.308, 1697.707, 41.6, 
  213.333, 2.5, 3.4, 16.7, 21.222, 0.5, 63.37, 0.544}, 
 {"UGA", "Africa", "Uganda", "2020-11-12", 15217., 224., 235.571, 143., 4., 
  3.714, 332.677, 4.897, 5.15, 3.126, 0.087, 0.081, 1.15, "", "", "", "", "", 
  "", "", "", 2766., 582209., 12.728, 0.06, 2625., 0.057, 0.09, 11.1, 
  "samples tested", "", "", "", "", "", "", "", "", "", 45.37, 4.5741*^7, 
  213.759, 16.4, 2.168, 1.308, 1697.707, 41.6, 213.333, 2.5, 3.4, 16.7, 
  21.222, 0.5, 63.37, 0.544}, {"UGA", "Africa", "Uganda", "2020-11-13", 
  15402., 185., 221.429, 144., 1., 1.857, 336.722, 4.045, 4.841, 3.148, 
  0.022, 0.041, 1.15, "", "", "", "", "", "", "", "", 3247., 585456., 12.799, 
  0.071, 2609., 0.057, 0.085, 11.8, "samples tested", "", "", "", "", "", "", 
  "", "", "", 45.37, 4.5741*^7, 213.759, 16.4, 2.168, 1.308, 1697.707, 41.6, 
  213.333, 2.5, 3.4, 16.7, 21.222, 0.5, 63.37, 0.544}, 
 {"UGA", "Africa", "Uganda", "2020-11-14", 15789., 387., 246.143, 144., 0., 
  1.857, 345.183, 8.461, 5.381, 3.148, 0., 0.041, 1.17, "", "", "", "", "", 
  "", "", "", 3077., 588533., 12.867, 0.067, 2701., 0.059, 0.091, 11., 
  "samples tested", "", "", "", "", "", "", "", "", "", 45.37, 4.5741*^7, 
  213.759, 16.4, 2.168, 1.308, 1697.707, 41.6, 213.333, 2.5, 3.4, 16.7, 
  21.222, 0.5, 63.37, 0.544}, {"UGA", "Africa", "Uganda", "2020-11-15", 
  16020., 231., 231., 145., 1., 1.857, 350.233, 5.05, 5.05, 3.17, 0.022, 
  0.041, 1.16, "", "", "", "", "", "", "", "", 3125., 591658., 12.935, 0.068, 
  2762., 0.06, 0.084, 12., "samples tested", "", "", "", "", "", "", "", "", 
  "", 45.37, 4.5741*^7, 213.759, 16.4, 2.168, 1.308, 1697.707, 41.6, 213.333, 
  2.5, 3.4, 16.7, 21.222, 0.5, 63.37, 0.544}, {"UGA", "Africa", "Uganda", 
  "2020-11-16", 16257., 237., 240.429, 150., 5., 2.429, 355.414, 5.181, 
  5.256, 3.279, 0.109, 0.053, 1.16, "", "", "", "", "", "", "", "", 2916., 
  594574., 12.999, 0.064, 2887., 0.063, 0.083, 12., "samples tested", "", "", 
  "", "", "", "", "", "", "", 45.37, 4.5741*^7, 213.759, 16.4, 2.168, 1.308, 
  1697.707, 41.6, 213.333, 2.5, 3.4, 16.7, 21.222, 0.5, 63.37, 0.544}, 
 {"UGA", "Africa", "Uganda", "2020-11-17", 16563., 306., 265.571, 150., 0., 
  2.429, 362.104, 6.69, 5.806, 3.279, 0., 0.053, 1.16, "", "", "", "", "", 
  "", "", "", 2618., 597192., 13.056, 0.057, 2795., 0.061, 0.095, 10.5, 
  "samples tested", "", "", "", "", "", "", "", "", "", 45.37, 4.5741*^7, 
  213.759, 16.4, 2.168, 1.308, 1697.707, 41.6, 213.333, 2.5, 3.4, 16.7, 
  21.222, 0.5, 63.37, 0.544}, {"UGA", "Africa", "Uganda", "2020-11-18", 
  16905., 342., 273.143, 157., 7., 2.571, 369.581, 7.477, 5.972, 3.432, 
  0.153, 0.056, 1.15, "", "", "", "", "", "", "", "", 2458., 599650., 13.11, 
  0.054, 2887., 0.063, 0.095, 10.6, "samples tested", "", "", "", "", "", "", 
  "", "", "", 45.37, 4.5741*^7, 213.759, 16.4, 2.168, 1.308, 1697.707, 41.6, 
  213.333, 2.5, 3.4, 16.7, 21.222, 0.5, 63.37, 0.544}, 
 {"UGA", "Africa", "Uganda", "2020-11-19", 17148., 243., 275.857, 158., 1., 
  2.143, 374.893, 5.313, 6.031, 3.454, 0.022, 0.047, 1.15, "", "", "", "", 
  "", "", "", "", 4002., 603652., 13.197, 0.087, 3063., 0.067, 0.09, 11.1, 
  "samples tested", "", "", "", "", "", "", "", "", "", 45.37, 4.5741*^7, 
  213.759, 16.4, 2.168, 1.308, 1697.707, 41.6, 213.333, 2.5, 3.4, 16.7, 
  21.222, 0.5, 63.37, 0.544}, {"UGA", "Africa", "Uganda", "2020-11-20", 
  17431., 283., 289.857, 168., 10., 3.429, 381.08, 6.187, 6.337, 3.673, 
  0.219, 0.075, 1.15, "", "", "", "", "", "", "", "", 3931., 607583., 13.283, 
  0.086, 3161., 0.069, 0.092, 10.9, "samples tested", "", "", "", "", "", "", 
  "", "", "", 45.37, 4.5741*^7, 213.759, 16.4, 2.168, 1.308, 1697.707, 41.6, 
  213.333, 2.5, 3.4, 16.7, 21.222, 0.5, 63.37, 0.544}, 
 {"UGA", "Africa", "Uganda", "2020-11-21", 17667., 236., 268.286, 168., 0., 
  3.429, 386.24, 5.159, 5.865, 3.673, 0., 0.075, 1.15, "", "", "", "", "", 
  "", "", "", 1685., 609268., 13.32, 0.037, 2962., 0.065, 0.091, 11., 
  "samples tested", "", "", "", "", "", "", "", "", "", 45.37, 4.5741*^7, 
  213.759, 16.4, 2.168, 1.308, 1697.707, 41.6, 213.333, 2.5, 3.4, 16.7, 
  21.222, 0.5, 63.37, 0.544}, {"UGA", "Africa", "Uganda", "2020-11-22", 
  17968., 301., 278.286, 172., 4., 3.857, 392.82, 6.581, 6.084, 3.76, 0.087, 
  0.084, 1.15, "", "", "", "", "", "", "", "", 2296., 611564., 13.37, 0.05, 
  2844., 0.062, 0.098, 10.2, "samples tested", "", "", "", "", "", "", "", 
  "", "", 45.37, 4.5741*^7, 213.759, 16.4, 2.168, 1.308, 1697.707, 41.6, 
  213.333, 2.5, 3.4, 16.7, 21.222, 0.5, 63.37, 0.544}, 
 {"UGA", "Africa", "Uganda", "2020-11-23", 18165., 197., 272.571, 181., 9., 
  4.429, 397.127, 4.307, 5.959, 3.957, 0.197, 0.097, 1.16, "", "", "", "", 
  "", "", "", "", "", 613908., 13.421, "", 2762., 0.06, 0.099, 10.1, 
  "samples tested", "", "", "", "", "", "", "", "", "", 45.37, 4.5741*^7, 
  213.759, 16.4, 2.168, 1.308, 1697.707, 41.6, 213.333, 2.5, 3.4, 16.7, 
  21.222, 0.5, 63.37, 0.544}, {"UGA", "Africa", "Uganda", "2020-11-24", 
  18406., 241., 263.286, 186., 5., 5.143, 402.396, 5.269, 5.756, 4.066, 
  0.109, 0.112, 1.16, "", "", "", "", "", "", "", "", 2702., 616610., 13.48, 
  0.059, 2774., 0.061, 0.095, 10.5, "samples tested", "", "", "", "", "", "", 
  "", "", "", 53.7, 4.5741*^7, 213.759, 16.4, 2.168, 1.308, 1697.707, 41.6, 
  213.333, 2.5, 3.4, 16.7, 21.222, 0.5, 63.37, 0.544}, 
 {"UGA", "Africa", "Uganda", "2020-11-25", 18890., 484., 283.571, 191., 5., 
  4.857, 412.977, 10.581, 6.2, 4.176, 0.109, 0.106, 1.17, "", "", "", "", "", 
  "", "", "", 2173., 618783., 13.528, 0.048, 2733., 0.06, 0.104, 9.6, 
  "samples tested", "", "", "", "", "", "", "", "", "", 53.7, 4.5741*^7, 
  213.759, 16.4, 2.168, 1.308, 1697.707, 41.6, 213.333, 2.5, 3.4, 16.7, 
  21.222, 0.5, 63.37, 0.544}, {"UGA", "Africa", "Uganda", "2020-11-26", 
  19115., 225., 281., 191., 0., 4.714, 417.896, 4.919, 6.143, 4.176, 0., 
  0.103, 1.18, "", "", "", "", "", "", "", "", 1775., 620558., 13.567, 0.039, 
  2415., 0.053, 0.116, 8.6, "samples tested", "", "", "", "", "", "", "", "", 
  "", 53.7, 4.5741*^7, 213.759, 16.4, 2.168, 1.308, 1697.707, 41.6, 213.333, 
  2.5, 3.4, 16.7, 21.222, 0.5, 63.37, 0.544}, {"UGA", "Africa", "Uganda", 
  "2020-11-27", 19588., 473., 308.143, 197., 6., 4.143, 428.237, 10.341, 
  6.737, 4.307, 0.131, 0.091, 1.19, "", "", "", "", "", "", "", "", 2596., 
  623154., 13.624, 0.057, 2224., 0.049, 0.139, 7.2, "samples tested", "", "", 
  "", "", "", "", "", "", "", 53.7, 4.5741*^7, 213.759, 16.4, 2.168, 1.308, 
  1697.707, 41.6, 213.333, 2.5, 3.4, 16.7, 21.222, 0.5, 63.37, 0.544}, 
 {"UGA", "Africa", "Uganda", "2020-11-28", 19944., 356., 325.286, 201., 4., 
  4.714, 436.02, 7.783, 7.111, 4.394, 0.087, 0.103, 1.19, "", "", "", "", "", 
  "", "", "", 823., 623977., 13.642, 0.018, 2101., 0.046, 0.155, 6.5, 
  "samples tested", "", "", "", "", "", "", "", "", "", 53.7, 4.5741*^7, 
  213.759, 16.4, 2.168, 1.308, 1697.707, 41.6, 213.333, 2.5, 3.4, 16.7, 
  21.222, 0.5, 63.37, 0.544}, {"UGA", "Africa", "Uganda", "2020-11-29", 
  20145., 201., 311., 201., 0., 4.143, 440.415, 4.394, 6.799, 4.394, 0., 
  0.091, 1.19, "", "", "", "", "", "", "", "", 1052., 625029., 13.665, 0.023, 
  1924., 0.042, 0.162, 6.2, "samples tested", "", "", "", "", "", "", "", "", 
  "", 53.7, 4.5741*^7, 213.759, 16.4, 2.168, 1.308, 1697.707, 41.6, 213.333, 
  2.5, 3.4, 16.7, 21.222, 0.5, 63.37, 0.544}, {"UGA", "Africa", "Uganda", 
  "2020-11-30", 20459., 314., 327.714, 205., 4., 3.429, 447.279, 6.865, 
  7.165, 4.482, 0.087, 0.075, 1.2, "", "", "", "", "", "", "", "", 5412., 
  630441., 13.783, 0.118, 2362., 0.052, 0.139, 7.2, "samples tested", "", "", 
  "", "", "", "", "", "", "", 53.7, 4.5741*^7, 213.759, 16.4, 2.168, 1.308, 
  1697.707, 41.6, 213.333, 2.5, 3.4, 16.7, 21.222, 0.5, 63.37, 0.544}, 
 {"UGA", "Africa", "Uganda", "2020-12-01", 21035., 576., 375.571, 205., 0., 
  2.714, 459.872, 12.593, 8.211, 4.482, 0., 0.059, 1.21, "", "", "", "", "", 
  "", "", "", 3491., 633932., 13.859, 0.076, 2475., 0.054, 0.152, 6.6, 
  "samples tested", "", "", "", "", "", "", "", "", "", 53.7, 4.5741*^7, 
  213.759, 16.4, 2.168, 1.308, 1697.707, 41.6, 213.333, 2.5, 3.4, 16.7, 
  21.222, 0.5, 63.37, 0.544}, {"UGA", "Africa", "Uganda", "2020-12-02", 
  21409., 374., 359.857, 206., 1., 2.143, 468.048, 8.176, 7.867, 4.504, 
  0.022, 0.047, 1.2, "", "", "", "", "", "", "", "", 1984., 635916., 13.903, 
  0.043, 2448., 0.054, 0.147, 6.8, "samples tested", "", "", "", "", "", "", 
  "", "", "", 53.7, 4.5741*^7, 213.759, 16.4, 2.168, 1.308, 1697.707, 41.6, 
  213.333, 2.5, 3.4, 16.7, 21.222, 0.5, 63.37, 0.544}, 
 {"UGA", "Africa", "Uganda", "2020-12-03", 21612., 203., 356.714, 206., 0., 
  2.143, 472.486, 4.438, 7.799, 4.504, 0., 0.047, 1.2, "", "", "", "", "", 
  "", "", "", 1208., 637124., 13.929, 0.026, 2367., 0.052, 0.151, 6.6, 
  "samples tested", "", "", "", "", "", "", "", "", "", 53.7, 4.5741*^7, 
  213.759, 16.4, 2.168, 1.308, 1697.707, 41.6, 213.333, 2.5, 3.4, 16.7, 
  21.222, 0.5, 63.37, 0.544}, {"UGA", "Africa", "Uganda", "2020-12-04", 
  21898., 286., 330., 206., 0., 1.286, 478.739, 6.253, 7.215, 4.504, 0., 
  0.028, 1.22, "", "", "", "", "", "", "", "", 1663., 638787., 13.965, 0.036, 
  2233., 0.049, 0.148, 6.8, "samples tested", "", "", "", "", "", "", "", "", 
  "", 53.7, 4.5741*^7, 213.759, 16.4, 2.168, 1.308, 1697.707, 41.6, 213.333, 
  2.5, 3.4, 16.7, 21.222, 0.5, 63.37, 0.544}, {"UGA", "Africa", "Uganda", 
  "2020-12-05", 22188., 290., 320.571, 206., 0., 0.714, 485.079, 6.34, 7.008, 
  4.504, 0., 0.016, 1.24, "", "", "", "", "", "", "", "", 3106., 641893., 
  14.033, 0.068, 2559., 0.056, 0.125, 8., "samples tested", "", "", "", "", 
  "", "", "", "", "", 53.7, 4.5741*^7, 213.759, 16.4, 2.168, 1.308, 1697.707, 
  41.6, 213.333, 2.5, 3.4, 16.7, 21.222, 0.5, 63.37, 0.544}, 
 {"UGA", "Africa", "Uganda", "2020-12-06", 22499., 311., 336.286, 206., 0., 
  0.714, 491.878, 6.799, 7.352, 4.504, 0., 0.016, 1.27, "", "", "", "", "", 
  "", "", "", 5578., 647471., 14.155, 0.122, 3206., 0.07, 0.105, 9.5, 
  "samples tested", "", "", "", "", "", "", "", "", "", 53.7, 4.5741*^7, 
  213.759, 16.4, 2.168, 1.308, 1697.707, 41.6, 213.333, 2.5, 3.4, 16.7, 
  21.222, 0.5, 63.37, 0.544}, {"UGA", "Africa", "Uganda", "2020-12-07", 
  23200., 701., 391.571, 207., 1., 0.286, 507.204, 15.325, 8.561, 4.525, 
  0.022, 0.006, 1.3, "", "", "", "", "", "", "", "", 5064., 652535., 14.266, 
  0.111, 3156., 0.069, 0.124, 8.1, "samples tested", "", "", "", "", "", "", 
  "", "", "", 53.7, 4.5741*^7, 213.759, 16.4, 2.168, 1.308, 1697.707, 41.6, 
  213.333, 2.5, 3.4, 16.7, 21.222, 0.5, 63.37, 0.544}, 
 {"UGA", "Africa", "Uganda", "2020-12-08", 23200., 0., 309.286, 207., 0., 
  0.286, 507.204, 0., 6.762, 4.525, 0., 0.006, 1.31, "", "", "", "", "", "", 
  "", "", 8223., 660758., 14.446, 0.18, 3832., 0.084, 0.081, 12.4, 
  "samples tested", "", "", "", "", "", "", "", "", "", 53.7, 4.5741*^7, 
  213.759, 16.4, 2.168, 1.308, 1697.707, 41.6, 213.333, 2.5, 3.4, 16.7, 
  21.222, 0.5, 63.37, 0.544}, {"UGA", "Africa", "Uganda", "2020-12-09", 
  25059., 1859., 521.429, 219., 12., 1.857, 547.845, 40.642, 11.4, 4.788, 
  0.262, 0.041, 1.34, "", "", "", "", "", "", "", "", 5570., 666328., 14.567, 
  0.122, 4345., 0.095, 0.12, 8.3, "samples tested", "", "", "", "", "", "", 
  "", "", "", 53.7, 4.5741*^7, 213.759, 16.4, 2.168, 1.308, 1697.707, 41.6, 
  213.333, 2.5, 3.4, 16.7, 21.222, 0.5, 63.37, 0.544}, 
 {"UGA", "Africa", "Uganda", "2020-12-10", 25730., 671., 588.286, 220., 1., 
  2., 562.515, 14.67, 12.861, 4.81, 0.022, 0.044, 1.3, "", "", "", "", "", 
  "", "", "", 5048., 671376., 14.678, 0.11, 4893., 0.107, 0.12, 8.3, 
  "samples tested", "", "", "", "", "", "", "", "", "", 53.7, 4.5741*^7, 
  213.759, 16.4, 2.168, 1.308, 1697.707, 41.6, 213.333, 2.5, 3.4, 16.7, 
  21.222, 0.5, 63.37, 0.544}, {"UGA", "Africa", "Uganda", "2020-12-11", 
  26369., 639., 638.714, 220., 0., 2., 576.485, 13.97, 13.964, 4.81, 0., 
  0.044, 1.25, "", "", "", "", "", "", "", "", 5155., 676531., 14.79, 0.113, 
  5392., 0.118, 0.118, 8.4, "samples tested", "", "", "", "", "", "", "", "", 
  "", 53.7, 4.5741*^7, 213.759, 16.4, 2.168, 1.308, 1697.707, 41.6, 213.333, 
  2.5, 3.4, 16.7, 21.222, 0.5, 63.37, 0.544}, {"UGA", "Africa", "Uganda", 
  "2020-12-12", 27071., 702., 697.571, 220., 0., 2., 591.832, 15.347, 15.25, 
  4.81, 0., 0.044, 1.21, "", "", "", "", "", "", "", "", 4178., 680709., 
  14.882, 0.091, 5545., 0.121, 0.126, 7.9, "samples tested", "", "", "", "", 
  "", "", "", "", "", 53.7, 4.5741*^7, 213.759, 16.4, 2.168, 1.308, 1697.707, 
  41.6, 213.333, 2.5, 3.4, 16.7, 21.222, 0.5, 63.37, 0.544}, 
 {"UGA", "Africa", "Uganda", "2020-12-13", 27532., 461., 719., 221., 1., 
  2.143, 601.911, 10.078, 15.719, 4.832, 0.022, 0.047, 1.17, "", "", "", "", 
  "", "", "", "", 2527., 683236., 14.937, 0.055, 5109., 0.112, 0.141, 7.1, 
  "samples tested", "", "", "", "", "", "", "", "", "", 53.7, 4.5741*^7, 
  213.759, 16.4, 2.168, 1.308, 1697.707, 41.6, 213.333, 2.5, 3.4, 16.7, 
  21.222, 0.5, 63.37, 0.544}, {"UGA", "Africa", "Uganda", "2020-12-14", 
  27766., 234., 652.286, 224., 3., 2.429, 607.027, 5.116, 14.26, 4.897, 
  0.066, 0.053, 1.13, "", "", "", "", "", "", "", "", 3611., 686847., 15.016, 
  0.079, 4902., 0.107, 0.133, 7.5, "samples tested", "", "", "", "", "", "", 
  "", "", "", 47.22, 4.5741*^7, 213.759, 16.4, 2.168, 1.308, 1697.707, 41.6, 
  213.333, 2.5, 3.4, 16.7, 21.222, 0.5, 63.37, 0.544}, 
 {"UGA", "Africa", "Uganda", "2020-12-15", 28168., 402., 709.714, 225., 1., 
  2.571, 615.815, 8.789, 15.516, 4.919, 0.022, 0.056, 1.09, "", "", "", "", 
  "", "", "", "", 5608., 692455., 15.139, 0.123, 4528., 0.099, 0.157, 6.4, 
  "samples tested", "", "", "", "", "", "", "", "", "", 47.22, 4.5741*^7, 
  213.759, 16.4, 2.168, 1.308, 1697.707, 41.6, 213.333, 2.5, 3.4, 16.7, 
  21.222, 0.5, 63.37, 0.544}, {"UGA", "Africa", "Uganda", "2020-12-16", 
  28733., 565., 524.857, 225., 0., 0.857, 628.167, 12.352, 11.475, 4.919, 0., 
  0.019, 1.07, "", "", "", "", "", "", "", "", 5041., 697496., 15.249, 0.11, 
  4453., 0.097, 0.118, 8.5, "samples tested", "", "", "", "", "", "", "", "", 
  "", 47.22, 4.5741*^7, 213.759, 16.4, 2.168, 1.308, 1697.707, 41.6, 213.333, 
  2.5, 3.4, 16.7, 21.222, 0.5, 63.37, 0.544}, {"UGA", "Africa", "Uganda", 
  "2020-12-17", 29361., 628., 518.714, 228., 3., 1.143, 641.897, 13.729, 
  11.34, 4.985, 0.066, 0.025, 1.05, "", "", "", "", "", "", "", "", 4702., 
  702198., 15.352, 0.103, 4403., 0.096, 0.118, 8.5, "samples tested", "", "", 
  "", "", "", "", "", "", "", 47.22, 4.5741*^7, 213.759, 16.4, 2.168, 1.308, 
  1697.707, 41.6, 213.333, 2.5, 3.4, 16.7, 21.222, 0.5, 63.37, 0.544}, 
 {"UGA", "Africa", "Uganda", "2020-12-18", 30071., 710., 528.857, 230., 2., 
  1.429, 657.419, 15.522, 11.562, 5.028, 0.044, 0.031, 1.03, "", "", "", "", 
  "", "", "", "", 5220., 707418., 15.466, 0.114, 4412., 0.096, 0.12, 8.3, 
  "samples tested", "", "", "", "", "", "", "", "", "", 47.22, 4.5741*^7, 
  213.759, 16.4, 2.168, 1.308, 1697.707, 41.6, 213.333, 2.5, 3.4, 16.7, 
  21.222, 0.5, 63.37, 0.544}, {"UGA", "Africa", "Uganda", "2020-12-19", 
  30702., 631., 518.714, 230., 0., 1.429, 671.214, 13.795, 11.34, 5.028, 0., 
  0.031, 1.01, "", "", "", "", "", "", "", "", 4050., 711468., 15.554, 0.089, 
  4394., 0.096, 0.118, 8.5, "samples tested", "", "", "", "", "", "", "", "", 
  "", 47.22, 4.5741*^7, 213.759, 16.4, 2.168, 1.308, 1697.707, 41.6, 213.333, 
  2.5, 3.4, 16.7, 21.222, 0.5, 63.37, 0.544}, {"UGA", "Africa", "Uganda", 
  "2020-12-20", 31187., 485., 522.143, 231., 1., 1.429, 681.817, 10.603, 
  11.415, 5.05, 0.022, 0.031, 0.98, "", "", "", "", "", "", "", "", 2041., 
  713509., 15.599, 0.045, 4325., 0.095, 0.121, 8.3, "samples tested", "", "", 
  "", "", "", "", "", "", "", 47.22, 4.5741*^7, 213.759, 16.4, 2.168, 1.308, 
  1697.707, 41.6, 213.333, 2.5, 3.4, 16.7, 21.222, 0.5, 63.37, 0.544}, 
 {"UGA", "Africa", "Uganda", "2020-12-21", 31384., 197., 516.857, 238., 7., 
  2., 686.124, 4.307, 11.3, 5.203, 0.153, 0.044, 0.96, "", "", "", "", "", 
  "", "", "", 4086., 717595., 15.688, 0.089, 4393., 0.096, 0.118, 8.5, 
  "samples tested", "", "", "", "", "", "", "", "", "", 47.22, 4.5741*^7, 
  213.759, 16.4, 2.168, 1.308, 1697.707, 41.6, 213.333, 2.5, 3.4, 16.7, 
  21.222, 0.5, 63.37, 0.544}, {"UGA", "Africa", "Uganda", "2020-12-22", 
  31910., 526., 534.571, 238., 0., 1.857, 697.624, 11.5, 11.687, 5.203, 0., 
  0.041, 0.93, "", "", "", "", "", "", "", "", 4996., 722591., 15.797, 0.109, 
  4305., 0.094, 0.124, 8.1, "samples tested", "", "", "", "", "", "", "", "", 
  "", 47.22, 4.5741*^7, 213.759, 16.4, 2.168, 1.308, 1697.707, 41.6, 213.333, 
  2.5, 3.4, 16.7, 21.222, 0.5, 63.37, 0.544}, {"UGA", "Africa", "Uganda", 
  "2020-12-23", 32399., 489., 523.714, 245., 7., 2.857, 708.314, 10.691, 
  11.45, 5.356, 0.153, 0.062, 0.91, "", "", "", "", "", "", "", "", 4609., 
  727200., 15.898, 0.101, 4243., 0.093, 0.123, 8.1, "samples tested", "", "", 
  "", "", "", "", "", "", "", 47.22, 4.5741*^7, 213.759, 16.4, 2.168, 1.308, 
  1697.707, 41.6, 213.333, 2.5, 3.4, 16.7, 21.222, 0.5, 63.37, 0.544}, 
 {"UGA", "Africa", "Uganda", "2020-12-24", 32914., 515., 507.571, 245., 0., 
  2.429, 719.573, 11.259, 11.097, 5.356, 0., 0.053, 0.89, "", "", "", "", "", 
  "", "", "", 2993., 730193., 15.964, 0.065, 3999., 0.087, 0.127, 7.9, 
  "samples tested", "", "", "", "", "", "", "", "", "", 47.22, 4.5741*^7, 
  213.759, 16.4, 2.168, 1.308, 1697.707, 41.6, 213.333, 2.5, 3.4, 16.7, 
  21.222, 0.5, 63.37, 0.544}, {"UGA", "Africa", "Uganda", "2020-12-25", 
  33360., 446., 469.857, 245., 0., 2.143, 729.324, 9.751, 10.272, 5.356, 0., 
  0.047, 0.87, "", "", "", "", "", "", "", "", 2136., 732329., 16.01, 0.047, 
  3559., 0.078, 0.132, 7.6, "samples tested", "", "", "", "", "", "", "", "", 
  "", 47.22, 4.5741*^7, 213.759, 16.4, 2.168, 1.308, 1697.707, 41.6, 213.333, 
  2.5, 3.4, 16.7, 21.222, 0.5, 63.37, 0.544}, {"UGA", "Africa", "Uganda", 
  "2020-12-26", 33563., 203., 408.714, 245., 0., 2.143, 733.762, 4.438, 
  8.935, 5.356, 0., 0.047, 0.85, "", "", "", "", "", "", "", "", 2252., 
  734581., 16.06, 0.049, 3302., 0.072, 0.124, 8.1, "samples tested", "", "", 
  "", "", "", "", "", "", "", 47.22, 4.5741*^7, 213.759, 16.4, 2.168, 1.308, 
  1697.707, 41.6, 213.333, 2.5, 3.4, 16.7, 21.222, 0.5, 63.37, 0.544}, 
 {"UGA", "Africa", "Uganda", "2020-12-27", 33811., 248., 374.857, 248., 3., 
  2.429, 739.184, 5.422, 8.195, 5.422, 0.066, 0.053, 0.84, "", "", "", "", 
  "", "", "", "", 2139., 736720., 16.106, 0.047, 3316., 0.072, 0.113, 8.8, 
  "samples tested", "", "", "", "", "", "", "", "", "", 47.22, 4.5741*^7, 
  213.759, 16.4, 2.168, 1.308, 1697.707, 41.6, 213.333, 2.5, 3.4, 16.7, 
  21.222, 0.5, 63.37, 0.544}, {"UGA", "Africa", "Uganda", "2020-12-28", 
  33973., 162., 369.857, 248., 0., 1.429, 742.725, 3.542, 8.086, 5.422, 0., 
  0.031, 0.83, "", "", "", "", "", "", "", "", 2812., 739532., 16.168, 0.061, 
  3134., 0.069, 0.118, 8.5, "samples tested", "", "", "", "", "", "", "", "", 
  "", 47.22, 4.5741*^7, 213.759, 16.4, 2.168, 1.308, 1697.707, 41.6, 213.333, 
  2.5, 3.4, 16.7, 21.222, 0.5, 63.37, 0.544}, {"UGA", "Africa", "Uganda", 
  "2020-12-29", 34281., 308., 338.714, 250., 2., 1.714, 749.459, 6.734, 
  7.405, 5.466, 0.044, 0.037, 0.82, "", "", "", "", "", "", "", "", 3566., 
  743098., 16.246, 0.078, 2930., 0.064, 0.116, 8.7, "samples tested", "", "", 
  "", "", "", "", "", "", "", 47.22, 4.5741*^7, 213.759, 16.4, 2.168, 1.308, 
  1697.707, 41.6, 213.333, 2.5, 3.4, 16.7, 21.222, 0.5, 63.37, 0.544}, 
 {"UGA", "Africa", "Uganda", "2020-12-30", 34677., 396., 325.429, 251., 1., 
  0.857, 758.116, 8.657, 7.115, 5.487, 0.022, 0.019, 0.82, "", "", "", "", 
  "", "", "", "", 4036., 747134., 16.334, 0.088, 2848., 0.062, 0.114, 8.8, 
  "samples tested", "", "", "", "", "", "", "", "", "", 47.22, 4.5741*^7, 
  213.759, 16.4, 2.168, 1.308, 1697.707, 41.6, 213.333, 2.5, 3.4, 16.7, 
  21.222, 0.5, 63.37, 0.544}, {"UGA", "Africa", "Uganda", "2020-12-31", 
  35216., 539., 328.857, 251., 0., 0.857, 769.9, 11.784, 7.19, 5.487, 0., 
  0.019, 0.81, "", "", "", "", "", "", "", "", 3449., 750583., 16.409, 0.075, 
  2913., 0.064, 0.113, 8.9, "samples tested", "", "", "", "", "", "", "", "", 
  "", 47.22, 4.5741*^7, 213.759, 16.4, 2.168, 1.308, 1697.707, 41.6, 213.333, 
  2.5, 3.4, 16.7, 21.222, 0.5, 63.37, 0.544}, {"UGA", "Africa", "Uganda", 
  "2021-01-01", 35511., 295., 307.286, 265., 14., 2.857, 776.349, 6.449, 
  6.718, 5.793, 0.306, 0.062, 0.8, "", "", "", "", "", "", "", "", 3019., 
  753602., 16.475, 0.066, 3039., 0.066, 0.101, 9.9, "samples tested", "", "", 
  "", "", "", "", "", "", "", 47.22, 4.5741*^7, 213.759, 16.4, 2.168, 1.308, 
  1697.707, 41.6, 213.333, 2.5, 3.4, 16.7, 21.222, 0.5, 63.37, 0.544}, 
 {"UGA", "Africa", "Uganda", "2021-01-02", 35712., 201., 307., 274., 9., 
  4.143, 780.744, 4.394, 6.712, 5.99, 0.197, 0.091, 0.79, "", "", "", "", "", 
  "", "", "", "", "", "", "", 3059., 0.067, 0.1, 10., "samples tested", "", 
  "", "", "", "", "", "", "", "", 47.22, 4.5741*^7, 213.759, 16.4, 2.168, 
  1.308, 1697.707, 41.6, 213.333, 2.5, 3.4, 16.7, 21.222, 0.5, 63.37, 0.544}, 
 {"UGA", "Africa", "Uganda", "2021-01-03", 35922., 210., 301.571, 274., 0., 
  3.714, 785.335, 4.591, 6.593, 5.99, 0., 0.081, 0.78, "", "", "", "", "", 
  "", "", "", 2342., 758383., 16.58, 0.051, 3095., 0.068, 0.097, 10.3, 
  "samples tested", "", "", "", "", "", "", "", "", "", 47.22, 4.5741*^7, 
  213.759, 16.4, 2.168, 1.308, 1697.707, 41.6, 213.333, 2.5, 3.4, 16.7, 
  21.222, 0.5, 63.37, 0.544}, {"UGA", "Africa", "Uganda", "2021-01-04", 
  36050., 128., 296.714, 274., 0., 3.714, 788.133, 2.798, 6.487, 5.99, 0., 
  0.081, 0.77, "", "", "", "", "", "", "", "", 4479., 762862., 16.678, 0.098, 
  3333., 0.073, 0.089, 11.2, "samples tested", "", "", "", "", "", "", "", 
  "", "", 47.22, 4.5741*^7, 213.759, 16.4, 2.168, 1.308, 1697.707, 41.6, 
  213.333, 2.5, 3.4, 16.7, 21.222, 0.5, 63.37, 0.544}, 
 {"UGA", "Africa", "Uganda", "2021-01-05", 36407., 357., 303.714, 290., 16., 
  5.714, 795.938, 7.805, 6.64, 6.34, 0.35, 0.125, 0.77, "", "", "", "", "", 
  "", "", "", 3802., 766664., 16.761, 0.083, 3367., 0.074, 0.09, 11.1, 
  "samples tested", "", "", "", "", "", "", "", "", "", 47.22, 4.5741*^7, 
  213.759, 16.4, 2.168, 1.308, 1697.707, 41.6, 213.333, 2.5, 3.4, 16.7, 
  21.222, 0.5, 63.37, 0.544}, {"UGA", "Africa", "Uganda", "2021-01-06", 
  36702., 295., 289.286, 294., 4., 6.143, 802.387, 6.449, 6.324, 6.427, 
  0.087, 0.134, 0.76, "", "", "", "", "", "", "", "", 4574., 771238., 16.861, 
  0.1, 3443., 0.075, 0.084, 11.9, "samples tested", "", "", "", "", "", "", 
  "", "", "", 47.22, 4.5741*^7, 213.759, 16.4, 2.168, 1.308, 1697.707, 41.6, 
  213.333, 2.5, 3.4, 16.7, 21.222, 0.5, 63.37, 0.544}, 
 {"UGA", "Africa", "Uganda", "2021-01-07", 37074., 372., 265.429, 297., 3., 
  6.571, 810.52, 8.133, 5.803, 6.493, 0.066, 0.144, 0.75, "", "", "", "", "", 
  "", "", "", 4703., 775941., 16.964, 0.103, 3623., 0.079, 0.073, 13.6, 
  "samples tested", "", "", "", "", "", "", "", "", "", 47.22, 4.5741*^7, 
  213.759, 16.4, 2.168, 1.308, 1697.707, 41.6, 213.333, 2.5, 3.4, 16.7, 
  21.222, 0.5, 63.37, 0.544}, {"UGA", "Africa", "Uganda", "2021-01-08", 
  37296., 222., 255., 300., 3., 5., 815.374, 4.853, 5.575, 6.559, 0.066, 
  0.109, 0.73, "", "", "", "", "", "", "", "", 4456., 780397., 17.061, 0.097, 
  3828., 0.084, 0.067, 15., "samples tested", "", "", "", "", "", "", "", "", 
  "", 47.22, 4.5741*^7, 213.759, 16.4, 2.168, 1.308, 1697.707, 41.6, 213.333, 
  2.5, 3.4, 16.7, 21.222, 0.5, 63.37, 0.544}, {"UGA", "Africa", "Uganda", 
  "2021-01-09", 37554., 258., 263.143, 301., 1., 3.857, 821.014, 5.64, 5.753, 
  6.581, 0.022, 0.084, 0.72, "", "", "", "", "", "", "", "", 3954., 784351., 
  17.148, 0.086, 4051., 0.089, 0.065, 15.4, "samples tested", "", "", "", "", 
  "", "", "", "", "", 47.22, 4.5741*^7, 213.759, 16.4, 2.168, 1.308, 
  1697.707, 41.6, 213.333, 2.5, 3.4, 16.7, 21.222, 0.5, 63.37, 0.544}, 
 {"UGA", "Africa", "Uganda", "2021-01-10", 37742., 188., 260., 301., 0., 
  3.857, 825.124, 4.11, 5.684, 6.581, 0., 0.084, 0.7, "", "", "", "", "", "", 
  "", "", 2159., 786510., 17.195, 0.047, 4018., 0.088, 0.065, 15.5, 
  "samples tested", "", "", "", "", "", "", "", "", "", 47.22, 4.5741*^7, 
  213.759, 16.4, 2.168, 1.308, 1697.707, 41.6, 213.333, 2.5, 3.4, 16.7, 
  21.222, 0.5, 63.37, 0.544}, {"UGA", "Africa", "Uganda", "2021-01-11", 
  37808., 66., 251.143, 302., 1., 4., 826.567, 1.443, 5.491, 6.602, 0.022, 
  0.087, 0.68, "", "", "", "", "", "", "", "", 3245., 789755., 17.266, 0.071, 
  3842., 0.084, 0.065, 15.3, "samples tested", "", "", "", "", "", "", "", 
  "", "", 47.22, 4.5741*^7, 213.759, 16.4, 2.168, 1.308, 1697.707, 41.6, 
  213.333, 2.5, 3.4, 16.7, 21.222, 0.5, 63.37, 0.544}, 
 {"UGA", "Africa", "Uganda", "2021-01-12", 37948., 140., 220.143, 303., 1., 
  1.857, 829.628, 3.061, 4.813, 6.624, 0.022, 0.041, 0.66, "", "", "", "", 
  "", "", "", "", 4082., 793837., 17.355, 0.089, 3882., 0.085, 0.057, 17.6, 
  "samples tested", "", "", "", "", "", "", "", "", "", 51.85, 4.5741*^7, 
  213.759, 16.4, 2.168, 1.308, 1697.707, 41.6, 213.333, 2.5, 3.4, 16.7, 
  21.222, 0.5, 63.37, 0.544}, {"UGA", "Africa", "Uganda", "2021-01-13", 
  38085., 137., 197.571, 304., 1., 1.429, 832.623, 2.995, 4.319, 6.646, 
  0.022, 0.031, 0.65, "", "", "", "", "", "", "", "", "", "", "", "", 3421., 
  0.075, 0.058, 17.3, "samples tested", "", "", "", "", "", "", "", "", "", 
  51.85, 4.5741*^7, 213.759, 16.4, 2.168, 1.308, 1697.707, 41.6, 213.333, 
  2.5, 3.4, 16.7, 21.222, 0.5, 63.37, 0.544}, {"UGA", "Africa", "Uganda", 
  "2021-01-14", 38085., 0., 144.429, 304., 0., 1., 832.623, 0., 3.158, 6.646, 
  0., 0.022, 0.64, "", "", "", "", "", "", "", "", "", "", "", "", 2942., 
  0.064, 0.049, 20.4, "samples tested", "", "", "", "", "", "", "", "", "", 
  51.85, 4.5741*^7, 213.759, 16.4, 2.168, 1.308, 1697.707, 41.6, 213.333, 
  2.5, 3.4, 16.7, 21.222, 0.5, 63.37, 0.544}, {"UGA", "Africa", "Uganda", 
  "2021-01-15", 38085., 0., 112.714, 304., 0., 0.571, 832.623, 0., 2.464, 
  6.646, 0., 0.012, 0.65, "", "", "", "", "", "", "", "", "", "", "", "", 
  2498., 0.055, 0.045, 22.2, "samples tested", "", "", "", "", "", "", "", 
  "", "", 51.85, 4.5741*^7, 213.759, 16.4, 2.168, 1.308, 1697.707, 41.6, 
  213.333, 2.5, 3.4, 16.7, 21.222, 0.5, 63.37, 0.544}, 
 {"UGA", "Africa", "Uganda", "2021-01-16", 38085., 0., 75.857, 304., 0., 
  0.429, 832.623, 0., 1.658, 6.646, 0., 0.009, 0.67, "", "", "", "", "", "", 
  "", "", "", "", "", "", 2126., 0.046, 0.036, 28., "samples tested", "", "", 
  "", "", "", "", "", "", "", 51.85, 4.5741*^7, 213.759, 16.4, 2.168, 1.308, 
  1697.707, 41.6, 213.333, 2.5, 3.4, 16.7, 21.222, 0.5, 63.37, 0.544}, 
 {"UGA", "Africa", "Uganda", "2021-01-17", 38085., 0., 49., 304., 0., 0.429, 
  832.623, 0., 1.071, 6.646, 0., 0.009, 0.7, "", "", "", "", "", "", "", "", 
  "", "", "", "", 2011., 0.044, 0.024, 41., "samples tested", "", "", "", "", 
  "", "", "", "", "", 51.85, 4.5741*^7, 213.759, 16.4, 2.168, 1.308, 
  1697.707, 41.6, 213.333, 2.5, 3.4, 16.7, 21.222, 0.5, 63.37, 0.544}, 
 {"UGA", "Africa", "Uganda", "2021-01-18", 38085., 0., 39.571, 304., 0., 
  0.286, 832.623, 0., 0.865, 6.646, 0., 0.006, 0.74, "", "", "", "", "", "", 
  "", "", 8098., 801935., 17.532, 0.177, 1740., 0.038, 0.023, 44., 
  "samples tested", "", "", "", "", "", "", "", "", "", 51.85, 4.5741*^7, 
  213.759, 16.4, 2.168, 1.308, 1697.707, 41.6, 213.333, 2.5, 3.4, 16.7, 
  21.222, 0.5, 63.37, 0.544}, {"UGA", "Africa", "Uganda", "2021-01-19", 
  38534., 449., 83.714, 305., 1., 0.286, 842.439, 9.816, 1.83, 6.668, 0.022, 
  0.006, 0.79, "", "", "", "", "", "", "", "", 2480., 804415., 17.586, 0.054, 
  1511., 0.033, 0.055, 18., "samples tested", "", "", "", "", "", "", "", "", 
  "", 49.07, 4.5741*^7, 213.759, 16.4, 2.168, 1.308, 1697.707, 41.6, 213.333, 
  2.5, 3.4, 16.7, 21.222, 0.5, 63.37, 0.544}, {"UGA", "Africa", "Uganda", 
  "2021-01-20", 38628., 94., 77.571, 305., 0., 0.143, 844.494, 2.055, 1.696, 
  6.668, 0., 0.003, 0.78, "", "", "", "", "", "", "", "", 3510., 807925., 
  17.663, 0.077, 1820., 0.04, 0.043, 23.5, "samples tested", "", "", "", "", 
  "", "", "", "", "", 49.07, 4.5741*^7, 213.759, 16.4, 2.168, 1.308, 
  1697.707, 41.6, 213.333, 2.5, 3.4, 16.7, 21.222, 0.5, 63.37, 0.544}, 
 {"UGA", "Africa", "Uganda", "2021-01-21", 38806., 178., 103., 316., 11., 
  1.714, 848.385, 3.891, 2.252, 6.908, 0.24, 0.037, 0.77, "", "", "", "", "", 
  "", "", "", 2924., 810849., 17.727, 0.064, 2045., 0.045, 0.05, 19.9, 
  "samples tested", "", "", "", "", "", "", "", "", "", 49.07, 4.5741*^7, 
  213.759, 16.4, 2.168, 1.308, 1697.707, 41.6, 213.333, 2.5, 3.4, 16.7, 
  21.222, 0.5, 63.37, 0.544}, {"UGA", "Africa", "Uganda", "2021-01-22", 
  38935., 129., 121.429, 317., 1., 1.857, 851.206, 2.82, 2.655, 6.93, 0.022, 
  0.041, 0.76, "", "", "", "", "", "", "", "", 2976., 813825., 17.792, 0.065, 
  2277., 0.05, 0.053, 18.8, "samples tested", "", "", "", "", "", "", "", "", 
  "", 49.07, 4.5741*^7, 213.759, 16.4, 2.168, 1.308, 1697.707, 41.6, 213.333, 
  2.5, 3.4, 16.7, 21.222, 0.5, 63.37, 0.544}, {"UGA", "Africa", "Uganda", 
  "2021-01-23", 39044., 109., 137., 317., 0., 1.857, 853.589, 2.383, 2.995, 
  6.93, 0., 0.041, 0.74, "", "", "", "", "", "", "", "", 2737., 816562., 
  17.852, 0.06, 2475., 0.054, 0.055, 18.1, "samples tested", "", "", "", "", 
  "", "", "", "", "", 49.07, 4.5741*^7, 213.759, 16.4, 2.168, 1.308, 
  1697.707, 41.6, 213.333, 2.5, 3.4, 16.7, 21.222, 0.5, 63.37, 0.544}, 
 {"UGA", "Africa", "Uganda", "2021-01-24", 39149., 105., 152., 317., 0., 
  1.857, 855.884, 2.296, 3.323, 6.93, 0., 0.041, 0.73, "", "", "", "", "", 
  "", "", "", 1618., 818180., 17.887, 0.035, 2514., 0.055, 0.06, 16.5, 
  "samples tested", "", "", "", "", "", "", "", "", "", 49.07, 4.5741*^7, 
  213.759, 16.4, 2.168, 1.308, 1697.707, 41.6, 213.333, 2.5, 3.4, 16.7, 
  21.222, 0.5, 63.37, 0.544}, {"UGA", "Africa", "Uganda", "2021-01-25", 
  39188., 39., 157.571, 318., 1., 2., 856.737, 0.853, 3.445, 6.952, 0.022, 
  0.044, 0.71, "", "", "", "", "", "", "", "", 1974., 820154., 17.93, 0.043, 
  2603., 0.057, 0.061, 16.5, "samples tested", "", "", "", "", "", "", "", 
  "", "", 49.07, 4.5741*^7, 213.759, 16.4, 2.168, 1.308, 1697.707, 41.6, 
  213.333, 2.5, 3.4, 16.7, 21.222, 0.5, 63.37, 0.544}, 
 {"UGA", "Africa", "Uganda", "2021-01-26", 39261., 73., 103.857, 318., 0., 
  1.857, 858.333, 1.596, 2.271, 6.952, 0., 0.041, 0.68, "", "", "", "", "", 
  "", "", "", 1566., 821720., 17.965, 0.034, 2472., 0.054, 0.042, 23.8, 
  "samples tested", "", "", "", "", "", "", "", "", "", 49.07, 4.5741*^7, 
  213.759, 16.4, 2.168, 1.308, 1697.707, 41.6, 213.333, 2.5, 3.4, 16.7, 
  21.222, 0.5, 63.37, 0.544}, {"UGA", "Africa", "Uganda", "2021-01-27", 
  39314., 53., 98., 318., 0., 1.857, 859.491, 1.159, 2.142, 6.952, 0., 0.041, 
  0.67, "", "", "", "", "", "", "", "", 2751., 824471., 18.025, 0.06, 2364., 
  0.052, 0.041, 24.1, "samples tested", "", "", "", "", "", "", "", "", "", 
  49.07, 4.5741*^7, 213.759, 16.4, 2.168, 1.308, 1697.707, 41.6, 213.333, 
  2.5, 3.4, 16.7, 21.222, 0.5, 63.37, 0.544}, {"UGA", "Africa", "Uganda", 
  "2021-01-28", 39424., 110., 88.286, 318., 0., 0.286, 861.896, 2.405, 1.93, 
  6.952, 0., 0.006, 0.67, "", "", "", "", "", "", "", "", 2004., 826475., 
  18.069, 0.044, 2232., 0.049, 0.04, 25.3, "samples tested", "", "", "", "", 
  "", "", "", "", "", 49.07, 4.5741*^7, 213.759, 16.4, 2.168, 1.308, 
  1697.707, 41.6, 213.333, 2.5, 3.4, 16.7, 21.222, 0.5, 63.37, 0.544}, 
 {"UGA", "Africa", "Uganda", "2021-01-29", 39490., 66., 79.286, 324., 6., 1., 
  863.339, 1.443, 1.733, 7.083, 0.131, 0.022, 0.66, "", "", "", "", "", "", 
  "", "", 2260., 828735., 18.118, 0.049, 2130., 0.047, 0.037, 26.9, 
  "samples tested", "", "", "", "", "", "", "", "", "", 49.07, 4.5741*^7, 
  213.759, 16.4, 2.168, 1.308, 1697.707, 41.6, 213.333, 2.5, 3.4, 16.7, 
  21.222, 0.5, 63.37, 0.544}, {"UGA", "Africa", "Uganda", "2021-01-30", 
  39533., 43., 69.857, 324., 0., 1., 864.279, 0.94, 1.527, 7.083, 0., 0.022, 
  0.65, "", "", "", "", "", "", "", "", 2235., 830970., 18.167, 0.049, 2058., 
  0.045, 0.034, 29.5, "samples tested", "", "", "", "", "", "", "", "", "", 
  49.07, 4.5741*^7, 213.759, 16.4, 2.168, 1.308, 1697.707, 41.6, 213.333, 
  2.5, 3.4, 16.7, 21.222, 0.5, 63.37, 0.544}, {"UGA", "Africa", "Uganda", 
  "2021-01-31", 39579., 46., 61.429, 324., 0., 1., 865.285, 1.006, 1.343, 
  7.083, 0., 0.022, 0.64, "", "", "", "", "", "", "", "", 954., 831924., 
  18.188, 0.021, 1963., 0.043, 0.031, 32., "samples tested", "", "", "", "", 
  "", "", "", "", "", 49.07, 4.5741*^7, 213.759, 16.4, 2.168, 1.308, 
  1697.707, 41.6, 213.333, 2.5, 3.4, 16.7, 21.222, 0.5, 63.37, 0.544}, 
 {"UGA", "Africa", "Uganda", "2021-02-01", 39606., 27., 59.714, 325., 1., 1., 
  865.875, 0.59, 1.305, 7.105, 0.022, 0.022, 0.63, "", "", "", "", "", "", 
  "", "", 1610., 833534., 18.223, 0.035, 1911., 0.042, 0.031, 32., 
  "samples tested", "", "", "", "", "", "", "", "", "", 49.07, 4.5741*^7, 
  213.759, 16.4, 2.168, 1.308, 1697.707, 41.6, 213.333, 2.5, 3.4, 16.7, 
  21.222, 0.5, 63.37, 0.544}, {"UGA", "Africa", "Uganda", "2021-02-02", 
  39651., 45., 55.714, 325., 0., 1., 866.859, 0.984, 1.218, 7.105, 0., 0.022, 
  0.63, "", "", "", "", "", "", "", "", 1709., 835243., 18.26, 0.037, 1932., 
  0.042, 0.029, 34.7, "samples tested", "", "", "", "", "", "", "", "", "", 
  47.22, 4.5741*^7, 213.759, 16.4, 2.168, 1.308, 1697.707, 41.6, 213.333, 
  2.5, 3.4, 16.7, 21.222, 0.5, 63.37, 0.544}, {"UGA", "Africa", "Uganda", 
  "2021-02-03", 39685., 34., 53., 327., 2., 1.286, 867.602, 0.743, 1.159, 
  7.149, 0.044, 0.028, 0.63, "", "", "", "", "", "", "", "", 2056., 837299., 
  18.305, 0.045, 1833., 0.04, 0.029, 34.6, "samples tested", "", "", "", "", 
  "", "", "", "", "", 47.22, 4.5741*^7, 213.759, 16.4, 2.168, 1.308, 
  1697.707, 41.6, 213.333, 2.5, 3.4, 16.7, 21.222, 0.5, 63.37, 0.544}, 
 {"UGA", "Africa", "Uganda", "2021-02-04", 39735., 50., 44.429, 327., 0., 
  1.286, 868.695, 1.093, 0.971, 7.149, 0., 0.028, 0.63, "", "", "", "", "", 
  "", "", "", 2328., 839627., 18.356, 0.051, 1879., 0.041, 0.024, 42.3, 
  "samples tested", "", "", "", "", "", "", "", "", "", 47.22, 4.5741*^7, 
  213.759, 16.4, 2.168, 1.308, 1697.707, 41.6, 213.333, 2.5, 3.4, 16.7, 
  21.222, 0.5, 63.37, 0.544}, {"UGA", "Africa", "Uganda", "2021-02-05", 
  39789., 54., 42.714, 327., 0., 0.429, 869.876, 1.181, 0.934, 7.149, 0., 
  0.009, 0.64, "", "", "", "", "", "", "", "", 1933., 841560., 18.398, 0.042, 
  1832., 0.04, 0.023, 42.9, "samples tested", "", "", "", "", "", "", "", "", 
  "", 47.22, 4.5741*^7, 213.759, 16.4, 2.168, 1.308, 1697.707, 41.6, 213.333, 
  2.5, 3.4, 16.7, 21.222, 0.5, 63.37, 0.544}, {"UGA", "Africa", "Uganda", 
  "2021-02-06", 39821., 32., 41.143, 327., 0., 0.429, 870.576, 0.7, 0.899, 
  7.149, 0., 0.009, 0.64, "", "", "", "", "", "", "", "", 1644., 843204., 
  18.434, 0.036, 1748., 0.038, 0.024, 42.5, "samples tested", "", "", "", "", 
  "", "", "", "", "", 47.22, 4.5741*^7, 213.759, 16.4, 2.168, 1.308, 
  1697.707, 41.6, 213.333, 2.5, 3.4, 16.7, 21.222, 0.5, 63.37, 0.544}, 
 {"UGA", "Africa", "Uganda", "2021-02-07", 39848., 27., 38.429, 327., 0., 
  0.429, 871.166, 0.59, 0.84, 7.149, 0., 0.009, 0.64, "", "", "", "", "", "", 
  "", "", 838., 844042., 18.453, 0.018, 1731., 0.038, 0.022, 45., 
  "samples tested", "", "", "", "", "", "", "", "", "", 47.22, 4.5741*^7, 
  213.759, 16.4, 2.168, 1.308, 1697.707, 41.6, 213.333, 2.5, 3.4, 16.7, 
  21.222, 0.5, 63.37, 0.544}, {"UGA", "Africa", "Uganda", "2021-02-08", 
  39860., 12., 36.286, 327., 0., 0.286, 871.428, 0.262, 0.793, 7.149, 0., 
  0.006, 0.64, "", "", "", "", "", "", "", "", 1524., 845566., 18.486, 0.033, 
  1719., 0.038, 0.021, 47.4, "samples tested", "", "", "", "", "", "", "", 
  "", "", 47.22, 4.5741*^7, 213.759, 16.4, 2.168, 1.308, 1697.707, 41.6, 
  213.333, 2.5, 3.4, 16.7, 21.222, 0.5, 63.37, 0.544}, 
 {"UGA", "Africa", "Uganda", "2021-02-09", 39883., 23., 33.143, 327., 0., 
  0.286, 871.931, 0.503, 0.725, 7.149, 0., 0.006, 0.65, "", "", "", "", "", 
  "", "", "", 2290., 847856., 18.536, 0.05, 1802., 0.039, 0.018, 54.4, 
  "samples tested", "", "", "", "", "", "", "", "", "", 47.22, 4.5741*^7, 
  213.759, 16.4, 2.168, 1.308, 1697.707, 41.6, 213.333, 2.5, 3.4, 16.7, 
  21.222, 0.5, 63.37, 0.544}, {"UGA", "Africa", "Uganda", "2021-02-10", 
  39911., 28., 32.286, 328., 1., 0.143, 872.543, 0.612, 0.706, 7.171, 0.022, 
  0.003, 0.66, "", "", "", "", "", "", "", "", 2274., 850130., 18.586, 0.05, 
  1833., 0.04, 0.018, 56.8, "samples tested", "", "", "", "", "", "", "", "", 
  "", 47.22, 4.5741*^7, 213.759, 16.4, 2.168, 1.308, 1697.707, 41.6, 213.333, 
  2.5, 3.4, 16.7, 21.222, 0.5, 63.37, 0.544}, {"UGA", "Africa", "Uganda", 
  "2021-02-11", 39942., 31., 29.571, 328., 0., 0.143, 873.221, 0.678, 0.646, 
  7.171, 0., 0.003, 0.67, "", "", "", "", "", "", "", "", 2314., 852444., 
  18.636, 0.051, 1831., 0.04, 0.016, 61.9, "samples tested", "", "", "", "", 
  "", "", "", "", "", 47.22, 4.5741*^7, 213.759, 16.4, 2.168, 1.308, 
  1697.707, 41.6, 213.333, 2.5, 3.4, 16.7, 21.222, 0.5, 63.37, 0.544}, 
 {"UGA", "Africa", "Uganda", "2021-02-12", 39979., 37., 27.143, 328., 0., 
  0.143, 874.03, 0.809, 0.593, 7.171, 0., 0.003, 0.69, "", "", "", "", "", 
  "", "", "", 2088., 854532., 18.682, 0.046, 1853., 0.041, 0.015, 68.3, 
  "samples tested", "", "", "", "", "", "", "", "", "", 47.22, 4.5741*^7, 
  213.759, 16.4, 2.168, 1.308, 1697.707, 41.6, 213.333, 2.5, 3.4, 16.7, 
  21.222, 0.5, 63.37, 0.544}, {"UGA", "Africa", "Uganda", "2021-02-13", 
  40019., 40., 28.286, 328., 0., 0.143, 874.904, 0.874, 0.618, 7.171, 0., 
  0.003, 0.71, "", "", "", "", "", "", "", "", 2230., 856762., 18.731, 0.049, 
  1937., 0.042, 0.015, 68.5, "samples tested", "", "", "", "", "", "", "", 
  "", "", 47.22, 4.5741*^7, 213.759, 16.4, 2.168, 1.308, 1697.707, 41.6, 
  213.333, 2.5, 3.4, 16.7, 21.222, 0.5, 63.37, 0.544}, 
 {"UGA", "Africa", "Uganda", "2021-02-14", 40019., 0., 24.429, 328., 0., 
  0.143, 874.904, 0., 0.534, 7.171, 0., 0.003, 0.71, "", "", "", "", "", "", 
  "", "", 788., 857550., 18.748, 0.017, 1930., 0.042, 0.013, 79., 
  "samples tested", "", "", "", "", "", "", "", "", "", 47.22, 4.5741*^7, 
  213.759, 16.4, 2.168, 1.308, 1697.707, 41.6, 213.333, 2.5, 3.4, 16.7, 
  21.222, 0.5, 63.37, 0.544}, {"UGA", "Africa", "Uganda", "2021-02-15", 
  40055., 36., 27.857, 328., 0., 0.143, 875.691, 0.787, 0.609, 7.171, 0., 
  0.003, 0.73, "", "", "", "", "", "", "", "", 2028., 859578., 18.792, 0.044, 
  2002., 0.044, 0.014, 71.9, "samples tested", "", "", "", "", "", "", "", 
  "", "", 47.22, 4.5741*^7, 213.759, 16.4, 2.168, 1.308, 1697.707, 41.6, 
  213.333, 2.5, 3.4, 16.7, 21.222, 0.5, 63.37, 0.544}, 
 {"UGA", "Africa", "Uganda", "2021-02-16", 40063., 8., 25.714, 331., 3., 
  0.571, 875.866, 0.175, 0.562, 7.236, 0.066, 0.012, 0.74, "", "", "", "", 
  "", "", "", "", 1065., 860643., 18.816, 0.023, 1827., 0.04, 0.014, 71.1, 
  "samples tested", "", "", "", "", "", "", "", "", "", 47.22, 4.5741*^7, 
  213.759, 16.4, 2.168, 1.308, 1697.707, 41.6, 213.333, 2.5, 3.4, 16.7, 
  21.222, 0.5, 63.37, 0.544}, {"UGA", "Africa", "Uganda", "2021-02-17", 
  40102., 39., 27.286, 331., 0., 0.429, 876.719, 0.853, 0.597, 7.236, 0., 
  0.009, 0.76, "", "", "", "", "", "", "", "", 2746., 863389., 18.876, 0.06, 
  1894., 0.041, 0.014, 69.4, "samples tested", "", "", "", "", "", "", "", 
  "", "", 47.22, 4.5741*^7, 213.759, 16.4, 2.168, 1.308, 1697.707, 41.6, 
  213.333, 2.5, 3.4, 16.7, 21.222, 0.5, 63.37, 0.544}, 
 {"UGA", "Africa", "Uganda", "2021-02-18", 40154., 52., 30.286, 331., 0., 
  0.429, 877.856, 1.137, 0.662, 7.236, 0., 0.009, 0.76, "", "", "", "", "", 
  "", "", "", 2121., 865510., 18.922, 0.046, 1867., 0.041, 0.016, 61.6, 
  "samples tested", "", "", "", "", "", "", "", "", "", 47.22, 4.5741*^7, 
  213.759, 16.4, 2.168, 1.308, 1697.707, 41.6, 213.333, 2.5, 3.4, 16.7, 
  21.222, 0.5, 63.37, 0.544}, {"UGA", "Africa", "Uganda", "2021-02-19", 
  40168., 14., 27., 331., 0., 0.429, 878.162, 0.306, 0.59, 7.236, 0., 0.009, 
  0.76, "", "", "", "", "", "", "", "", 1996., 867506., 18.966, 0.044, 1853., 
  0.041, 0.015, 68.6, "samples tested", "", "", "", "", "", "", "", "", "", 
  47.22, 4.5741*^7, 213.759, 16.4, 2.168, 1.308, 1697.707, 41.6, 213.333, 
  2.5, 3.4, 16.7, 21.222, 0.5, 63.37, 0.544}, {"UGA", "Africa", "Uganda", 
  "2021-02-20", 40199., 31., 25.714, 333., 2., 0.714, 878.84, 0.678, 0.562, 
  7.28, 0.044, 0.016, 0.77, "", "", "", "", "", "", "", "", 1317., 868823., 
  18.994, 0.029, 1723., 0.038, 0.015, 67., "samples tested", "", "", "", "", 
  "", "", "", "", "", 47.22, 4.5741*^7, 213.759, 16.4, 2.168, 1.308, 
  1697.707, 41.6, 213.333, 2.5, 3.4, 16.7, 21.222, 0.5, 63.37, 0.544}, 
 {"UGA", "Africa", "Uganda", "2021-02-21", 40213., 14., 27.714, 333., 0., 
  0.714, 879.146, 0.306, 0.606, 7.28, 0., 0.016, 0.77, "", "", "", "", "", 
  "", "", "", 984., 869807., 19.016, 0.022, 1751., 0.038, 0.016, 63.2, 
  "samples tested", "", "", "", "", "", "", "", "", "", 47.22, 4.5741*^7, 
  213.759, 16.4, 2.168, 1.308, 1697.707, 41.6, 213.333, 2.5, 3.4, 16.7, 
  21.222, 0.5, 63.37, 0.544}, {"UGA", "Africa", "Uganda", "2021-02-22", 
  40221., 8., 23.714, 333., 0., 0.714, 879.321, 0.175, 0.518, 7.28, 0., 
  0.016, 0.77, "", "", "", "", "", "", "", "", 1879., 871686., 19.057, 0.041, 
  1730., 0.038, 0.014, 73., "samples tested", "", "", "", "", "", "", "", "", 
  "", 47.22, 4.5741*^7, 213.759, 16.4, 2.168, 1.308, 1697.707, 41.6, 213.333, 
  2.5, 3.4, 16.7, 21.222, 0.5, 63.37, 0.544}, {"UGA", "Africa", "Uganda", 
  "2021-02-23", 40243., 22., 25.714, 333., 0., 0.286, 879.801, 0.481, 0.562, 
  7.28, 0., 0.006, 0.78, "", "", "", "", "", "", "", "", 1879., 873352., 
  19.093, 0.041, 1816., 0.04, 0.014, 70.6, "samples tested", "", "", "", "", 
  "", "", "", "", "", 53.7, 4.5741*^7, 213.759, 16.4, 2.168, 1.308, 1697.707, 
  41.6, 213.333, 2.5, 3.4, 16.7, 21.222, 0.5, 63.37, 0.544}, 
 {"UGA", "Africa", "Uganda", "2021-02-24", 40261., 18., 22.714, 334., 1., 
  0.429, 880.195, 0.394, 0.497, 7.302, 0.022, 0.009, 0.79, "", "", "", "", 
  "", "", "", "", 2098., 875450., 19.139, 0.046, 1723., 0.038, 0.013, 75.9, 
  "samples tested", "", "", "", "", "", "", "", "", "", 53.7, 4.5741*^7, 
  213.759, 16.4, 2.168, 1.308, 1697.707, 41.6, 213.333, 2.5, 3.4, 16.7, 
  21.222, 0.5, 63.37, 0.544}, {"UGA", "Africa", "Uganda", "2021-02-25", 
  40300., 39., 20.857, 334., 0., 0.429, 881.048, 0.853, 0.456, 7.302, 0., 
  0.009, 0.8, "", "", "", "", "", "", "", "", 1752., 877202., 19.178, 0.038, 
  1670., 0.037, 0.012, 80.1, "samples tested", "", "", "", "", "", "", "", 
  "", "", 53.7, 4.5741*^7, 213.759, 16.4, 2.168, 1.308, 1697.707, 41.6, 
  213.333, 2.5, 3.4, 16.7, 21.222, 0.5, 63.37, 0.544}, 
 {"UGA", "Africa", "Uganda", "2021-02-26", 40322., 22., 22., 334., 0., 0.429, 
  881.529, 0.481, 0.481, 7.302, 0., 0.009, 0.81, "", "", "", "", "", "", "", 
  "", 1835., 879037., 19.218, 0.04, 1647., 0.036, 0.013, 74.9, 
  "samples tested", "", "", "", "", "", "", "", "", "", 53.7, 4.5741*^7, 
  213.759, 16.4, 2.168, 1.308, 1697.707, 41.6, 213.333, 2.5, 3.4, 16.7, 
  21.222, 0.5, 63.37, 0.544}, {"UGA", "Africa", "Uganda", "2021-02-27", 
  40335., 13., 19.429, 334., 0., 0.143, 881.813, 0.284, 0.425, 7.302, 0., 
  0.003, 0.81, "", "", "", "", "", "", "", "", 1358., 880395., 19.247, 0.03, 
  1653., 0.036, 0.012, 85.1, "samples tested", "", "", "", "", "", "", "", 
  "", "", 53.7, 4.5741*^7, 213.759, 16.4, 2.168, 1.308, 1697.707, 41.6, 
  213.333, 2.5, 3.4, 16.7, 21.222, 0.5, 63.37, 0.544}, 
 {"UGA", "Africa", "Uganda", "2021-02-28", 40357., 22., 20.571, 334., 0., 
  0.143, 882.294, 0.481, 0.45, 7.302, 0., 0.003, 0.81, "", "", "", "", "", 
  "", "", "", 1012., 881407., 19.27, 0.022, 1657., 0.036, 0.012, 80.6, 
  "samples tested", "", "", "", "", "", "", "", "", "", 53.7, 4.5741*^7, 
  213.759, 16.4, 2.168, 1.308, 1697.707, 41.6, 213.333, 2.5, 3.4, 16.7, 
  21.222, 0.5, 63.37, 0.544}, {"UGA", "Africa", "Uganda", "2021-03-01", 
  40367., 10., 20.857, 334., 0., 0.143, 882.512, 0.219, 0.456, 7.302, 0., 
  0.003, 0.82, "", "", "", "", "", "", "", "", 1983., 883390., 19.313, 0.043, 
  1672., 0.037, 0.012, 80.2, "samples tested", "", "", "", "", "", "", "", 
  "", "", 53.7, 4.5741*^7, 213.759, 16.4, 2.168, 1.308, 1697.707, 41.6, 
  213.333, 2.5, 3.4, 16.7, 21.222, 0.5, 63.37, 0.544}, 
 {"UGA", "Africa", "Uganda", "2021-03-02", 40395., 28., 21.714, 334., 0., 
  0.143, 883.125, 0.612, 0.475, 7.302, 0., 0.003, 0.83, "", "", "", "", "", 
  "", "", "", 1940., 885330., 19.355, 0.042, 1711., 0.037, 0.013, 78.8, 
  "samples tested", "", "", "", "", "", "", "", "", "", 53.7, 4.5741*^7, 
  213.759, 16.4, 2.168, 1.308, 1697.707, 41.6, 213.333, 2.5, 3.4, 16.7, 
  21.222, 0.5, 63.37, 0.544}, {"UGA", "Africa", "Uganda", "2021-03-03", 
  40408., 13., 21., 334., 0., 0., 883.409, 0.284, 0.459, 7.302, 0., 0., 0.82, 
  "", "", "", "", "", "", "", "", 2371., 887701., 19.407, 0.052, 1750., 
  0.038, 0.012, 83.3, "samples tested", "", "", "", "", "", "", "", "", "", 
  53.7, 4.5741*^7, 213.759, 16.4, 2.168, 1.308, 1697.707, 41.6, 213.333, 2.5, 
  3.4, 16.7, 21.222, 0.5, 63.37, 0.544}, {"UGA", "Africa", "Uganda", 
  "2021-03-04", 40426., 18., 18., 334., 0., 0., 883.802, 0.394, 0.394, 7.302, 
  0., 0., 0.83, "", "", "", "", "", "", "", "", 2144., 889845., 19.454, 
  0.047, 1806., 0.039, 0.01, 100.3, "samples tested", "", "", "", "", "", "", 
  "", "", "", 53.7, 4.5741*^7, 213.759, 16.4, 2.168, 1.308, 1697.707, 41.6, 
  213.333, 2.5, 3.4, 16.7, 21.222, 0.5, 63.37, 0.544}, 
 {"UGA", "Africa", "Uganda", "2021-03-05", 40452., 26., 18.571, 334., 0., 0., 
  884.371, 0.568, 0.406, 7.302, 0., 0., 0.84, "", "", "", "", "", "", "", "", 
  1792., 891637., 19.493, 0.039, 1800., 0.039, 0.01, 96.9, "samples tested", 
  "", "", "", "", "", "", "", "", "", 53.7, 4.5741*^7, 213.759, 16.4, 2.168, 
  1.308, 1697.707, 41.6, 213.333, 2.5, 3.4, 16.7, 21.222, 0.5, 63.37, 0.544}, 
 {"UGA", "Africa", "Uganda", "2021-03-06", 40452., 0., 16.714, 334., 0., 0., 
  884.371, 0., 0.365, 7.302, 0., 0., 0.84, "", "", "", "", "", "", "", "", 
  1241., 892878., 19.52, 0.027, 1783., 0.039, 0.009, 106.7, "samples tested", 
  "", "", "", "", "", "", "", "", "", 53.7, 4.5741*^7, 213.759, 16.4, 2.168, 
  1.308, 1697.707, 41.6, 213.333, 2.5, 3.4, 16.7, 21.222, 0.5, 63.37, 0.544}, 
 {"UGA", "Africa", "Uganda", "2021-03-07", 40464., 12., 15.286, 334., 0., 0., 
  884.633, 0.262, 0.334, 7.302, 0., 0., 0.85, "", "", "", "", "", "", "", "", 
  729., 893607., 19.536, 0.016, 1743., 0.038, 0.009, 114., "samples tested", 
  "", "", "", "", "", "", "", "", "", 53.7, 4.5741*^7, 213.759, 16.4, 2.168, 
  1.308, 1697.707, 41.6, 213.333, 2.5, 3.4, 16.7, 21.222, 0.5, 63.37, 0.544}, 
 {"UGA", "Africa", "Uganda", "2021-03-08", 40479., 15., 16., 334., 0., 0., 
  884.961, 0.328, 0.35, 7.302, 0., 0., 0.87, "", "", "", "", "", "", "", "", 
  940., 894547., 19.557, 0.021, 1594., 0.035, 0.01, 99.6, "samples tested", 
  "", "", "", "", "", "", "", "", "", 53.7, 4.5741*^7, 213.759, 16.4, 2.168, 
  1.308, 1697.707, 41.6, 213.333, 2.5, 3.4, 16.7, 21.222, 0.5, 63.37, 0.544}, 
 {"UGA", "Africa", "Uganda", "2021-03-09", 40490., 11., 13.571, 334., 0., 0., 
  885.201, 0.24, 0.297, 7.302, 0., 0., 0.88, "", "", "", "", "", "", "", "", 
  1598., 896145., 19.592, 0.035, 1545., 0.034, 0.009, 113.8, 
  "samples tested", 0., 0., "", "", "", 0., 0., "", "", 53.7, 4.5741*^7, 
  213.759, 16.4, 2.168, 1.308, 1697.707, 41.6, 213.333, 2.5, 3.4, 16.7, 
  21.222, 0.5, 63.37, 0.544}, {"UGA", "Africa", "Uganda", "2021-03-10", 
  40520., 30., 16., 334., 0., 0., 885.857, 0.656, 0.35, 7.302, 0., 0., 0.9, 
  "", "", "", "", "", "", "", "", 1830., 897975., 19.632, 0.04, 1468., 0.032, 
  0.011, 91.8, "samples tested", "", "", "", "", 338., "", "", "", 7., 53.7, 
  4.5741*^7, 213.759, 16.4, 2.168, 1.308, 1697.707, 41.6, 213.333, 2.5, 3.4, 
  16.7, 21.222, 0.5, 63.37, 0.544}, {"UGA", "Africa", "Uganda", "2021-03-11", 
  40535., 15., 15.571, 334., 0., 0., 886.185, 0.328, 0.34, 7.302, 0., 0., 
  0.9, "", "", "", "", "", "", "", "", 2239., 900214., 19.681, 0.049, 1481., 
  0.032, 0.011, 95.1, "samples tested", "", "", "", "", 338., "", "", "", 7., 
  53.7, 4.5741*^7, 213.759, 16.4, 2.168, 1.308, 1697.707, 41.6, 213.333, 2.5, 
  3.4, 16.7, 21.222, 0.5, 63.37, 0.544}, {"UGA", "Africa", "Uganda", 
  "2021-03-12", 40544., 9., 13.143, 334., 0., 0., 886.382, 0.197, 0.287, 
  7.302, 0., 0., 0.91, "", "", "", "", "", "", "", "", 1670., 901884., 
  19.717, 0.037, 1464., 0.032, 0.009, 111.4, "samples tested", 1015., 1015., 
  "", "", 338., 0., 0., "", 7., 53.7, 4.5741*^7, 213.759, 16.4, 2.168, 1.308, 
  1697.707, 41.6, 213.333, 2.5, 3.4, 16.7, 21.222, 0.5, 63.37, 0.544}, 
 {"UGA", "Africa", "Uganda", "2021-03-13", 40544., 0., 13.143, 334., 0., 0., 
  886.382, 0., 0.287, 7.302, 0., 0., 0.93, "", "", "", "", "", "", "", "", 
  1045., 902929., 19.74, 0.023, 1436., 0.031, 0.009, 109.3, "samples tested", 
  1215., 1215., "", 200., 304., 0., 0., "", 7., 53.7, 4.5741*^7, 213.759, 
  16.4, 2.168, 1.308, 1697.707, 41.6, 213.333, 2.5, 3.4, 16.7, 21.222, 0.5, 
  63.37, 0.544}, {"UGA", "Africa", "Uganda", "2021-03-14", 40581., 37., 
  16.714, 334., 0., 0., 887.191, 0.809, 0.365, 7.302, 0., 0., 0.96, "", "", 
  "", "", "", "", "", "", 719., 903648., 19.756, 0.016, 1434., 0.031, 0.012, 
  85.8, "samples tested", 1215., 1215., "", 0., 243., 0., 0., "", 5., 53.7, 
  4.5741*^7, 213.759, 16.4, 2.168, 1.308, 1697.707, 41.6, 213.333, 2.5, 3.4, 
  16.7, 21.222, 0.5, 63.37, 0.544}, {"UGA", "Africa", "Uganda", "2021-03-15", 
  40591., 10., 16., 334., 0., 0., 887.41, 0.219, 0.35, 7.302, 0., 0., 0.96, 
  "", "", "", "", "", "", "", "", 1295., 904943., 19.784, 0.028, 1485., 
  0.032, 0.011, 92.8, "samples tested", 2841., 2841., "", 1626., 474., 0.01, 
  0.01, "", 10., 53.7, 4.5741*^7, 213.759, 16.4, 2.168, 1.308, 1697.707, 
  41.6, 213.333, 2.5, 3.4, 16.7, 21.222, 0.5, 63.37, 0.544}, 
 {"UGA", "Africa", "Uganda", "2021-03-16", 40593., 2., 14.714, 334., 0., 0., 
  887.453, 0.044, 0.322, 7.302, 0., 0., 0.97, "", "", "", "", "", "", "", "", 
  2455., 907398., 19.838, 0.054, 1608., 0.035, 0.009, 109.3, 
  "samples tested", 4684., 4684., "", 1843., 669., 0.01, 0.01, "", 15., 53.7, 
  4.5741*^7, 213.759, 16.4, 2.168, 1.308, 1697.707, 41.6, 213.333, 2.5, 3.4, 
  16.7, 21.222, 0.5, 63.37, 0.544}, {"UGA", "Africa", "Uganda", "2021-03-17", 
  40607., 14., 12.429, 334., 0., 0., 887.759, 0.306, 0.272, 7.302, 0., 0., 
  0.99, "", "", "", "", "", "", "", "", 2647., 910045., 19.896, 0.058, 1724., 
  0.038, 0.007, 138.7, "samples tested", 7920., 7920., "", 3236., 1083., 
  0.02, 0.02, "", 24., 53.7, 4.5741*^7, 213.759, 16.4, 2.168, 1.308, 
  1697.707, 41.6, 213.333, 2.5, 3.4, 16.7, 21.222, 0.5, 63.37, 0.544}, 
 {"UGA", "Africa", "Uganda", "2021-03-18", 40625., 18., 12.857, 334., 0., 0., 
  888.153, 0.394, 0.281, 7.302, 0., 0., 1.01, "", "", "", "", "", "", "", "", 
  2741., 912786., 19.956, 0.06, 1796., 0.039, 0.007, 139.7, "samples tested", 
  13027., 13027., "", 5107., 1764., 0.03, 0.03, "", 39., 53.7, 4.5741*^7, 
  213.759, 16.4, 2.168, 1.308, 1697.707, 41.6, 213.333, 2.5, 3.4, 16.7, 
  21.222, 0.5, 63.37, 0.544}, {"UGA", "Africa", "Uganda", "2021-03-19", 
  40651., 26., 15.286, 334., 0., 0., 888.721, 0.568, 0.334, 7.302, 0., 0., 
  1.03, "", "", "", "", "", "", "", "", 2928., 915714., 20.02, 0.064, 1976., 
  0.043, 0.008, 129.3, "samples tested", 17543., 17543., "", 4516., 2361., 
  0.04, 0.04, "", 52., 53.7, 4.5741*^7, 213.759, 16.4, 2.168, 1.308, 
  1697.707, 41.6, 213.333, 2.5, 3.4, 16.7, 21.222, 0.5, 63.37, 0.544}, 
 {"UGA", "Africa", "Uganda", "2021-03-20", 40651., 0., 15.286, 334., 0., 0., 
  888.721, 0., 0.334, 7.302, 0., 0., 1.04, "", "", "", "", "", "", "", "", 
  1976., 917690., 20.063, 0.043, 2109., 0.046, 0.007, 138., "samples tested", 
  19008., 19008., "", 1465., 2542., 0.04, 0.04, "", 56., 53.7, 4.5741*^7, 
  213.759, 16.4, 2.168, 1.308, 1697.707, 41.6, 213.333, 2.5, 3.4, 16.7, 
  21.222, 0.5, 63.37, 0.544}, {"UGA", "Africa", "Uganda", "2021-03-21", 
  40671., 20., 12.857, 334., 0., 0., 889.159, 0.437, 0.281, 7.302, 0., 0., 
  1.06, "", "", "", "", "", "", "", "", 1961., 919651., 20.106, 0.043, 2286., 
  0.05, 0.006, 177.8, "samples tested", 23527., 23527., "", 4519., 3187., 
  0.05, 0.05, "", 70., 53.7, 4.5741*^7, 213.759, 16.4, 2.168, 1.308, 
  1697.707, 41.6, 213.333, 2.5, 3.4, 16.7, 21.222, 0.5, 63.37, 0.544}, 
 {"UGA", "Africa", "Uganda", "2021-03-22", 40687., 16., 13.714, 334., 0., 0., 
  889.508, 0.35, 0.3, 7.302, 0., 0., 1.08, "", "", "", "", "", "", "", "", 
  2639., 922290., 20.163, 0.058, 2478., 0.054, 0.006, 180.7, 
  "samples tested", 25860., 25860., "", 2333., 3288., 0.06, 0.06, "", 72., 
  53.7, 4.5741*^7, 213.759, 16.4, 2.168, 1.308, 1697.707, 41.6, 213.333, 2.5, 
  3.4, 16.7, 21.222, 0.5, 63.37, 0.544}, {"UGA", "Africa", "Uganda", 
  "2021-03-23", 40719., 32., 18., 334., 0., 0., 890.208, 0.7, 0.394, 7.302, 
  0., 0., 1.09, "", "", "", "", "", "", "", "", 2480., 924770., 20.218, 
  0.054, 2482., 0.054, 0.007, 137.9, "samples tested", 32526., 32526., "", 
  6666., 3977., 0.07, 0.07, "", 87., 53.7, 4.5741*^7, 213.759, 16.4, 2.168, 
  1.308, 1697.707, 41.6, 213.333, 2.5, 3.4, 16.7, 21.222, 0.5, 63.37, 0.544}, 
 {"UGA", "Africa", "Uganda", "2021-03-24", 40719., 0., 16., 334., 0., 0., 
  890.208, 0., 0.35, 7.302, 0., 0., 1.09, "", "", "", "", "", "", "", "", 
  2468., 927238., 20.271, 0.054, 2456., 0.054, 0.007, 153.5, 
  "samples tested", 46444., 46444., "", 13918., 5503., 0.1, 0.1, "", 120., 
  53.7, 4.5741*^7, 213.759, 16.4, 2.168, 1.308, 1697.707, 41.6, 213.333, 2.5, 
  3.4, 16.7, 21.222, 0.5, 63.37, 0.544}, {"UGA", "Africa", "Uganda", 
  "2021-03-25", 40734., 15., 15.571, 334., 0., 0., 890.536, 0.328, 0.34, 
  7.302, 0., 0., 1.1, "", "", "", "", "", "", "", "", 3191., 930429., 20.341, 
  0.07, 2520., 0.055, 0.006, 161.8, "samples tested", 46664., 46664., "", 
  220., 4805., 0.1, 0.1, "", 105., 53.7, 4.5741*^7, 213.759, 16.4, 2.168, 
  1.308, 1697.707, 41.6, 213.333, 2.5, 3.4, 16.7, 21.222, 0.5, 63.37, 0.544}, 
 {"UGA", "Africa", "Uganda", "2021-03-26", 40751., 17., 14.286, 335., 1., 
  0.143, 890.908, 0.372, 0.312, 7.324, 0.022, 0.003, 1.13, "", "", "", "", 
  "", "", "", "", 2770., 933199., 20.402, 0.061, 2498., 0.055, 0.006, 174.9, 
  "samples tested", 46664., 46664., "", 0., 4160., 0.1, 0.1, "", 91., 53.7, 
  4.5741*^7, 213.759, 16.4, 2.168, 1.308, 1697.707, 41.6, 213.333, 2.5, 3.4, 
  16.7, 21.222, 0.5, 63.37, 0.544}, {"UGA", "Africa", "Uganda", "2021-03-27", 
  40767., 16., 16.571, 335., 0., 0.143, 891.257, 0.35, 0.362, 7.324, 0., 
  0.003, 1.15, "", "", "", "", "", "", "", "", 2161., 935360., 20.449, 0.047, 
  2524., 0.055, 0.007, 152.3, "samples tested", 60139., 60139., "", 13475., 
  5876., 0.13, 0.13, "", 128., 53.7, 4.5741*^7, 213.759, 16.4, 2.168, 1.308, 
  1697.707, 41.6, 213.333, 2.5, 3.4, 16.7, 21.222, 0.5, 63.37, 0.544}, 
 {"UGA", "Africa", "Uganda", "2021-03-28", 40794., 27., 17.571, 335., 0., 
  0.143, 891.848, 0.59, 0.384, 7.324, 0., 0.003, 1.17, "", "", "", "", "", 
  "", "", "", 2161., 937521., 20.496, 0.047, 2553., 0.056, 0.007, 145.3, 
  "samples tested", 69701., 69701., "", 9562., 6596., 0.15, 0.15, "", 144., 
  53.7, 4.5741*^7, 213.759, 16.4, 2.168, 1.308, 1697.707, 41.6, 213.333, 2.5, 
  3.4, 16.7, 21.222, 0.5, 63.37, 0.544}, {"UGA", "Africa", "Uganda", 
  "2021-03-29", 40820., 26., 19., 335., 0., 0.143, 892.416, 0.568, 0.415, 
  7.324, 0., 0.003, 1.18, "", "", "", "", "", "", "", "", 2625., 940146., 
  20.554, 0.057, 2551., 0.056, 0.007, 134.3, "samples tested", 80836., 
  80836., "", 11135., 7854., 0.18, 0.18, "", 172., 53.7, 4.5741*^7, 213.759, 
  16.4, 2.168, 1.308, 1697.707, 41.6, 213.333, 2.5, 3.4, 16.7, 21.222, 0.5, 
  63.37, 0.544}, {"UGA", "Africa", "Uganda", "2021-03-30", 40839., 19., 
  17.143, 335., 0., 0.143, 892.831, 0.415, 0.375, 7.324, 0., 0.003, 1.19, "", 
  "", "", "", "", "", "", "", 2591., 942737., 20.61, 0.057, 2567., 0.056, 
  0.007, 149.7, "samples tested", 90196., 90196., "", 9360., 8239., 0.2, 0.2, 
  "", 180., 52.78, 4.5741*^7, 213.759, 16.4, 2.168, 1.308, 1697.707, 41.6, 
  213.333, 2.5, 3.4, 16.7, 21.222, 0.5, 63.37, 0.544}, 
 {"UGA", "Africa", "Uganda", "2021-03-31", 40867., 28., 21.143, 335., 0., 
  0.143, 893.444, 0.612, 0.462, 7.324, 0., 0.003, 1.19, "", "", "", "", "", 
  "", "", "", 2607., 945344., 20.667, 0.057, 2587., 0.057, 0.008, 122.4, 
  "samples tested", "", "", "", "", 7377., "", "", "", 161., 52.78, 
  4.5741*^7, 213.759, 16.4, 2.168, 1.308, 1697.707, 41.6, 213.333, 2.5, 3.4, 
  16.7, 21.222, 0.5, 63.37, 0.544}, {"UGA", "Africa", "Uganda", "2021-04-01", 
  40889., 22., 22.143, 335., 0., 0.143, 893.924, 0.481, 0.484, 7.324, 0., 
  0.003, 1.2, "", "", "", "", "", "", "", "", 3182., 948526., 20.737, 0.07, 
  2585., 0.057, 0.009, 116.7, "samples tested", "", "", "", "", 8472., "", 
  "", "", 185., 52.78, 4.5741*^7, 213.759, 16.4, 2.168, 1.308, 1697.707, 
  41.6, 213.333, 2.5, 3.4, 16.7, 21.222, 0.5, 63.37, 0.544}, 
 {"UGA", "Africa", "Uganda", "2021-04-02", 40924., 35., 24.714, 335., 0., 0., 
  894.69, 0.765, 0.54, 7.324, 0., 0., 1.2, "", "", "", "", "", "", "", "", 
  "", "", "", "", 2469., 0.054, 0.01, 99.9, "samples tested", "", "", "", "", 
  9599., "", "", "", 210., 52.78, 4.5741*^7, 213.759, 16.4, 2.168, 1.308, 
  1697.707, 41.6, 213.333, 2.5, 3.4, 16.7, 21.222, 0.5, 63.37, 0.544}, 
 {"UGA", "Africa", "Uganda", "2021-04-03", 40962., 38., 27.857, 335., 0., 0., 
  895.52, 0.831, 0.609, 7.324, 0., 0., 1.19, "", "", "", "", "", "", "", "", 
  3903., 952434., 20.822, 0.085, 2439., 0.053, 0.011, 87.6, "samples tested", 
  "", "", "", "", 8801., "", "", "", 192., 52.78, 4.5741*^7, 213.759, 16.4, 
  2.168, 1.308, 1697.707, 41.6, 213.333, 2.5, 3.4, 16.7, 21.222, 0.5, 63.37, 
  0.544}, {"UGA", "Africa", "Uganda", "2021-04-04", 40962., 0., 24., 335., 
  0., 0., 895.52, 0., 0.525, 7.324, 0., 0., 1.18, "", "", "", "", "", "", "", 
  "", 1235., 953669., 20.849, 0.027, 2307., 0.05, 0.01, 96.1, 
  "samples tested", 129634., 129634., "", "", 8562., 0.28, 0.28, "", 187., 
  52.78, 4.5741*^7, 213.759, 16.4, 2.168, 1.308, 1697.707, 41.6, 213.333, 
  2.5, 3.4, 16.7, 21.222, 0.5, 63.37, 0.544}, {"UGA", "Africa", "Uganda", 
  "2021-04-05", 41016., 54., 28., 335., 0., 0., 896.701, 1.181, 0.612, 7.324, 
  0., 0., 1.18, "", "", "", "", "", "", "", "", 1940., 955609., 20.892, 
  0.042, 2209., 0.048, 0.013, 78.9, "samples tested", 138064., 138064., "", 
  8430., 8175., 0.3, 0.3, "", 179., 52.78, 4.5741*^7, 213.759, 16.4, 2.168, 
  1.308, 1697.707, 41.6, 213.333, 2.5, 3.4, 16.7, 21.222, 0.5, 63.37, 0.544}, 
 {"UGA", "Africa", "Uganda", "2021-04-06", 41023., 7., 26.286, 335., 0., 0., 
  896.854, 0.153, 0.575, 7.324, 0., 0., 1.16, "", "", "", "", "", "", "", "", 
  2311., 957920., 20.942, 0.051, 2169., 0.047, 0.012, 82.5, "samples tested", 
  144025., 144025., "", 5961., 7690., 0.31, 0.31, "", 168., 52.78, 4.5741*^7, 
  213.759, 16.4, 2.168, 1.308, 1697.707, 41.6, 213.333, 2.5, 3.4, 16.7, 
  21.222, 0.5, 63.37, 0.544}, {"UGA", "Africa", "Uganda", "2021-04-07", 
  41046., 23., 25.571, 337., 2., 0.286, 897.357, 0.503, 0.559, 7.368, 0.044, 
  0.006, 1.15, "", "", "", "", "", "", "", "", 2838., 960758., 21.004, 0.062, 
  2202., 0.048, 0.012, 86.1, "samples tested", 163491., 163491., "", 19466., 
  9344., 0.36, 0.36, "", 204., 52.78, 4.5741*^7, 213.759, 16.4, 2.168, 1.308, 
  1697.707, 41.6, 213.333, 2.5, 3.4, 16.7, 21.222, 0.5, 63.37, 0.544}, 
 {"UGA", "Africa", "Uganda", "2021-04-08", 41062., 16., 24.714, 337., 0., 
  0.286, 897.707, 0.35, 0.54, 7.368, 0., 0.006, 1.15, "", "", "", "", "", "", 
  "", "", 3251., 964009., 21.075, 0.071, 2212., 0.048, 0.011, 89.5, 
  "samples tested", 176469., 176469., "", 12978., 10071., 0.39, 0.39, "", 
  220., 52.78, 4.5741*^7, 213.759, 16.4, 2.168, 1.308, 1697.707, 41.6, 
  213.333, 2.5, 3.4, 16.7, 21.222, 0.5, 63.37, 0.544}, 
 {"UGA", "Africa", "Uganda", "2021-04-09", 41086., 24., 23.143, 337., 0., 
  0.286, 898.231, 0.525, 0.506, 7.368, 0., 0.006, 1.16, "", "", "", "", "", 
  "", "", "", 3017., 967026., 21.141, 0.066, 2364., 0.052, 0.01, 102.1, 
  "samples tested", "", "", "", "", 9266., "", "", "", 203., 52.78, 
  4.5741*^7, 213.759, 16.4, 2.168, 1.308, 1697.707, 41.6, 213.333, 2.5, 3.4, 
  16.7, 21.222, 0.5, 63.37, 0.544}, {"UGA", "Africa", "Uganda", "2021-04-10", 
  41113., 27., 21.571, 337., 0., 0.286, 898.822, 0.59, 0.472, 7.368, 0., 
  0.006, 1.18, "", "", "", "", "", "", "", "", 2611., 969637., 21.198, 0.057, 
  2458., 0.054, 0.009, 113.9, "samples tested", 180969., 180969., "", "", 
  8460., 0.4, 0.4, "", 185., 52.78, 4.5741*^7, 213.759, 16.4, 2.168, 1.308, 
  1697.707, 41.6, 213.333, 2.5, 3.4, 16.7, 21.222, 0.5, 63.37, 0.544}, 
 {"UGA", "Africa", "Uganda", "2021-04-11", 41140., 27., 25.429, 337., 0., 
  0.286, 899.412, 0.59, 0.556, 7.368, 0., 0.006, 1.18, "", "", "", "", "", 
  "", "", "", 1628., 971265., 21.234, 0.036, 2514., 0.055, 0.01, 98.9, 
  "samples tested", 189409., 189409., "", 8440., 8539., 0.41, 0.41, "", 187., 
  52.78, 4.5741*^7, 213.759, 16.4, 2.168, 1.308, 1697.707, 41.6, 213.333, 
  2.5, 3.4, 16.7, 21.222, 0.5, 63.37, 0.544}, {"UGA", "Africa", "Uganda", 
  "2021-04-12", 41174., 34., 22.571, 337., 0., 0.286, 900.155, 0.743, 0.493, 
  7.368, 0., 0.006, 1.19, "", "", "", "", "", "", "", "", 2802., 974067., 
  21.295, 0.061, 2637., 0.058, 0.009, 116.8, "samples tested", 197299., 
  197299., "", 7890., 8462., 0.43, 0.43, "", 185., 52.78, 4.5741*^7, 213.759, 
  16.4, 2.168, 1.308, 1697.707, 41.6, 213.333, 2.5, 3.4, 16.7, 21.222, 0.5, 
  63.37, 0.544}, {"UGA", "Africa", "Uganda", "2021-04-13", 41204., 30., 
  25.857, 337., 0., 0.286, 900.811, 0.656, 0.565, 7.368, 0., 0.006, 1.2, "", 
  "", "", "", "", "", "", "", 2862., 976929., 21.358, 0.063, 2716., 0.059, 
  0.01, 105., "samples tested", 206708., 206708., "", 9409., 8955., 0.45, 
  0.45, "", 196., 52.78, 4.5741*^7, 213.759, 16.4, 2.168, 1.308, 1697.707, 
  41.6, 213.333, 2.5, 3.4, 16.7, 21.222, 0.5, 63.37, 0.544}, 
 {"UGA", "Africa", "Uganda", "2021-04-14", 41237., 33., 27.286, 338., 1., 
  0.143, 901.533, 0.721, 0.597, 7.389, 0.022, 0.003, 1.2, "", "", "", "", "", 
  "", "", "", 3861., 980790., 21.442, 0.084, 2862., 0.063, 0.01, 104.9, 
  "samples tested", 220893., 220893., "", 14185., 8200., 0.48, 0.48, "", 
  179., 52.78, 4.5741*^7, 213.759, 16.4, 2.168, 1.308, 1697.707, 41.6, 
  213.333, 2.5, 3.4, 16.7, 21.222, 0.5, 63.37, 0.544}, 
 {"UGA", "Africa", "Uganda", "2021-04-15", 41263., 26., 28.714, 338., 0., 
  0.143, 902.101, 0.568, 0.628, 7.389, 0., 0.003, 1.2, "", "", "", "", "", 
  "", "", "", 3072., 983862., 21.509, 0.067, 2836., 0.062, 0.01, 98.8, 
  "samples tested", "", "", "", "", 6832., "", "", "", 149., 52.78, 
  4.5741*^7, 213.759, 16.4, 2.168, 1.308, 1697.707, 41.6, 213.333, 2.5, 3.4, 
  16.7, 21.222, 0.5, 63.37, 0.544}, {"UGA", "Africa", "Uganda", "2021-04-16", 
  41310., 47., 32., 338., 0., 0.143, 903.128, 1.028, 0.7, 7.389, 0., 0.003, 
  1.2, "", "", "", "", "", "", "", "", 2967., 986829., 21.574, 0.065, 2829., 
  0.062, 0.011, 88.4, "samples tested", 227691., 227691., "", "", 6996., 0.5, 
  0.5, "", 153., 52.78, 4.5741*^7, 213.759, 16.4, 2.168, 1.308, 1697.707, 
  41.6, 213.333, 2.5, 3.4, 16.7, 21.222, 0.5, 63.37, 0.544}, 
 {"UGA", "Africa", "Uganda", "2021-04-17", 41340., 30., 32.429, 338., 0., 
  0.143, 903.784, 0.656, 0.709, 7.389, 0., 0.003, 1.2, "", "", "", "", "", 
  "", "", "", 2799., 989628., 21.635, 0.061, 2856., 0.062, 0.011, 88.1, 
  "samples tested", 232514., 232514., "", 4823., 7364., 0.51, 0.51, "", 161., 
  52.78, 4.5741*^7, 213.759, 16.4, 2.168, 1.308, 1697.707, 41.6, 213.333, 
  2.5, 3.4, 16.7, 21.222, 0.5, 63.37, 0.544}, {"UGA", "Africa", "Uganda", 
  "2021-04-18", 41378., 38., 34., 338., 0., 0.143, 904.615, 0.831, 0.743, 
  7.389, 0., 0.003, 1.2, "", "", "", "", "", "", "", "", 1410., 991038., 
  21.666, 0.031, 2825., 0.062, 0.012, 83.1, "samples tested", 239617., 
  239617., "", 7103., 7173., 0.52, 0.52, "", 157., 52.78, 4.5741*^7, 213.759, 
  16.4, 2.168, 1.308, 1697.707, 41.6, 213.333, 2.5, 3.4, 16.7, 21.222, 0.5, 
  63.37, 0.544}, {"UGA", "Africa", "Uganda", "2021-04-19", 41396., 18., 
  31.714, 339., 1., 0.286, 905.009, 0.394, 0.693, 7.411, 0.022, 0.006, 1.2, 
  "", "", "", "", "", "", "", "", 5102., 996140., 21.778, 0.112, 3153., 
  0.069, 0.01, 99.4, "samples tested", 245939., 245939., "", 6322., 6949., 
  0.54, 0.54, "", 152., 52.78, 4.5741*^7, 213.759, 16.4, 2.168, 1.308, 
  1697.707, 41.6, 213.333, 2.5, 3.4, 16.7, 21.222, 0.5, 63.37, 0.544}, 
 {"UGA", "Africa", "Uganda", "2021-04-20", 41422., 26., 31.143, 341., 2., 
  0.571, 905.577, 0.568, 0.681, 7.455, 0.044, 0.012, 1.21, "", "", "", "", 
  "", "", "", "", 2651., 998791., 21.836, 0.058, 3123., 0.068, 0.01, 100.3, 
  "samples tested", 253562., 253562., "", 7623., 6693., 0.55, 0.55, "", 146., 
  52.78, 4.5741*^7, 213.759, 16.4, 2.168, 1.308, 1697.707, 41.6, 213.333, 
  2.5, 3.4, 16.7, 21.222, 0.5, 63.37, 0.544}, {"UGA", "Africa", "Uganda", 
  "2021-04-21", 41475., 53., 34., 341., 0., 0.429, 906.736, 1.159, 0.743, 
  7.455, 0., 0.009, 1.22, "", "", "", "", "", "", "", "", 2510., 1.001301*^6, 
  21.891, 0.055, 2930., 0.064, 0.012, 86.2, "samples tested", 268317., 
  268317., "", 14755., 6775., 0.59, 0.59, "", 148., 52.78, 4.5741*^7, 
  213.759, 16.4, 2.168, 1.308, 1697.707, 41.6, 213.333, 2.5, 3.4, 16.7, 
  21.222, 0.5, 63.37, 0.544}, {"UGA", "Africa", "Uganda", "2021-04-22", 
  41529., 54., 38., 341., 0., 0.429, 907.916, 1.181, 0.831, 7.455, 0., 0.009, 
  1.23, "", "", "", "", "", "", "", "", "", "", "", "", 2850., 0.062, 0.013, 
  75., "samples tested", "", "", "", "", 6670., "", "", "", 146., 52.78, 
  4.5741*^7, 213.759, 16.4, 2.168, 1.308, 1697.707, 41.6, 213.333, 2.5, 3.4, 
  16.7, 21.222, 0.5, 63.37, 0.544}, {"UGA", "Africa", "Uganda", "2021-04-23", 
  41575., 46., 37.857, 341., 0., 0.429, 908.922, 1.006, 0.828, 7.455, 0., 
  0.009, 1.22, "", "", "", "", "", "", "", "", "", "", "", "", 2785., 0.061, 
  0.014, 73.6, "samples tested", "", "", "", "", 6565., "", "", "", 144., 
  52.78, 4.5741*^7, 213.759, 16.4, 2.168, 1.308, 1697.707, 41.6, 213.333, 
  2.5, 3.4, 16.7, 21.222, 0.5, 63.37, 0.544}, {"UGA", "Africa", "Uganda", 
  "2021-04-24", 41575., 0., 33.571, 341., 0., 0.429, 908.922, 0., 0.734, 
  7.455, 0., 0.009, 1.22, "", "", "", "", "", "", "", "", 2115., 1.008838*^6, 
  22.055, 0.046, 2744., 0.06, 0.012, 81.7, "samples tested", 276306., 
  276306., "", "", 6256., 0.6, 0.6, "", 137., 37.96, 4.5741*^7, 213.759, 
  16.4, 2.168, 1.308, 1697.707, 41.6, 213.333, 2.5, 3.4, 16.7, 21.222, 0.5, 
  63.37, 0.544}, {"UGA", "Africa", "Uganda", "2021-04-25", 41655., 80., 
  39.571, 341., 0., 0.429, 910.671, 1.749, 0.865, 7.455, 0., 0.009, 1.24, "", 
  "", "", "", "", "", "", "", "", "", "", "", 2631., 0.058, 0.015, 66.5, 
  "samples tested", "", "", "", "", 7222., "", "", "", 158., 37.96, 
  4.5741*^7, 213.759, 16.4, 2.168, 1.308, 1697.707, 41.6, 213.333, 2.5, 3.4, 
  16.7, 21.222, 0.5, 63.37, 0.544}, {"UGA", "Africa", "Uganda", "2021-04-26", 
  41715., 60., 45.571, 341., 0., 0.286, 911.983, 1.312, 0.996, 7.455, 0., 
  0.006, 1.23, "", "", "", "", "", "", "", "", 2285., 1.010071*^6, 22.082, 
  0.05, 1990., 0.044, 0.023, 43.7, "samples tested", 304030., 304030., "", 
  "", 8299., 0.66, 0.66, "", 181., 37.96, 4.5741*^7, 213.759, 16.4, 2.168, 
  1.308, 1697.707, 41.6, 213.333, 2.5, 3.4, 16.7, 21.222, 0.5, 63.37, 0.544}, 
 {"UGA", "Africa", "Uganda", "2021-04-27", 41737., 22., 45., 341., 0., 0., 
  912.464, 0.481, 0.984, 7.455, 0., 0., 1.21, "", "", "", "", "", "", "", "", 
  2487., 1.012558*^6, 22.137, 0.054, 1967., 0.043, 0.023, 43.7, 
  "samples tested", 321350., 321350., "", 17320., 9684., 0.7, 0.7, "", 212., 
  37.96, 4.5741*^7, 213.759, 16.4, 2.168, 1.308, 1697.707, 41.6, 213.333, 
  2.5, 3.4, 16.7, 21.222, 0.5, 63.37, 0.544}, {"UGA", "Africa", "Uganda", 
  "2021-04-28", 41766., 29., 41.571, 341., 0., 0., 913.098, 0.634, 0.909, 
  7.455, 0., 0., 1.21, "", "", "", "", "", "", "", "", 2619., 1.015177*^6, 
  22.194, 0.057, 1982., 0.043, 0.021, 47.7, "samples tested", 330077., 
  330077., "", 8727., 8823., 0.72, 0.72, "", 193., 37.96, 4.5741*^7, 213.759, 
  16.4, 2.168, 1.308, 1697.707, 41.6, 213.333, 2.5, 3.4, 16.7, 21.222, 0.5, 
  63.37, 0.544}, {"UGA", "Africa", "Uganda", "2021-04-29", 41797., 31., 
  38.286, 342., 1., 0.143, 913.775, 0.678, 0.837, 7.477, 0.022, 0.003, 1.21, 
  "", "", "", "", "", "", "", "", 2677., 1.017854*^6, 22.253, 0.059, 2006., 
  0.044, 0.019, 52.4, "samples tested", "", "", "", "", 8896., "", "", "", 
  194., 37.96, 4.5741*^7, 213.759, 16.4, 2.168, 1.308, 1697.707, 41.6, 
  213.333, 2.5, 3.4, 16.7, 21.222, 0.5, 63.37, 0.544}, 
 {"UGA", "Africa", "Uganda", "2021-04-30", 41866., 69., 41.571, 342., 0., 
  0.143, 915.284, 1.508, 0.909, 7.477, 0., 0.003, 1.22, "", "", "", "", "", 
  "", "", "", "", "", "", "", 1974., 0.043, 0.021, 47.5, "samples tested", 
  "", "", "", "", 8970., "", "", "", 196., 37.96, 4.5741*^7, 213.759, 16.4, 
  2.168, 1.308, 1697.707, 41.6, 213.333, 2.5, 3.4, 16.7, 21.222, 0.5, 63.37, 
  0.544}, {"UGA", "Africa", "Uganda", "2021-05-01", 41905., 39., 47.143, 
  342., 0., 0.143, 916.137, 0.853, 1.031, 7.477, 0., 0.003, 1.23, "", "", "", 
  "", "", "", "", "", 4582., 1.022436*^6, 22.353, 0.1, 1943., 0.042, 0.024, 
  41.2, "samples tested", 339607., 339607., "", "", 9043., 0.74, 0.74, "", 
  198., 40.74, 4.5741*^7, 213.759, 16.4, 2.168, 1.308, 1697.707, 41.6, 
  213.333, 2.5, 3.4, 16.7, 21.222, 0.5, 63.37, 0.544}, 
 {"UGA", "Africa", "Uganda", "2021-05-02", 41905., 0., 35.714, 342., 0., 
  0.143, 916.137, 0., 0.781, 7.477, 0., 0.003, 1.23, "", "", "", "", "", "", 
  "", "", 1697., 1.024133*^6, 22.39, 0.037, 2097., 0.046, 0.017, 58.7, 
  "samples tested", 341819., 341819., "", 2212., 7379., 0.75, 0.75, "", 161., 
  40.74, 4.5741*^7, 213.759, 16.4, 2.168, 1.308, 1697.707, 41.6, 213.333, 
  2.5, 3.4, 16.7, 21.222, 0.5, 63.37, 0.544}, {"UGA", "Africa", "Uganda", 
  "2021-05-03", 41973., 68., 36.857, 342., 0., 0.143, 917.623, 1.487, 0.806, 
  7.477, 0., 0.003, 1.27, "", "", "", "", "", "", "", "", 2533., 1.026666*^6, 
  22.445, 0.055, 2371., 0.052, 0.016, 64.3, "samples tested", 364582., 
  364582., "", 22763., 8650., 0.8, 0.8, "", 189., 40.74, 4.5741*^7, 213.759, 
  16.4, 2.168, 1.308, 1697.707, 41.6, 213.333, 2.5, 3.4, 16.7, 21.222, 0.5, 
  63.37, 0.544}, {"UGA", "Africa", "Uganda", "2021-05-04", 42032., 59., 
  42.143, 342., 0., 0.143, 918.913, 1.29, 0.921, 7.477, 0., 0.003, 1.28, "", 
  "", "", "", "", "", "", "", 2589., 1.029255*^6, 22.502, 0.057, 2385., 
  0.052, 0.018, 56.6, "samples tested", 375283., 375283., "", 10701., 7705., 
  0.82, 0.82, "", 168., 40.74, 4.5741*^7, 213.759, 16.4, 2.168, 1.308, 
  1697.707, 41.6, 213.333, 2.5, 3.4, 16.7, 21.222, 0.5, 63.37, 0.544}, 
 {"UGA", "Africa", "Uganda", "2021-05-05", 42102., 70., 48., 343., 1., 0.286, 
  920.443, 1.53, 1.049, 7.499, 0.022, 0.006, 1.29, "", "", "", "", "", "", 
  "", "", 3271., 1.032526*^6, 22.573, 0.072, 2478., 0.054, 0.019, 51.6, 
  "samples tested", 387024., 387024., "", 11741., 8135., 0.85, 0.85, "", 
  178., 40.74, 4.5741*^7, 213.759, 16.4, 2.168, 1.308, 1697.707, 41.6, 
  213.333, 2.5, 3.4, 16.7, 21.222, 0.5, 63.37, 0.544}, 
 {"UGA", "Africa", "Uganda", "2021-05-06", 42152., 50., 50.714, 345., 2., 
  0.429, 921.536, 1.093, 1.109, 7.542, 0.044, 0.009, 1.29, "", "", "", "", 
  "", "", "", "", 3296., 1.035822*^6, 22.645, 0.072, 2567., 0.056, 0.02, 
  50.6, "samples tested", 392146., 392146., "", 5122., 8413., 0.86, 0.86, "", 
  184., 40.74, 4.5741*^7, 213.759, 16.4, 2.168, 1.308, 1697.707, 41.6, 
  213.333, 2.5, 3.4, 16.7, 21.222, 0.5, 63.37, 0.544}, 
 {"UGA", "Africa", "Uganda", "2021-05-07", 42224., 72., 51.143, 346., 1., 
  0.571, 923.111, 1.574, 1.118, 7.564, 0.022, 0.012, 1.3, "", "", "", "", "", 
  "", "", "", 3449., 1.039271*^6, 22.721, 0.075, 2732., 0.06, 0.019, 53.4, 
  "samples tested", 395805., 395805., "", 3659., 8482., 0.87, 0.87, "", 185., 
  40.74, 4.5741*^7, 213.759, 16.4, 2.168, 1.308, 1697.707, 41.6, 213.333, 
  2.5, 3.4, 16.7, 21.222, 0.5, 63.37, 0.544}, {"UGA", "Africa", "Uganda", 
  "2021-05-08", 42308., 84., 57.571, 346., 0., 0.571, 924.947, 1.836, 1.259, 
  7.564, 0., 0.012, 1.31, "", "", "", "", "", "", "", "", 2898., 1.042169*^6, 
  22.784, 0.063, 2819., 0.062, 0.02, 49., "samples tested", 399746., 399746., 
  "", 3941., 8591., 0.87, 0.87, "", 188., 40.74, 4.5741*^7, 213.759, 16.4, 
  2.168, 1.308, 1697.707, 41.6, 213.333, 2.5, 3.4, 16.7, 21.222, 0.5, 63.37, 
  0.544}, {"UGA", "Africa", "Uganda", "2021-05-09", 42355., 47., 64.286, 
  346., 0., 0.571, 925.975, 1.028, 1.405, 7.564, 0., 0.012, 1.31, "", "", "", 
  "", "", "", "", "", 2001., 1.04417*^6, 22.828, 0.044, 2862., 0.063, 0.022, 
  44.5, "samples tested", 404972., 404972., "", 5226., 9022., 0.89, 0.89, "", 
  197., 40.74, 4.5741*^7, 213.759, 16.4, 2.168, 1.308, 1697.707, 41.6, 
  213.333, 2.5, 3.4, 16.7, 21.222, 0.5, 63.37, 0.544}, 
 {"UGA", "Africa", "Uganda", "2021-05-10", 42384., 29., 58.714, 346., 0., 
  0.571, 926.609, 0.634, 1.284, 7.564, 0., 0.012, 1.32, "", "", "", "", "", 
  "", "", "", "", "", "", "", 3107., 0.068, 0.019, 52.9, "samples tested", 
  "", "", "", "", 6726., "", "", "", 147., 40.74, 4.5741*^7, 213.759, 16.4, 
  2.168, 1.308, 1697.707, 41.6, 213.333, 2.5, 3.4, 16.7, 21.222, 0.5, 63.37, 
  0.544}, {"UGA", "Africa", "Uganda", "2021-05-11", 42427., 43., 56.429, 
  346., 0., 0.571, 927.549, 0.94, 1.234, 7.564, 0., 0.012, 1.34, "", "", "", 
  "", "", "", "", "", 5431., 1.052657*^6, 23.013, 0.119, 3343., 0.073, 0.017, 
  59.2, "samples tested", 418354., 418354., "", "", 6153., 0.91, 0.91, "", 
  135., 40.74, 4.5741*^7, 213.759, 16.4, 2.168, 1.308, 1697.707, 41.6, 
  213.333, 2.5, 3.4, 16.7, 21.222, 0.5, 63.37, 0.544}, 
 {"UGA", "Africa", "Uganda", "2021-05-12", 42487., 60., 55., 346., 0., 0.429, 
  928.86, 1.312, 1.202, 7.564, 0., 0.009, 1.36, "", "", "", "", "", "", "", 
  "", "", "", "", "", 3206., 0.07, 0.017, 58.3, "samples tested", 423092., 
  423092., "", 4738., 5153., 0.92, 0.92, "", 113., 40.74, 4.5741*^7, 213.759, 
  16.4, 2.168, 1.308, 1697.707, 41.6, 213.333, 2.5, 3.4, 16.7, 21.222, 0.5, 
  63.37, 0.544}, {"UGA", "Africa", "Uganda", "2021-05-13", 42578., 91., 
  60.857, 346., 0., 0.143, 930.85, 1.989, 1.33, 7.564, 0., 0.003, 1.39, "", 
  "", "", "", "", "", "", "", "", "", "", "", 3065., 0.067, 0.02, 50.4, 
  "samples tested", "", "", "", "", 4936., "", "", "", 108., 40.74, 
  4.5741*^7, 213.759, 16.4, 2.168, 1.308, 1697.707, 41.6, 213.333, 2.5, 3.4, 
  16.7, 21.222, 0.5, 63.37, 0.544}, {"UGA", "Africa", "Uganda", "2021-05-14", 
  42674., 96., 64.286, 347., 1., 0.143, 932.949, 2.099, 1.405, 7.586, 0.022, 
  0.003, 1.41, "", "", "", "", "", "", "", "", "", "", "", "", 2902., 0.063, 
  0.022, 45.1, "samples tested", 430301., 430301., "", "", 4928., 0.94, 0.94, 
  "", 108., 40.74, 4.5741*^7, 213.759, 16.4, 2.168, 1.308, 1697.707, 41.6, 
  213.333, 2.5, 3.4, 16.7, 21.222, 0.5, 63.37, 0.544}, 
 {"UGA", "Africa", "Uganda", "2021-05-15", 42674., 0., 52.286, 347., 0., 
```
