## Supplementary material for "Modeling the waves of Covid-19": forecasting program for later stages: world-6-7.txt (part 35 of 37)

```
  0.143, 932.949, 0., 1.143, 7.586, 0., 0.003, 1.44, "", "", "", "", "", "", 
  "", "", "", "", "", "", 2818., 0.062, 0.019, 53.9, "samples tested", "", 
  "", "", "", 6016., "", "", "", 132., 40.74, 4.5741*^7, 213.759, 16.4, 
  2.168, 1.308, 1697.707, 41.6, 213.333, 2.5, 3.4, 16.7, 21.222, 0.5, 63.37, 
  0.544}, {"UGA", "Africa", "Uganda", "2021-05-16", 42779., 105., 60.571, 
  347., 0., 0.143, 935.244, 2.296, 1.324, 7.586, 0., 0.003, 1.49, "", "", "", 
  "", "", "", "", "", 1789., 1.064201*^6, 23.266, 0.039, 2862., 0.063, 0.021, 
  47.3, "samples tested", 453422., 453422., "", "", 6921., 0.99, 0.99, "", 
  151., 40.74, 4.5741*^7, 213.759, 16.4, 2.168, 1.308, 1697.707, 41.6, 
  213.333, 2.5, 3.4, 16.7, 21.222, 0.5, 63.37, 0.544}, 
 {"UGA", "Africa", "Uganda", "2021-05-17", 42859., 80., 67.857, 347., 0., 
  0.143, 936.993, 1.749, 1.484, 7.586, 0., 0.003, 1.53, "", "", "", "", "", 
  "", "", "", 2450., 1.066651*^6, 23.319, 0.054, 2605., 0.057, 0.026, 38.4, 
  "samples tested", 466823., 466823., "", 13401., 7880., 1.02, 1.02, "", 
  172., 40.74, 4.5741*^7, 213.759, 16.4, 2.168, 1.308, 1697.707, 41.6, 
  213.333, 2.5, 3.4, 16.7, 21.222, 0.5, 63.37, 0.544}, 
 {"UGA", "Africa", "Uganda", "2021-05-18", 42930., 71., 71.857, 349., 2., 
  0.429, 938.545, 1.552, 1.571, 7.63, 0.044, 0.009, 1.57, "", "", "", "", "", 
  "", "", "", "", "", "", "", 2382., 0.052, 0.03, 33.1, "samples tested", "", 
  "", "", "", 8507., "", "", "", 186., 40.74, 4.5741*^7, 213.759, 16.4, 
  2.168, 1.308, 1697.707, 41.6, 213.333, 2.5, 3.4, 16.7, 21.222, 0.5, 63.37, 
  0.544}, {"UGA", "Africa", "Uganda", "2021-05-19", 43094., 164., 86.714, 
  350., 1., 0.571, 942.131, 3.585, 1.896, 7.652, 0.022, 0.012, 1.61, "", "", 
  "", "", "", "", "", "", 2965., 1.072007*^6, 23.436, 0.065, 2434., 0.053, 
  0.036, 28.1, "samples tested", 488986., 488986., "", "", 9413., 1.07, 1.07, 
  "", 206., 40.74, 4.5741*^7, 213.759, 16.4, 2.168, 1.308, 1697.707, 41.6, 
  213.333, 2.5, 3.4, 16.7, 21.222, 0.5, 63.37, 0.544}, 
 {"UGA", "Africa", "Uganda", "2021-05-20", 43223., 129., 92.143, 350., 0., 
  0.571, 944.951, 2.82, 2.014, 7.652, 0., 0.012, 1.64, "", "", "", "", "", 
  "", "", "", "", "", "", "", 2560., 0.056, 0.036, 27.8, "samples tested", 
  "", "", "", "", 10170., "", "", "", 222., 40.74, 4.5741*^7, 213.759, 16.4, 
  2.168, 1.308, 1697.707, 41.6, 213.333, 2.5, 3.4, 16.7, 21.222, 0.5, 63.37, 
  0.544}, {"UGA", "Africa", "Uganda", "2021-05-21", 43370., 147., 99.429, 
  350., 0., 0.429, 948.165, 3.214, 2.174, 7.652, 0., 0.009, 1.67, "", "", "", 
  "", "", "", "", "", "", "", "", "", 2686., 0.059, 0.037, 27., 
  "samples tested", 506787., 506787., "", "", 10927., 1.11, 1.11, "", 239., 
  40.74, 4.5741*^7, 213.759, 16.4, 2.168, 1.308, 1697.707, 41.6, 213.333, 
  2.5, 3.4, 16.7, 21.222, 0.5, 63.37, 0.544}, {"UGA", "Africa", "Uganda", 
  "2021-05-22", 43507., 137., 119., 350., 0., 0.429, 951.16, 2.995, 2.602, 
  7.652, 0., 0.009, 1.71, "", "", "", "", "", "", "", "", "", "", "", "", 
  2811., 0.061, 0.042, 23.6, "samples tested", 513338., 511064., 2274., 
  6551., 10211., 1.12, 1.12, 0., 223., 40.74, 4.5741*^7, 213.759, 16.4, 
  2.168, 1.308, 1697.707, 41.6, 213.333, 2.5, 3.4, 16.7, 21.222, 0.5, 63.37, 
  0.544}, {"UGA", "Africa", "Uganda", "2021-05-23", 43734., 227., 136.429, 
  356., 6., 1.286, 956.123, 4.963, 2.983, 7.783, 0.131, 0.028, 1.75, "", "", 
  "", "", "", "", "", "", 2428., 1.08476*^6, 23.715, 0.053, 2937., 0.064, 
  0.046, 21.5, "samples tested", 530653., 527917., 2736., 17315., 11033., 
  1.16, 1.15, 0.01, 241., 40.74, 4.5741*^7, 213.759, 16.4, 2.168, 1.308, 
  1697.707, 41.6, 213.333, 2.5, 3.4, 16.7, 21.222, 0.5, 63.37, 0.544}, 
 {"UGA", "Africa", "Uganda", "2021-05-24", 43919., 185., 151.429, 357., 1., 
  1.429, 960.167, 4.045, 3.311, 7.805, 0.022, 0.031, 1.78, "", "", "", "", 
  "", "", "", "", 2645., 1.087405*^6, 23.773, 0.058, 2965., 0.065, 0.051, 
  19.6, "samples tested", 541569., 537440., 4129., 10916., 10678., 1.18, 
  1.17, 0.01, 233., 40.74, 4.5741*^7, 213.759, 16.4, 2.168, 1.308, 1697.707, 
  41.6, 213.333, 2.5, 3.4, 16.7, 21.222, 0.5, 63.37, 0.544}, 
 {"UGA", "Africa", "Uganda", "2021-05-25", 44074., 155., 163.429, 358., 1., 
  1.286, 963.556, 3.389, 3.573, 7.827, 0.022, 0.028, 1.81, "", "", "", "", 
  "", "", "", "", "", "", "", "", 3158., 0.069, 0.052, 19.3, 
  "samples tested", "", "", "", "", 10780., "", "", "", 236., 47.22, 
  4.5741*^7, 213.759, 16.4, 2.168, 1.308, 1697.707, 41.6, 213.333, 2.5, 3.4, 
  16.7, 21.222, 0.5, 63.37, 0.544}, {"UGA", "Africa", "Uganda", "2021-05-26", 
  44281., 207., 169.571, 359., 1., 1.286, 968.081, 4.525, 3.707, 7.849, 
  0.022, 0.028, 1.85, "", "", "", "", "", "", "", "", 4697., 1.095468*^6, 
  23.949, 0.103, 3352., 0.073, 0.051, 19.8, "samples tested", 565163., 
  565163., "", "", 10882., 1.24, 1.24, "", 238., 47.22, 4.5741*^7, 213.759, 
  16.4, 2.168, 1.308, 1697.707, 41.6, 213.333, 2.5, 3.4, 16.7, 21.222, 0.5, 
  63.37, 0.544}, {"UGA", "Africa", "Uganda", "2021-05-27", 44594., 313., 
  195.857, 361., 2., 1.571, 974.924, 6.843, 4.282, 7.892, 0.044, 0.034, 1.9, 
  "", "", "", "", "", "", "", "", 4882., 1.10035*^6, 24.056, 0.107, 3594., 
  0.079, 0.054, 18.4, "samples tested", 577036., 577036., "", 11873., 11307., 
  1.26, 1.26, "", 247., 47.22, 4.5741*^7, 213.759, 16.4, 2.168, 1.308, 
  1697.707, 41.6, 213.333, 2.5, 3.4, 16.7, 21.222, 0.5, 63.37, 0.544}, 
 {"UGA", "Africa", "Uganda", "2021-05-28", 45231., 637., 265.857, 361., 0., 
  1.571, 988.85, 13.926, 5.812, 7.892, 0., 0.034, 1.94, "", "", "", "", "", 
  "", "", "", "", "", "", "", 3817., 0.083, 0.07, 14.4, "samples tested", "", 
  "", "", "", 11385., "", "", "", 249., 47.22, 4.5741*^7, 213.759, 16.4, 
  2.168, 1.308, 1697.707, 41.6, 213.333, 2.5, 3.4, 16.7, 21.222, 0.5, 63.37, 
  0.544}, {"UGA", "Africa", "Uganda", "2021-05-29", 45931., 700., 346.286, 
  362., 1., 1.714, 1004.154, 15.304, 7.571, 7.914, 0.022, 0.037, 1.95, "", 
  "", "", "", "", "", "", "", 4335., 1.109851*^6, 24.264, 0.095, 4040., 
  0.088, 0.086, 11.7, "samples tested", 595924., 595924., "", "", 11798., 
  1.3, 1.3, "", 258., 47.22, 4.5741*^7, 213.759, 16.4, 2.168, 1.308, 
  1697.707, 41.6, 213.333, 2.5, 3.4, 16.7, 21.222, 0.5, 63.37, 0.544}, 
 {"UGA", "Africa", "Uganda", "2021-05-30", 46623., 692., 412.714, 362., 0., 
  0.857, 1019.282, 15.129, 9.023, 7.914, 0., 0.019, 1.94, "", "", "", "", "", 
  "", "", "", 3517., 1.113368*^6, 24.341, 0.077, 4087., 0.089, 0.101, 9.9, 
  "samples tested", 647357., 647357., "", 51433., 16672., 1.42, 1.42, "", 
  364., 47.22, 4.5741*^7, 213.759, 16.4, 2.168, 1.308, 1697.707, 41.6, 
  213.333, 2.5, 3.4, 16.7, 21.222, 0.5, 63.37, 0.544}, 
 {"UGA", "Africa", "Uganda", "2021-05-31", 47147., 524., 461.143, 362., 0., 
  0.714, 1030.738, 11.456, 10.082, 7.914, 0., 0.016, 1.93, "", "", "", "", 
  "", "", "", "", 5655., 1.119023*^6, 24.464, 0.124, 4517., 0.099, 0.102, 
  9.8, "samples tested", 672395., 672395., "", 25038., 18689., 1.47, 1.47, 
  "", 409., 47.22, 4.5741*^7, 213.759, 16.4, 2.168, 1.308, 1697.707, 41.6, 
  213.333, 2.5, 3.4, 16.7, 21.222, 0.5, 63.37, 0.544}, 
 {"UGA", "Africa", "Uganda", "2021-06-01", 47761., 614., 526.714, 362., 0., 
  0.571, 1044.162, 13.423, 11.515, 7.914, 0., 0.012, 1.92, "", "", "", "", 
  "", "", "", "", 6283., 1.125306*^6, 24.602, 0.137, 4838., 0.106, 0.109, 
  9.2, "samples tested", 677084., 677084., "", 4689., 17674., 1.48, 1.48, "", 
  386., 47.22, 4.5741*^7, 213.759, 16.4, 2.168, 1.308, 1697.707, 41.6, 
  213.333, 2.5, 3.4, 16.7, 21.222, 0.5, 63.37, 0.544}, 
 {"UGA", "Africa", "Uganda", "2021-06-02", 48676., 915., 627.857, 364., 2., 
  0.714, 1064.166, 20.004, 13.726, 7.958, 0.044, 0.016, 1.91, "", "", "", "", 
  "", "", "", "", 6887., 1.132193*^6, 24.752, 0.151, 5246., 0.115, 0.12, 8.4, 
  "samples tested", 706626., 706626., "", 29542., 20209., 1.54, 1.54, "", 
  442., 47.22, 4.5741*^7, 213.759, 16.4, 2.168, 1.308, 1697.707, 41.6, 
  213.333, 2.5, 3.4, 16.7, 21.222, 0.5, 63.37, 0.544}, 
 {"UGA", "Africa", "Uganda", "2021-06-03", 49759., 1083., 737.857, 365., 1., 
  0.571, 1087.842, 23.677, 16.131, 7.98, 0.022, 0.012, 1.89, "", "", "", "", 
  "", "", "", "", "", "", "", "", 5401., 0.118, 0.137, 7.3, "samples tested", 
  "", "", "", "", "", "", "", "", "", 47.22, 4.5741*^7, 213.759, 16.4, 2.168, 
  1.308, 1697.707, 41.6, 213.333, 2.5, 3.4, 16.7, 21.222, 0.5, 63.37, 0.544}, 
 {"UGA", "Africa", "Uganda", "2021-06-04", 51006., 1247., 825., 374., 9., 
  1.857, 1115.105, 27.262, 18.036, 8.176, 0.197, 0.041, 1.88, "", "", "", "", 
  "", "", "", "", "", 1.144125*^6, 25.013, "", 5575., 0.122, 0.148, 6.8, 
  "samples tested", "", "", "", "", "", "", "", "", "", 47.22, 4.5741*^7, 
  213.759, 16.4, 2.168, 1.308, 1697.707, 41.6, 213.333, 2.5, 3.4, 16.7, 
  21.222, 0.5, 63.37, 0.544}, {"UGA", "Africa", "Uganda", "2021-06-05", 
  51676., 670., 820.714, 374., 0., 1.714, 1129.752, 14.648, 17.943, 8.176, 
  0., 0.037, 1.86, "", "", "", "", "", "", "", "", 7296., 1.151421*^6, 
  25.173, 0.16, 5939., 0.13, 0.138, 7.2, "samples tested", "", "", "", "", 
  "", "", "", "", "", 47.22, 4.5741*^7, 213.759, 16.4, 2.168, 1.308, 
  1697.707, 41.6, 213.333, 2.5, 3.4, 16.7, 21.222, 0.5, 63.37, 0.544}, 
 {"UGA", "Africa", "Uganda", "2021-06-06", 52935., 1259., 901.714, 383., 9., 
  3., 1157.277, 27.525, 19.713, 8.373, 0.197, 0.066, 1.86, "", "", "", "", 
  "", "", "", "", "", "", "", "", "", "", "", "", "", "", "", "", "", "", "", 
  "", "", "", 47.22, 4.5741*^7, 213.759, 16.4, 2.168, 1.308, 1697.707, 41.6, 
  213.333, 2.5, 3.4, 16.7, 21.222, 0.5, 63.37, 0.544}, 
 {"UGA", "Africa", "Uganda", "2021-06-07", 53961., 1026., 973.429, 383., 0., 
  3., 1179.707, 22.431, 21.281, 8.373, 0., 0.066, "", "", "", "", "", "", "", 
  "", "", "", "", "", "", "", "", "", "", "", "", "", "", "", "", "", "", "", 
  "", 47.22, 4.5741*^7, 213.759, 16.4, 2.168, 1.308, 1697.707, 41.6, 213.333, 
  2.5, 3.4, 16.7, 21.222, 0.5, 63.37, 0.544}, {"UKR", "Europe", "Ukraine", 
  "2020-03-03", 1., 1., "", "", "", "", 0.023, 0.023, "", "", "", "", "", "", 
  "", "", "", "", "", "", "", "", "", "", "", "", "", "", "", "", "", "", "", 
  "", "", "", "", "", "", 11.11, 4.3733759*^7, 77.39, 41.4, 16.462, 11.133, 
  7894.393, 0.1, 539.849, 7.11, 13.5, 47.4, "", 8.8, 72.06, 0.779}, 
 {"UKR", "Europe", "Ukraine", "2020-03-04", 1., 0., "", "", "", "", 0.023, 
  0., "", "", "", "", "", "", "", "", "", "", "", "", "", "", "", "", "", "", 
  "", "", "", "", "", "", "", "", "", "", "", "", "", 11.11, 4.3733759*^7, 
  77.39, 41.4, 16.462, 11.133, 7894.393, 0.1, 539.849, 7.11, 13.5, 47.4, "", 
  8.8, 72.06, 0.779}, {"UKR", "Europe", "Ukraine", "2020-03-05", 1., 0., "", 
  "", "", "", 0.023, 0., "", "", "", "", "", "", "", "", "", "", "", "", "", 
  "", "", "", "", "", "", "", "", "", "", "", "", "", "", "", "", "", "", 
  11.11, 4.3733759*^7, 77.39, 41.4, 16.462, 11.133, 7894.393, 0.1, 539.849, 
  7.11, 13.5, 47.4, "", 8.8, 72.06, 0.779}, {"UKR", "Europe", "Ukraine", 
  "2020-03-06", 1., 0., "", "", "", "", 0.023, 0., "", "", "", "", "", "", 
  "", "", "", "", "", "", "", "", "", "", "", "", "", "", "", "", "", "", "", 
  "", "", "", "", "", "", 11.11, 4.3733759*^7, 77.39, 41.4, 16.462, 11.133, 
  7894.393, 0.1, 539.849, 7.11, 13.5, 47.4, "", 8.8, 72.06, 0.779}, 
 {"UKR", "Europe", "Ukraine", "2020-03-07", 1., 0., "", "", "", "", 0.023, 
  0., "", "", "", "", "", "", "", "", "", "", "", "", "", "", "", "", "", "", 
  "", "", "", "", "", "", "", "", "", "", "", "", "", 11.11, 4.3733759*^7, 
  77.39, 41.4, 16.462, 11.133, 7894.393, 0.1, 539.849, 7.11, 13.5, 47.4, "", 
  8.8, 72.06, 0.779}, {"UKR", "Europe", "Ukraine", "2020-03-08", 1., 0., 
  0.143, "", "", 0., 0.023, 0., 0.003, "", "", 0., "", "", "", "", "", "", 
  "", "", "", "", "", "", "", "", "", "", "", "", "", "", "", "", "", "", "", 
  "", "", 11.11, 4.3733759*^7, 77.39, 41.4, 16.462, 11.133, 7894.393, 0.1, 
  539.849, 7.11, 13.5, 47.4, "", 8.8, 72.06, 0.779}, 
 {"UKR", "Europe", "Ukraine", "2020-03-09", 1., 0., 0.143, "", "", 0., 0.023, 
  0., 0.003, "", "", 0., "", "", "", "", "", "", "", "", "", "", "", "", "", 
  "", "", "", "", "", "", "", "", "", "", "", "", "", "", 11.11, 
  4.3733759*^7, 77.39, 41.4, 16.462, 11.133, 7894.393, 0.1, 539.849, 7.11, 
  13.5, 47.4, "", 8.8, 72.06, 0.779}, {"UKR", "Europe", "Ukraine", 
  "2020-03-10", 1., 0., 0., "", "", 0., 0.023, 0., 0., "", "", 0., "", "", 
  "", "", "", "", "", "", "", "", "", "", "", "", "", "", "", "", "", "", "", 
  "", "", "", "", "", "", 11.11, 4.3733759*^7, 77.39, 41.4, 16.462, 11.133, 
  7894.393, 0.1, 539.849, 7.11, 13.5, 47.4, "", 8.8, 72.06, 0.779}, 
 {"UKR", "Europe", "Ukraine", "2020-03-11", 1., 0., 0., "", "", 0., 0.023, 
  0., 0., "", "", 0., "", "", "", "", "", "", "", "", "", "", "", "", "", "", 
  "", "", "", "", "", "", "", "", "", "", "", "", "", 11.11, 4.3733759*^7, 
  77.39, 41.4, 16.462, 11.133, 7894.393, 0.1, 539.849, 7.11, 13.5, 47.4, "", 
  8.8, 72.06, 0.779}, {"UKR", "Europe", "Ukraine", "2020-03-12", 1., 0., 0., 
  "", "", 0., 0.023, 0., 0., "", "", 0., "", "", "", "", "", "", "", "", "", 
  "", "", "", "", "", "", "", "", "", "", "", "", "", "", "", "", "", "", 
  50., 4.3733759*^7, 77.39, 41.4, 16.462, 11.133, 7894.393, 0.1, 539.849, 
  7.11, 13.5, 47.4, "", 8.8, 72.06, 0.779}, {"UKR", "Europe", "Ukraine", 
  "2020-03-13", 3., 2., 0.286, 1., 1., 0.143, 0.069, 0.046, 0.007, 0.023, 
  0.023, 0.003, "", "", "", "", "", "", "", "", "", "", "", "", "", "", "", 
  "", "", "", "", "", "", "", "", "", "", "", "", 50., 4.3733759*^7, 77.39, 
  41.4, 16.462, 11.133, 7894.393, 0.1, 539.849, 7.11, 13.5, 47.4, "", 8.8, 
  72.06, 0.779}, {"UKR", "Europe", "Ukraine", "2020-03-14", 3., 0., 0.286, 
  1., 0., 0.143, 0.069, 0., 0.007, 0.023, 0., 0.003, "", "", "", "", "", "", 
  "", "", "", "", "", "", "", "", "", "", "", "", "", "", "", "", "", "", "", 
  "", "", 50., 4.3733759*^7, 77.39, 41.4, 16.462, 11.133, 7894.393, 0.1, 
  539.849, 7.11, 13.5, 47.4, "", 8.8, 72.06, 0.779}, 
 {"UKR", "Europe", "Ukraine", "2020-03-15", 3., 0., 0.286, 1., 0., 0.143, 
  0.069, 0., 0.007, 0.023, 0., 0.003, "", "", "", "", "", "", "", "", "", "", 
  "", "", "", "", "", "", "", "", "", "", "", "", "", "", "", "", "", 50., 
  4.3733759*^7, 77.39, 41.4, 16.462, 11.133, 7894.393, 0.1, 539.849, 7.11, 
  13.5, 47.4, "", 8.8, 72.06, 0.779}, {"UKR", "Europe", "Ukraine", 
  "2020-03-16", 7., 4., 0.857, 1., 0., 0.143, 0.16, 0.091, 0.02, 0.023, 0., 
  0.003, "", "", "", "", "", "", "", "", "", "", "", "", "", "", "", "", "", 
  "", "", "", "", "", "", "", "", "", "", 64.81, 4.3733759*^7, 77.39, 41.4, 
  16.462, 11.133, 7894.393, 0.1, 539.849, 7.11, 13.5, 47.4, "", 8.8, 72.06, 
  0.779}, {"UKR", "Europe", "Ukraine", "2020-03-17", 14., 7., 1.857, 2., 1., 
  0.286, 0.32, 0.16, 0.042, 0.046, 0.023, 0.007, "", "", "", "", "", "", "", 
  "", "", "", "", "", "", "", "", "", "", "", "", "", "", "", "", "", "", "", 
  "", 77.78, 4.3733759*^7, 77.39, 41.4, 16.462, 11.133, 7894.393, 0.1, 
  539.849, 7.11, 13.5, 47.4, "", 8.8, 72.06, 0.779}, 
 {"UKR", "Europe", "Ukraine", "2020-03-18", 14., 0., 1.857, 2., 0., 0.286, 
  0.32, 0., 0.042, 0.046, 0., 0.007, "", "", "", "", "", "", "", "", "", "", 
  "", "", "", "", "", "", "", "", "", "", "", "", "", "", "", "", "", 88.89, 
  4.3733759*^7, 77.39, 41.4, 16.462, 11.133, 7894.393, 0.1, 539.849, 7.11, 
  13.5, 47.4, "", 8.8, 72.06, 0.779}, {"UKR", "Europe", "Ukraine", 
  "2020-03-19", 16., 2., 2.143, 2., 0., 0.286, 0.366, 0.046, 0.049, 0.046, 
  0., 0.007, "", "", "", "", "", "", "", "", "", "", "", "", "", "", "", "", 
  "", "", "", "", "", "", "", "", "", "", "", 88.89, 4.3733759*^7, 77.39, 
  41.4, 16.462, 11.133, 7894.393, 0.1, 539.849, 7.11, 13.5, 47.4, "", 8.8, 
  72.06, 0.779}, {"UKR", "Europe", "Ukraine", "2020-03-20", 29., 13., 3.714, 
  3., 1., 0.286, 0.663, 0.297, 0.085, 0.069, 0.023, 0.007, "", "", "", "", 
  "", "", "", "", "", "", "", "", "", "", "", "", "", "", "", "", "", "", "", 
  "", "", "", "", 88.89, 4.3733759*^7, 77.39, 41.4, 16.462, 11.133, 7894.393, 
  0.1, 539.849, 7.11, 13.5, 47.4, "", 8.8, 72.06, 0.779}, 
 {"UKR", "Europe", "Ukraine", "2020-03-21", 47., 18., 6.286, 3., 0., 0.286, 
  1.075, 0.412, 0.144, 0.069, 0., 0.007, "", "", "", "", "", "", "", "", "", 
  "", "", "", "", "", "", "", "", "", "", "", "", "", "", "", "", "", "", 
  88.89, 4.3733759*^7, 77.39, 41.4, 16.462, 11.133, 7894.393, 0.1, 539.849, 
  7.11, 13.5, 47.4, "", 8.8, 72.06, 0.779}, {"UKR", "Europe", "Ukraine", 
  "2020-03-22", 73., 26., 10., 3., 0., 0.286, 1.669, 0.595, 0.229, 0.069, 0., 
  0.007, "", "", "", "", "", "", "", "", "", "", "", "", "", "", "", "", "", 
  "", "", "", "", "", "", "", "", "", "", 88.89, 4.3733759*^7, 77.39, 41.4, 
  16.462, 11.133, 7894.393, 0.1, 539.849, 7.11, 13.5, 47.4, "", 8.8, 72.06, 
  0.779}, {"UKR", "Europe", "Ukraine", "2020-03-23", 73., 0., 9.429, 3., 0., 
  0.286, 1.669, 0., 0.216, 0.069, 0., 0.007, "", "", "", "", "", "", "", "", 
  "", "", "", "", "", "", "", "", "", "", "", "", "", "", "", "", "", "", "", 
  88.89, 4.3733759*^7, 77.39, 41.4, 16.462, 11.133, 7894.393, 0.1, 539.849, 
  7.11, 13.5, 47.4, "", 8.8, 72.06, 0.779}, {"UKR", "Europe", "Ukraine", 
  "2020-03-24", 97., 24., 11.857, 3., 0., 0.143, 2.218, 0.549, 0.271, 0.069, 
  0., 0.003, "", "", "", "", "", "", "", "", "", "", "", "", "", "", "", "", 
  "", "", "", "", "", "", "", "", "", "", "", 88.89, 4.3733759*^7, 77.39, 
  41.4, 16.462, 11.133, 7894.393, 0.1, 539.849, 7.11, 13.5, 47.4, "", 8.8, 
  72.06, 0.779}, {"UKR", "Europe", "Ukraine", "2020-03-25", 145., 48., 
  18.714, 5., 2., 0.429, 3.316, 1.098, 0.428, 0.114, 0.046, 0.01, "", "", "", 
  "", "", "", "", "", "", "", "", "", "", "", "", "", "", "", "", "", "", "", 
  "", "", "", "", "", 88.89, 4.3733759*^7, 77.39, 41.4, 16.462, 11.133, 
  7894.393, 0.1, 539.849, 7.11, 13.5, 47.4, "", 8.8, 72.06, 0.779}, 
 {"UKR", "Europe", "Ukraine", "2020-03-26", 196., 51., 25.714, 5., 0., 0.429, 
  4.482, 1.166, 0.588, 0.114, 0., 0.01, 2.58, "", "", "", "", "", "", "", "", 
  "", "", "", "", "", "", "", "", "", "", "", "", "", "", "", "", "", "", 
  88.89, 4.3733759*^7, 77.39, 41.4, 16.462, 11.133, 7894.393, 0.1, 539.849, 
  7.11, 13.5, 47.4, "", 8.8, 72.06, 0.779}, {"UKR", "Europe", "Ukraine", 
  "2020-03-27", 310., 114., 40.143, 5., 0., 0.286, 7.088, 2.607, 0.918, 
  0.114, 0., 0.007, 2.55, "", "", "", "", "", "", "", "", "", "", "", "", "", 
  "", "", "", "", "", "", "", "", "", "", "", "", "", 88.89, 4.3733759*^7, 
  77.39, 41.4, 16.462, 11.133, 7894.393, 0.1, 539.849, 7.11, 13.5, 47.4, "", 
  8.8, 72.06, 0.779}, {"UKR", "Europe", "Ukraine", "2020-03-28", 356., 46., 
  44.143, 9., 4., 0.857, 8.14, 1.052, 1.009, 0.206, 0.091, 0.02, 2.42, "", 
  "", "", "", "", "", "", "", "", "", "", "", "", "", "", "", "", "", "", "", 
  "", "", "", "", "", "", 88.89, 4.3733759*^7, 77.39, 41.4, 16.462, 11.133, 
  7894.393, 0.1, 539.849, 7.11, 13.5, 47.4, "", 8.8, 72.06, 0.779}, 
 {"UKR", "Europe", "Ukraine", "2020-03-29", 475., 119., 57.429, 10., 1., 1., 
  10.861, 2.721, 1.313, 0.229, 0.023, 0.023, 2.36, "", "", "", "", "", "", 
  "", "", "", "", "", "", "", "", "", "", "", "", "", "", "", "", "", "", "", 
  "", 88.89, 4.3733759*^7, 77.39, 41.4, 16.462, 11.133, 7894.393, 0.1, 
  539.849, 7.11, 13.5, 47.4, "", 8.8, 72.06, 0.779}, 
 {"UKR", "Europe", "Ukraine", "2020-03-30", 548., 73., 67.857, 13., 3., 
  1.429, 12.53, 1.669, 1.552, 0.297, 0.069, 0.033, 2.23, "", "", "", "", "", 
  "", "", "", "", "", "", "", "", "", "", "", "", "", "", "", "", "", "", "", 
  "", "", 88.89, 4.3733759*^7, 77.39, 41.4, 16.462, 11.133, 7894.393, 0.1, 
  539.849, 7.11, 13.5, 47.4, "", 8.8, 72.06, 0.779}, 
 {"UKR", "Europe", "Ukraine", "2020-03-31", 645., 97., 78.286, 17., 4., 2., 
  14.748, 2.218, 1.79, 0.389, 0.091, 0.046, 2.08, "", "", "", "", "", "", "", 
  "", "", "", "", "", "", "", "", "", "", "", "", "", "", "", "", "", "", "", 
  88.89, 4.3733759*^7, 77.39, 41.4, 16.462, 11.133, 7894.393, 0.1, 539.849, 
  7.11, 13.5, 47.4, "", 8.8, 72.06, 0.779}, {"UKR", "Europe", "Ukraine", 
  "2020-04-01", 794., 149., 92.714, 20., 3., 2.143, 18.155, 3.407, 2.12, 
  0.457, 0.069, 0.049, 1.94, "", "", "", "", "", "", "", "", "", "", "", "", 
  "", "", "", "", "", "", "", "", "", "", "", "", "", "", 88.89, 
  4.3733759*^7, 77.39, 41.4, 16.462, 11.133, 7894.393, 0.1, 539.849, 7.11, 
  13.5, 47.4, "", 8.8, 72.06, 0.779}, {"UKR", "Europe", "Ukraine", 
  "2020-04-02", 897., 103., 100.143, 22., 2., 2.429, 20.51, 2.355, 2.29, 
  0.503, 0.046, 0.056, 1.78, "", "", "", "", "", "", "", "", "", "", "", "", 
  "", "", "", "", "", "", "", "", "", "", "", "", "", "", 88.89, 
  4.3733759*^7, 77.39, 41.4, 16.462, 11.133, 7894.393, 0.1, 539.849, 7.11, 
  13.5, 47.4, "", 8.8, 72.06, 0.779}, {"UKR", "Europe", "Ukraine", 
  "2020-04-03", 1072., 175., 108.857, 27., 5., 3.143, 24.512, 4.001, 2.489, 
  0.617, 0.114, 0.072, 1.67, "", "", "", "", "", "", "", "", "", "", "", "", 
  "", "", "", "", "", "", "", "", "", "", "", "", "", "", 88.89, 
  4.3733759*^7, 77.39, 41.4, 16.462, 11.133, 7894.393, 0.1, 539.849, 7.11, 
  13.5, 47.4, "", 8.8, 72.06, 0.779}, {"UKR", "Europe", "Ukraine", 
  "2020-04-04", 1225., 153., 124.143, 32., 5., 3.286, 28.01, 3.498, 2.839, 
  0.732, 0.114, 0.075, 1.61, "", "", "", "", "", "", "", "", "", "", "", "", 
  "", "", "", "", "", "", "", "", "", "", "", "", "", "", 88.89, 
  4.3733759*^7, 77.39, 41.4, 16.462, 11.133, 7894.393, 0.1, 539.849, 7.11, 
  13.5, 47.4, "", 8.8, 72.06, 0.779}, {"UKR", "Europe", "Ukraine", 
  "2020-04-05", 1308., 83., 119., 37., 5., 3.857, 29.908, 1.898, 2.721, 
  0.846, 0.114, 0.088, 1.51, "", "", "", "", "", "", "", "", "", "", "", "", 
  "", "", "", "", "", "", "", "", "", "", "", "", "", "", 88.89, 
  4.3733759*^7, 77.39, 41.4, 16.462, 11.133, 7894.393, 0.1, 539.849, 7.11, 
  13.5, 47.4, "", 8.8, 72.06, 0.779}, {"UKR", "Europe", "Ukraine", 
  "2020-04-06", 1319., 11., 110.143, 38., 1., 3.571, 30.16, 0.252, 2.518, 
  0.869, 0.023, 0.082, 1.51, "", "", "", "", "", "", "", "", "", "", "", "", 
  "", "", "", "", "", "", "", "", "", "", "", "", "", "", 88.89, 
  4.3733759*^7, 77.39, 41.4, 16.462, 11.133, 7894.393, 0.1, 539.849, 7.11, 
  13.5, 47.4, "", 8.8, 72.06, 0.779}, {"UKR", "Europe", "Ukraine", 
  "2020-04-07", 1462., 143., 116.714, 45., 7., 4., 33.43, 3.27, 2.669, 1.029, 
  0.16, 0.091, 1.63, "", "", "", "", "", "", "", "", "", "", "", "", "", "", 
  "", "", "", "", "", "", "", "", "", "", "", "", 88.89, 4.3733759*^7, 77.39, 
  41.4, 16.462, 11.133, 7894.393, 0.1, 539.849, 7.11, 13.5, 47.4, "", 8.8, 
  72.06, 0.779}, {"UKR", "Europe", "Ukraine", "2020-04-08", 1668., 206., 
  124.857, 52., 7., 4.571, 38.14, 4.71, 2.855, 1.189, 0.16, 0.105, 1.72, "", 
  "", "", "", "", "", "", "", "", "", "", "", "", "", "", "", "", "", "", "", 
  "", "", "", "", "", "", 88.89, 4.3733759*^7, 77.39, 41.4, 16.462, 11.133, 
  7894.393, 0.1, 539.849, 7.11, 13.5, 47.4, "", 8.8, 72.06, 0.779}, 
 {"UKR", "Europe", "Ukraine", "2020-04-09", 1892., 224., 142.143, 57., 5., 
  5., 43.262, 5.122, 3.25, 1.303, 0.114, 0.114, 1.79, "", "", "", "", "", "", 
  "", "", "", 20608., 0.471, "", "", "", "", "", "tests performed", "", "", 
  "", "", "", "", "", "", "", 88.89, 4.3733759*^7, 77.39, 41.4, 16.462, 
  11.133, 7894.393, 0.1, 539.849, 7.11, 13.5, 47.4, "", 8.8, 72.06, 0.779}, 
 {"UKR", "Europe", "Ukraine", "2020-04-10", 2203., 311., 161.571, 69., 12., 
  6., 50.373, 7.111, 3.694, 1.578, 0.274, 0.137, 1.81, "", "", "", "", "", 
  "", "", "", 2914., 23522., 0.538, 0.067, "", "", "", "", "tests performed", 
  "", "", "", "", "", "", "", "", "", 88.89, 4.3733759*^7, 77.39, 41.4, 
  16.462, 11.133, 7894.393, 0.1, 539.849, 7.11, 13.5, 47.4, "", 8.8, 72.06, 
  0.779}, {"UKR", "Europe", "Ukraine", "2020-04-11", 2511., 308., 183.714, 
  73., 4., 5.857, 57.416, 7.043, 4.201, 1.669, 0.091, 0.134, 1.82, "", "", 
  "", "", "", "", "", "", "", "", "", "", "", "", "", "", "tests performed", 
  "", "", "", "", "", "", "", "", "", 88.89, 4.3733759*^7, 77.39, 41.4, 
  16.462, 11.133, 7894.393, 0.1, 539.849, 7.11, 13.5, 47.4, "", 8.8, 72.06, 
  0.779}, {"UKR", "Europe", "Ukraine", "2020-04-12", 2777., 266., 209.857, 
  83., 10., 6.571, 63.498, 6.082, 4.799, 1.898, 0.229, 0.15, 1.8, "", "", "", 
  "", "", "", "", "", "", "", "", "", "", "", "", "", "tests performed", "", 
  "", "", "", "", "", "", "", "", 88.89, 4.3733759*^7, 77.39, 41.4, 16.462, 
  11.133, 7894.393, 0.1, 539.849, 7.11, 13.5, 47.4, "", 8.8, 72.06, 0.779}, 
 {"UKR", "Europe", "Ukraine", "2020-04-13", 3102., 325., 254.714, 93., 10., 
  7.857, 70.929, 7.431, 5.824, 2.127, 0.229, 0.18, 1.78, "", "", "", "", "", 
  "", "", "", "", 35153., 0.804, "", "", "", "", "", "tests performed", "", 
  "", "", "", "", "", "", "", "", 88.89, 4.3733759*^7, 77.39, 41.4, 16.462, 
  11.133, 7894.393, 0.1, 539.849, 7.11, 13.5, 47.4, "", 8.8, 72.06, 0.779}, 
 {"UKR", "Europe", "Ukraine", "2020-04-14", 3372., 270., 272.857, 98., 5., 
  7.571, 77.103, 6.174, 6.239, 2.241, 0.114, 0.173, 1.68, "", "", "", "", "", 
  "", "", "", "", "", "", "", "", "", "", "", "tests performed", "", "", "", 
  "", "", "", "", "", "", 88.89, 4.3733759*^7, 77.39, 41.4, 16.462, 11.133, 
  7894.393, 0.1, 539.849, 7.11, 13.5, 47.4, "", 8.8, 72.06, 0.779}, 
 {"UKR", "Europe", "Ukraine", "2020-04-15", 3764., 392., 299.429, 108., 10., 
  8., 86.066, 8.963, 6.847, 2.469, 0.229, 0.183, 1.61, "", "", "", "", "", 
  "", "", "", "", "", "", "", "", "", "", "", "tests performed", "", "", "", 
  "", "", "", "", "", "", 88.89, 4.3733759*^7, 77.39, 41.4, 16.462, 11.133, 
  7894.393, 0.1, 539.849, 7.11, 13.5, 47.4, "", 8.8, 72.06, 0.779}, 
 {"UKR", "Europe", "Ukraine", "2020-04-16", 4161., 397., 324.143, 116., 8., 
  8.429, 95.144, 9.078, 7.412, 2.652, 0.183, 0.193, 1.55, "", "", "", "", "", 
  "", "", "", "", 42823., 0.979, "", 3174., 0.073, 0.102, 9.8, 
  "tests performed", "", "", "", "", "", "", "", "", "", 88.89, 4.3733759*^7, 
  77.39, 41.4, 16.462, 11.133, 7894.393, 0.1, 539.849, 7.11, 13.5, 47.4, "", 
  8.8, 72.06, 0.779}, {"UKR", "Europe", "Ukraine", "2020-04-17", 4662., 501., 
  351.286, 125., 9., 8., 106.6, 11.456, 8.032, 2.858, 0.206, 0.183, 1.49, "", 
  "", "", "", "", "", "", "", 4273., 47096., 1.077, 0.098, 3368., 0.077, 
  0.104, 9.6, "tests performed", "", "", "", "", "", "", "", "", "", 88.89, 
  4.3733759*^7, 77.39, 41.4, 16.462, 11.133, 7894.393, 0.1, 539.849, 7.11, 
  13.5, 47.4, "", 8.8, 72.06, 0.779}, {"UKR", "Europe", "Ukraine", 
  "2020-04-18", 5106., 444., 370.714, 133., 8., 8.571, 116.752, 10.152, 
  8.477, 3.041, 0.183, 0.196, 1.44, "", "", "", "", "", "", "", "", "", "", 
  "", "", 3529., 0.081, 0.105, 9.5, "tests performed", "", "", "", "", "", 
  "", "", "", "", 88.89, 4.3733759*^7, 77.39, 41.4, 16.462, 11.133, 7894.393, 
  0.1, 539.849, 7.11, 13.5, 47.4, "", 8.8, 72.06, 0.779}, 
 {"UKR", "Europe", "Ukraine", "2020-04-19", 5449., 343., 381.714, 141., 8., 
  8.286, 124.595, 7.843, 8.728, 3.224, 0.183, 0.189, 1.39, "", "", "", "", 
  "", "", "", "", "", 57111., 1.306, "", 3691., 0.084, 0.103, 9.7, 
  "tests performed", "", "", "", "", "", "", "", "", "", 88.89, 4.3733759*^7, 
  77.39, 41.4, 16.462, 11.133, 7894.393, 0.1, 539.849, 7.11, 13.5, 47.4, "", 
  8.8, 72.06, 0.779}, {"UKR", "Europe", "Ukraine", "2020-04-20", 5710., 261., 
  372.571, 151., 10., 8.286, 130.563, 5.968, 8.519, 3.453, 0.229, 0.189, 
  1.35, "", "", "", "", "", "", "", "", "", "", "", "", 3679., 0.084, 0.101, 
  9.9, "tests performed", "", "", "", "", "", "", "", "", "", 88.89, 
  4.3733759*^7, 77.39, 41.4, 16.462, 11.133, 7894.393, 0.1, 539.849, 7.11, 
  13.5, 47.4, "", 8.8, 72.06, 0.779}, {"UKR", "Europe", "Ukraine", 
  "2020-04-21", 6125., 415., 393.286, 161., 10., 9., 140.052, 9.489, 8.993, 
  3.681, 0.229, 0.206, 1.34, "", "", "", "", "", "", "", "", "", "", "", "", 
  3856., 0.088, 0.102, 9.8, "tests performed", "", "", "", "", "", "", "", 
  "", "", 88.89, 4.3733759*^7, 77.39, 41.4, 16.462, 11.133, 7894.393, 0.1, 
  539.849, 7.11, 13.5, 47.4, "", 8.8, 72.06, 0.779}, 
 {"UKR", "Europe", "Ukraine", "2020-04-22", 6592., 467., 404., 174., 13., 
  9.429, 150.73, 10.678, 9.238, 3.979, 0.297, 0.216, 1.31, "", "", "", "", 
  "", "", "", "", "", "", "", "", 4033., 0.092, 0.1, 10., "tests performed", 
  "", "", "", "", "", "", "", "", "", 88.89, 4.3733759*^7, 77.39, 41.4, 
  16.462, 11.133, 7894.393, 0.1, 539.849, 7.11, 13.5, 47.4, "", 8.8, 72.06, 
  0.779}, {"UKR", "Europe", "Ukraine", "2020-04-23", 7170., 578., 429.857, 
  187., 13., 10.143, 163.947, 13.216, 9.829, 4.276, 0.297, 0.232, 1.28, "", 
  "", "", "", "", "", "", "", "", 72296., 1.653, "", 4210., 0.096, 0.102, 
  9.8, "tests performed", "", "", "", "", "", "", "", "", "", 88.89, 
  4.3733759*^7, 77.39, 41.4, 16.462, 11.133, 7894.393, 0.1, 539.849, 7.11, 
  13.5, 47.4, "", 8.8, 72.06, 0.779}, {"UKR", "Europe", "Ukraine", 
  "2020-04-24", 7647., 477., 426.429, 201., 14., 10.857, 174.853, 10.907, 
  9.751, 4.596, 0.32, 0.248, 1.23, "", "", "", "", "", "", "", "", "", "", 
  "", "", 4413., 0.101, 0.097, 10.3, "tests performed", "", "", "", "", "", 
  "", "", "", "", 88.89, 4.3733759*^7, 77.39, 41.4, 16.462, 11.133, 7894.393, 
  0.1, 539.849, 7.11, 13.5, 47.4, "", 8.8, 72.06, 0.779}, 
 {"UKR", "Europe", "Ukraine", "2020-04-25", 8125., 478., 431.286, 201., 0., 
  9.714, 185.783, 10.93, 9.862, 4.596, 0., 0.222, 1.21, "", "", "", "", "", 
  "", "", "", "", "", "", "", 4511., 0.103, 0.096, 10.5, "tests performed", 
  "", "", "", "", "", "", "", "", "", 88.89, 4.3733759*^7, 77.39, 41.4, 
  16.462, 11.133, 7894.393, 0.1, 539.849, 7.11, 13.5, 47.4, "", 8.8, 72.06, 
  0.779}, {"UKR", "Europe", "Ukraine", "2020-04-26", 8617., 492., 452.571, 
  209., 8., 9.714, 197.033, 11.25, 10.348, 4.779, 0.183, 0.222, 1.21, "", "", 
  "", "", "", "", "", "", "", 89373., 2.044, "", 4609., 0.105, 0.098, 10.2, 
  "tests performed", "", "", "", "", "", "", "", "", "", 88.89, 4.3733759*^7, 
  77.39, 41.4, 16.462, 11.133, 7894.393, 0.1, 539.849, 7.11, 13.5, 47.4, "", 
  8.8, 72.06, 0.779}, {"UKR", "Europe", "Ukraine", "2020-04-27", 9009., 392., 
  471.286, 220., 11., 9.857, 205.996, 8.963, 10.776, 5.03, 0.252, 0.225, 
  1.18, "", "", "", "", "", "", "", "", 4146., 93519., 2.138, 0.095, 4659., 
  0.107, 0.101, 9.9, "tests performed", "", "", "", "", "", "", "", "", "", 
  88.89, 4.3733759*^7, 77.39, 41.4, 16.462, 11.133, 7894.393, 0.1, 539.849, 
  7.11, 13.5, 47.4, "", 8.8, 72.06, 0.779}, {"UKR", "Europe", "Ukraine", 
  "2020-04-28", 9410., 401., 469.286, 239., 19., 11.143, 215.166, 9.169, 
  10.731, 5.465, 0.434, 0.255, 1.15, "", "", "", "", "", "", "", "", 5200., 
  98719., 2.257, 0.119, 4859., 0.111, 0.097, 10.4, "tests performed", "", "", 
  "", "", "", "", "", "", "", 88.89, 4.3733759*^7, 77.39, 41.4, 16.462, 
  11.133, 7894.393, 0.1, 539.849, 7.11, 13.5, 47.4, "", 8.8, 72.06, 0.779}, 
 {"UKR", "Europe", "Ukraine", "2020-04-29", 9866., 456., 467.714, 250., 11., 
  10.857, 225.592, 10.427, 10.695, 5.716, 0.252, 0.248, 1.11, "", "", "", "", 
  "", "", "", "", 5825., 104544., 2.39, 0.133, 5149., 0.118, 0.091, 11., 
  "tests performed", "", "", "", "", "", "", "", "", "", 88.89, 4.3733759*^7, 
  77.39, 41.4, 16.462, 11.133, 7894.393, 0.1, 539.849, 7.11, 13.5, 47.4, "", 
  8.8, 72.06, 0.779}, {"UKR", "Europe", "Ukraine", "2020-04-30", 10406., 
  540., 462.286, 261., 11., 10.571, 237.94, 12.347, 10.57, 5.968, 0.252, 
  0.242, 1.09, "", "", "", "", "", "", "", "", 7315., 111859., 2.558, 0.167, 
  5652., 0.129, 0.082, 12.2, "tests performed", "", "", "", "", "", "", "", 
  "", "", 88.89, 4.3733759*^7, 77.39, 41.4, 16.462, 11.133, 7894.393, 0.1, 
  539.849, 7.11, 13.5, 47.4, "", 8.8, 72.06, 0.779}, 
 {"UKR", "Europe", "Ukraine", "2020-05-01", 10861., 455., 459.143, 272., 11., 
  10.143, 248.344, 10.404, 10.499, 6.219, 0.252, 0.232, 1.07, "", "", "", "", 
  "", "", "", "", 6686., 118545., 2.711, 0.153, 5794., 0.132, 0.079, 12.6, 
  "tests performed", "", "", "", "", "", "", "", "", "", 88.89, 4.3733759*^7, 
  77.39, 41.4, 16.462, 11.133, 7894.393, 0.1, 539.849, 7.11, 13.5, 47.4, "", 
  8.8, 72.06, 0.779}, {"UKR", "Europe", "Ukraine", "2020-05-02", 11411., 
  550., 469.429, 279., 7., 11.143, 260.92, 12.576, 10.734, 6.38, 0.16, 0.255, 
  1.08, "", "", "", "", "", "", "", "", 4207., 122752., 2.807, 0.096, 5582., 
  0.128, 0.084, 11.9, "tests performed", "", "", "", "", "", "", "", "", "", 
  88.89, 4.3733759*^7, 77.39, 41.4, 16.462, 11.133, 7894.393, 0.1, 539.849, 
  7.11, 13.5, 47.4, "", 8.8, 72.06, 0.779}, {"UKR", "Europe", "Ukraine", 
  "2020-05-03", 11913., 502., 470.857, 288., 9., 11.286, 272.398, 11.479, 
  10.766, 6.585, 0.206, 0.258, 1.08, "", "", "", "", "", "", "", "", 6971., 
  129723., 2.966, 0.159, 5764., 0.132, 0.082, 12.2, "tests performed", "", 
  "", "", "", "", "", "", "", "", 88.89, 4.3733759*^7, 77.39, 41.4, 16.462, 
  11.133, 7894.393, 0.1, 539.849, 7.11, 13.5, 47.4, "", 8.8, 72.06, 0.779}, 
 {"UKR", "Europe", "Ukraine", "2020-05-04", 12331., 418., 474.571, 303., 15., 
  11.857, 281.956, 9.558, 10.851, 6.928, 0.343, 0.271, 1.08, "", "", "", "", 
  "", "", "", "", 4869., 134592., 3.078, 0.111, 5868., 0.134, 0.081, 12.4, 
  "tests performed", "", "", "", "", "", "", "", "", "", 88.89, 4.3733759*^7, 
  77.39, 41.4, 16.462, 11.133, 7894.393, 0.1, 539.849, 7.11, 13.5, 47.4, "", 
  8.8, 72.06, 0.779}, {"UKR", "Europe", "Ukraine", "2020-05-05", 12697., 
  366., 469.571, 316., 13., 11., 290.325, 8.369, 10.737, 7.226, 0.297, 0.252, 
  1.06, "", "", "", "", "", "", "", "", 5167., 139759., 3.196, 0.118, 5863., 
  0.134, 0.08, 12.5, "tests performed", "", "", "", "", "", "", "", "", "", 
  88.89, 4.3733759*^7, 77.39, 41.4, 16.462, 11.133, 7894.393, 0.1, 539.849, 
  7.11, 13.5, 47.4, "", 8.8, 72.06, 0.779}, {"UKR", "Europe", "Ukraine", 
  "2020-05-06", 13184., 487., 474., 327., 11., 11., 301.46, 11.136, 10.838, 
  7.477, 0.252, 0.252, 1.04, "", "", "", "", "", "", "", "", 4524., 144283., 
  3.299, 0.103, 5677., 0.13, 0.083, 12., "tests performed", "", "", "", "", 
  "", "", "", "", "", 88.89, 4.3733759*^7, 77.39, 41.4, 16.462, 11.133, 
  7894.393, 0.1, 539.849, 7.11, 13.5, 47.4, "", 8.8, 72.06, 0.779}, 
 {"UKR", "Europe", "Ukraine", "2020-05-07", 13691., 507., 469.286, 340., 13., 
  11.286, 313.053, 11.593, 10.731, 7.774, 0.297, 0.258, 1.02, "", "", "", "", 
  "", "", "", "", 7286., 151569., 3.466, 0.167, 5673., 0.13, 0.083, 12.1, 
  "tests performed", "", "", "", "", "", "", "", "", "", 88.89, 4.3733759*^7, 
  77.39, 41.4, 16.462, 11.133, 7894.393, 0.1, 539.849, 7.11, 13.5, 47.4, "", 
  8.8, 72.06, 0.779}, {"UKR", "Europe", "Ukraine", "2020-05-08", 14195., 
  504., 476.286, 361., 21., 12.714, 324.578, 11.524, 10.891, 8.254, 0.48, 
  0.291, 1.02, "", "", "", "", "", "", "", "", 7586., 159155., 3.639, 0.173, 
  5801., 0.133, 0.082, 12.2, "tests performed", "", "", "", "", "", "", "", 
  "", "", 88.89, 4.3733759*^7, 77.39, 41.4, 16.462, 11.133, 7894.393, 0.1, 
  539.849, 7.11, 13.5, 47.4, "", 8.8, 72.06, 0.779}, 
 {"UKR", "Europe", "Ukraine", "2020-05-09", 14710., 515., 471.286, 376., 15., 
  13.857, 336.353, 11.776, 10.776, 8.597, 0.343, 0.317, 1.02, "", "", "", "", 
  "", "", "", "", 7952., 167107., 3.821, 0.182, 6336., 0.145, 0.074, 13.4, 
  "tests performed", "", "", "", "", "", "", "", "", "", 88.89, 4.3733759*^7, 
  77.39, 41.4, 16.462, 11.133, 7894.393, 0.1, 539.849, 7.11, 13.5, 47.4, "", 
  8.8, 72.06, 0.779}, {"UKR", "Europe", "Ukraine", "2020-05-10", 15232., 
  522., 474.143, 391., 15., 14.714, 348.289, 11.936, 10.842, 8.94, 0.343, 
  0.336, 1.02, "", "", "", "", "", "", "", "", 9296., 176403., 4.034, 0.213, 
  6669., 0.152, 0.071, 14.1, "tests performed", "", "", "", "", "", "", "", 
  "", "", 88.89, 4.3733759*^7, 77.39, 41.4, 16.462, 11.133, 7894.393, 0.1, 
  539.849, 7.11, 13.5, 47.4, "", 8.8, 72.06, 0.779}, 
 {"UKR", "Europe", "Ukraine", "2020-05-11", 15648., 416., 473.857, 408., 17., 
  15., 357.801, 9.512, 10.835, 9.329, 0.389, 0.343, 1., "", "", "", "", "", 
  "", "", "", 5149., 181552., 4.151, 0.118, 6709., 0.153, 0.071, 14.2, 
  "tests performed", "", "", "", "", "", "", "", "", "", 88.89, 4.3733759*^7, 
  77.39, 41.4, 16.462, 11.133, 7894.393, 0.1, 539.849, 7.11, 13.5, 47.4, "", 
  8.8, 72.06, 0.779}, {"UKR", "Europe", "Ukraine", "2020-05-12", 16023., 
  375., 475.143, 425., 17., 15.571, 366.376, 8.575, 10.864, 9.718, 0.389, 
  0.356, 0.98, "", "", "", "", "", "", "", "", 5755., 187307., 4.283, 0.132, 
  6793., 0.155, 0.07, 14.3, "tests performed", "", "", "", "", "", "", "", 
  "", "", 88.89, 4.3733759*^7, 77.39, 41.4, 16.462, 11.133, 7894.393, 0.1, 
  539.849, 7.11, 13.5, 47.4, "", 8.8, 72.06, 0.779}, 
 {"UKR", "Europe", "Ukraine", "2020-05-13", 16425., 402., 463., 439., 14., 
  16., 375.568, 9.192, 10.587, 10.038, 0.32, 0.366, 0.95, "", "", "", "", "", 
  "", "", "", 4940., 192247., 4.396, 0.113, 6852., 0.157, 0.068, 14.8, 
  "tests performed", "", "", "", "", "", "", "", "", "", 88.89, 4.3733759*^7, 
  77.39, 41.4, 16.462, 11.133, 7894.393, 0.1, 539.849, 7.11, 13.5, 47.4, "", 
  8.8, 72.06, 0.779}, {"UKR", "Europe", "Ukraine", "2020-05-14", 16847., 
  422., 450.857, 456., 17., 16.571, 385.217, 9.649, 10.309, 10.427, 0.389, 
  0.379, 0.93, "", "", "", "", "", "", "", "", 10248., 202495., 4.63, 0.234, 
  7275., 0.166, 0.062, 16.1, "tests performed", "", "", "", "", "", "", "", 
  "", "", 88.89, 4.3733759*^7, 77.39, 41.4, 16.462, 11.133, 7894.393, 0.1, 
  539.849, 7.11, 13.5, 47.4, "", 8.8, 72.06, 0.779}, 
 {"UKR", "Europe", "Ukraine", "2020-05-15", 17330., 483., 447.857, 476., 20., 
  16.429, 396.261, 11.044, 10.241, 10.884, 0.457, 0.376, 0.94, "", "", "", 
  "", "", "", "", "", 9119., 211614., 4.839, 0.209, 7494., 0.171, 0.06, 16.7, 
  "tests performed", "", "", "", "", "", "", "", "", "", 88.89, 4.3733759*^7, 
  77.39, 41.4, 16.462, 11.133, 7894.393, 0.1, 539.849, 7.11, 13.5, 47.4, "", 
  8.8, 72.06, 0.779}, {"UKR", "Europe", "Ukraine", "2020-05-16", 17858., 
  528., 449.714, 497., 21., 17.286, 408.334, 12.073, 10.283, 11.364, 0.48, 
  0.395, 0.95, "", "", "", "", "", "", "", "", 9024., 220638., 5.045, 0.206, 
  7647., 0.175, 0.059, 17., "tests performed", "", "", "", "", "", "", "", 
  "", "", 88.89, 4.3733759*^7, 77.39, 41.4, 16.462, 11.133, 7894.393, 0.1, 
  539.849, 7.11, 13.5, 47.4, "", 8.8, 72.06, 0.779}, 
 {"UKR", "Europe", "Ukraine", "2020-05-17", 18291., 433., 437., 514., 17., 
  17.571, 418.235, 9.901, 9.992, 11.753, 0.389, 0.402, 0.93, "", "", "", "", 
  "", "", "", "", 7163., 227801., 5.209, 0.164, 7343., 0.168, 0.06, 16.8, 
  "tests performed", "", "", "", "", "", "", "", "", "", 88.89, 4.3733759*^7, 
  77.39, 41.4, 16.462, 11.133, 7894.393, 0.1, 539.849, 7.11, 13.5, 47.4, "", 
  8.8, 72.06, 0.779}, {"UKR", "Europe", "Ukraine", "2020-05-18", 18616., 
  325., 424., 535., 21., 18.143, 425.667, 7.431, 9.695, 12.233, 0.48, 0.415, 
  0.91, "", "", "", "", "", "", "", "", 5098., 232899., 5.325, 0.117, 7335., 
  0.168, 0.058, 17.3, "tests performed", "", "", "", "", "", "", "", "", "", 
  88.89, 4.3733759*^7, 77.39, 41.4, 16.462, 11.133, 7894.393, 0.1, 539.849, 
  7.11, 13.5, 47.4, "", 8.8, 72.06, 0.779}, {"UKR", "Europe", "Ukraine", 
  "2020-05-19", 18876., 260., 407.571, 548., 13., 17.571, 431.612, 5.945, 
  9.319, 12.53, 0.297, 0.402, 0.91, "", "", "", "", "", "", "", "", 7062., 
  239961., 5.487, 0.161, 7522., 0.172, 0.054, 18.5, "tests performed", "", 
  "", "", "", "", "", "", "", "", 88.89, 4.3733759*^7, 77.39, 41.4, 16.462, 
  11.133, 7894.393, 0.1, 539.849, 7.11, 13.5, 47.4, "", 8.8, 72.06, 0.779}, 
 {"UKR", "Europe", "Ukraine", "2020-05-20", 19230., 354., 400.714, 564., 16., 
  17.857, 439.706, 8.094, 9.163, 12.896, 0.366, 0.408, 0.92, "", "", "", "", 
  "", "", "", "", 8568., 248529., 5.683, 0.196, 8040., 0.184, 0.05, 20.1, 
  "tests performed", "", "", "", "", "", "", "", "", "", 88.89, 4.3733759*^7, 
  77.39, 41.4, 16.462, 11.133, 7894.393, 0.1, 539.849, 7.11, 13.5, 47.4, "", 
  8.8, 72.06, 0.779}, {"UKR", "Europe", "Ukraine", "2020-05-21", 19706., 
  476., 408.429, 579., 15., 17.571, 450.59, 10.884, 9.339, 13.239, 0.343, 
  0.402, 0.94, "", "", "", "", "", "", "", "", "", "", "", "", 7909., 0.181, 
  0.052, 19.4, "tests performed", "", "", "", "", "", "", "", "", "", 88.89, 
  4.3733759*^7, 77.39, 41.4, 16.462, 11.133, 7894.393, 0.1, 539.849, 7.11, 
  13.5, 47.4, "", 8.8, 72.06, 0.779}, {"UKR", "Europe", "Ukraine", 
  "2020-05-22", 20148., 442., 402.571, 588., 9., 16., 460.697, 10.107, 9.205, 
  13.445, 0.206, 0.366, 0.94, "", "", "", "", "", "", "", "", "", 267185., 
  6.109, "", 7939., 0.182, 0.051, 19.7, "tests performed", "", "", "", "", 
  "", "", "", "", "", 83.33, 4.3733759*^7, 77.39, 41.4, 16.462, 11.133, 
  7894.393, 0.1, 539.849, 7.11, 13.5, 47.4, "", 8.8, 72.06, 0.779}, 
 {"UKR", "Europe", "Ukraine", "2020-05-23", 20580., 432., 388.857, 605., 17., 
  15.429, 470.575, 9.878, 8.891, 13.834, 0.389, 0.353, 0.94, "", "", "", "", 
  "", "", "", "", 10527., 277712., 6.35, 0.241, 8153., 0.186, 0.048, 21., 
  "tests performed", "", "", "", "", "", "", "", "", "", 83.33, 4.3733759*^7, 
  77.39, 41.4, 16.462, 11.133, 7894.393, 0.1, 539.849, 7.11, 13.5, 47.4, "", 
  8.8, 72.06, 0.779}, {"UKR", "Europe", "Ukraine", "2020-05-24", 20986., 
  406., 385., 617., 12., 14.714, 479.858, 9.283, 8.803, 14.108, 0.274, 0.336, 
  0.94, "", "", "", "", "", "", "", "", 7914., 285626., 6.531, 0.181, 8261., 
  0.189, 0.047, 21.5, "tests performed", "", "", "", "", "", "", "", "", "", 
  83.33, 4.3733759*^7, 77.39, 41.4, 16.462, 11.133, 7894.393, 0.1, 539.849, 
  7.11, 13.5, 47.4, "", 8.8, 72.06, 0.779}, {"UKR", "Europe", "Ukraine", 
  "2020-05-25", 21245., 259., 375.571, 623., 6., 12.571, 485.78, 5.922, 
  8.588, 14.245, 0.137, 0.287, 0.94, "", "", "", "", "", "", "", "", 6242., 
  291868., 6.674, 0.143, 8424., 0.193, 0.045, 22.4, "tests performed", "", 
  "", "", "", "", "", "", "", "", 83.33, 4.3733759*^7, 77.39, 41.4, 16.462, 
  11.133, 7894.393, 0.1, 539.849, 7.11, 13.5, 47.4, "", 8.8, 72.06, 0.779}, 
 {"UKR", "Europe", "Ukraine", "2020-05-26", 21584., 339., 386.857, 644., 21., 
  13.714, 493.532, 7.751, 8.846, 14.725, 0.48, 0.314, 0.98, "", "", "", "", 
  "", "", "", "", 9868., 301736., 6.899, 0.226, 8825., 0.202, 0.044, 22.8, 
  "tests performed", "", "", "", "", "", "", "", "", "", 83.33, 4.3733759*^7, 
  77.39, 41.4, 16.462, 11.133, 7894.393, 0.1, 539.849, 7.11, 13.5, 47.4, "", 
  8.8, 72.06, 0.779}, {"UKR", "Europe", "Ukraine", "2020-05-27", 21905., 
  321., 382.143, 658., 14., 13.429, 500.872, 7.34, 8.738, 15.046, 0.32, 
  0.307, 1., "", "", "", "", "", "", "", "", 10796., 312532., 7.146, 0.247, 
  9143., 0.209, 0.042, 23.9, "tests performed", "", "", "", "", "", "", "", 
  "", "", 83.33, 4.3733759*^7, 77.39, 41.4, 16.462, 11.133, 7894.393, 0.1, 
  539.849, 7.11, 13.5, 47.4, "", 8.8, 72.06, 0.779}, 
 {"UKR", "Europe", "Ukraine", "2020-05-28", 22382., 477., 382.286, 669., 11., 
  12.857, 511.779, 10.907, 8.741, 15.297, 0.252, 0.294, 1.04, "", "", "", "", 
  "", "", "", "", 10214., 322746., 7.38, 0.234, 9270., 0.212, 0.041, 24.2, 
  "tests performed", "", "", "", "", "", "", "", "", "", 83.33, 4.3733759*^7, 
  77.39, 41.4, 16.462, 11.133, 7894.393, 0.1, 539.849, 7.11, 13.5, 47.4, "", 
  8.8, 72.06, 0.779}, {"UKR", "Europe", "Ukraine", "2020-05-29", 22811., 
  429., 380.429, 679., 10., 13., 521.588, 9.809, 8.699, 15.526, 0.229, 0.297, 
  1.07, "", "", "", "", "", "", "", "", 14572., 337318., 7.713, 0.333, 
  10019., 0.229, 0.038, 26.3, "tests performed", "", "", "", "", "", "", "", 
  "", "", 83.33, 4.3733759*^7, 77.39, 41.4, 16.462, 11.133, 7894.393, 0.1, 
  539.849, 7.11, 13.5, 47.4, "", 8.8, 72.06, 0.779}, 
 {"UKR", "Europe", "Ukraine", "2020-05-30", 23204., 393., 374.857, 696., 17., 
  13., 530.574, 8.986, 8.571, 15.914, 0.389, 0.297, 1.13, "", "", "", "", "", 
  "", "", "", 10961., 348279., 7.964, 0.251, 10081., 0.231, 0.037, 26.9, 
  "tests performed", "", "", "", "", "", "", "", "", "", 83.33, 4.3733759*^7, 
  77.39, 41.4, 16.462, 11.133, 7894.393, 0.1, 539.849, 7.11, 13.5, 47.4, "", 
  8.8, 72.06, 0.779}, {"UKR", "Europe", "Ukraine", "2020-05-31", 23672., 
  468., 383.714, 708., 12., 13., 541.275, 10.701, 8.774, 16.189, 0.274, 
  0.297, 1.21, "", "", "", "", "", "", "", "", "", "", "", "", 9515., 0.218, 
  0.04, 24.8, "tests performed", "", "", "", "", "", "", "", "", "", 83.33, 
  4.3733759*^7, 77.39, 41.4, 16.462, 11.133, 7894.393, 0.1, 539.849, 7.11, 
  13.5, 47.4, "", 8.8, 72.06, 0.779}, {"UKR", "Europe", "Ukraine", 
  "2020-06-01", 24562., 890., 473.857, 724., 16., 14.429, 561.626, 20.35, 
  10.835, 16.555, 0.366, 0.33, 1.27, "", "", "", "", "", "", "", "", "", 
  356187., 8.144, "", 9188., 0.21, 0.052, 19.4, "tests performed", "", "", 
  "", "", "", "", "", "", "", 76.39, 4.3733759*^7, 77.39, 41.4, 16.462, 
  11.133, 7894.393, 0.1, 539.849, 7.11, 13.5, 47.4, "", 8.8, 72.06, 0.779}, 
 {"UKR", "Europe", "Ukraine", "2020-06-02", 24895., 333., 473., 733., 9., 
  12.714, 569.24, 7.614, 10.815, 16.761, 0.206, 0.291, 1.21, "", "", "", "", 
  "", "", "", "", 15481., 371668., 8.498, 0.354, 9990., 0.228, 0.047, 21.1, 
  "tests performed", "", "", "", "", "", "", "", "", "", 76.39, 4.3733759*^7, 
  77.39, 41.4, 16.462, 11.133, 7894.393, 0.1, 539.849, 7.11, 13.5, 47.4, "", 
  8.8, 72.06, 0.779}, {"UKR", "Europe", "Ukraine", "2020-06-03", 25385., 
  490., 497.143, 742., 9., 12., 580.444, 11.204, 11.367, 16.966, 0.206, 
  0.274, 1.17, "", "", "", "", "", "", "", "", 9884., 381552., 8.724, 0.226, 
  9860., 0.225, 0.05, 19.8, "tests performed", "", "", "", "", "", "", "", 
  "", "", 76.39, 4.3733759*^7, 77.39, 41.4, 16.462, 11.133, 7894.393, 0.1, 
  539.849, 7.11, 13.5, 47.4, "", 8.8, 72.06, 0.779}, 
 {"UKR", "Europe", "Ukraine", "2020-06-04", 25981., 596., 514.143, 755., 13., 
  12.286, 594.072, 13.628, 11.756, 17.264, 0.297, 0.281, 1.14, "", "", "", 
  "", "", "", "", "", 10764., 392316., 8.971, 0.246, 9939., 0.227, 0.052, 
  19.3, "tests performed", "", "", "", "", "", "", "", "", "", 76.39, 
  4.3733759*^7, 77.39, 41.4, 16.462, 11.133, 7894.393, 0.1, 539.849, 7.11, 
  13.5, 47.4, "", 8.8, 72.06, 0.779}, {"UKR", "Europe", "Ukraine", 
  "2020-06-05", 26542., 561., 533., 770., 15., 13., 606.9, 12.828, 12.187, 
  17.607, 0.343, 0.297, 1.12, "", "", "", "", "", "", "", "", 11235., 
  403551., 9.227, 0.257, 9462., 0.216, 0.056, 17.8, "tests performed", "", 
  "", "", "", "", "", "", "", "", 76.39, 4.3733759*^7, 77.39, 41.4, 16.462, 
  11.133, 7894.393, 0.1, 539.849, 7.11, 13.5, 47.4, "", 8.8, 72.06, 0.779}, 
 {"UKR", "Europe", "Ukraine", "2020-06-06", 27101., 559., 556.714, 785., 15., 
  12.714, 619.681, 12.782, 12.73, 17.95, 0.343, 0.291, 1.1, "", "", "", "", 
  "", "", "", "", 10991., 414542., 9.479, 0.251, 9466., 0.216, 0.059, 17., 
  "tests performed", "", "", "", "", "", "", "", "", "", 76.39, 4.3733759*^7, 
  77.39, 41.4, 16.462, 11.133, 7894.393, 0.1, 539.849, 7.11, 13.5, 47.4, "", 
  8.8, 72.06, 0.779}, {"UKR", "Europe", "Ukraine", "2020-06-07", 27599., 
  498., 561., 796., 11., 12.571, 631.069, 11.387, 12.828, 18.201, 0.252, 
  0.287, 1.09, "", "", "", "", "", "", "", "", 9504., 424046., 9.696, 0.217, 
  10259., 0.235, 0.055, 18.3, "tests performed", "", "", "", "", "", "", "", 
  "", "", 76.39, 4.3733759*^7, 77.39, 41.4, 16.462, 11.133, 7894.393, 0.1, 
  539.849, 7.11, 13.5, 47.4, "", 8.8, 72.06, 0.779}, 
 {"UKR", "Europe", "Ukraine", "2020-06-08", 28077., 478., 502.143, 805., 9., 
  11.571, 641.998, 10.93, 11.482, 18.407, 0.206, 0.265, 1.09, "", "", "", "", 
  "", "", "", "", 7039., 431085., 9.857, 0.161, 10700., 0.245, 0.047, 21.3, 
  "tests performed", "", "", "", "", "", "", "", "", "", 76.39, 4.3733759*^7, 
  77.39, 41.4, 16.462, 11.133, 7894.393, 0.1, 539.849, 7.11, 13.5, 47.4, "", 
  8.8, 72.06, 0.779}, {"UKR", "Europe", "Ukraine", "2020-06-09", 28479., 
  402., 512., 818., 13., 12.143, 651.19, 9.192, 11.707, 18.704, 0.297, 0.278, 
  1.12, "", "", "", "", "", "", "", "", 6359., 437444., 10.002, 0.145, 9397., 
  0.215, 0.054, 18.4, "tests performed", "", "", "", "", "", "", "", "", "", 
  76.39, 4.3733759*^7, 77.39, 41.4, 16.462, 11.133, 7894.393, 0.1, 539.849, 
  7.11, 13.5, 47.4, "", 8.8, 72.06, 0.779}, {"UKR", "Europe", "Ukraine", 
  "2020-06-10", 29015., 536., 518.571, 841., 23., 14.143, 663.446, 12.256, 
  11.857, 19.23, 0.526, 0.323, 1.15, "", "", "", "", "", "", "", "", 8496., 
  445940., 10.197, 0.194, 9198., 0.21, 0.056, 17.7, "tests performed", "", 
  "", "", "", "", "", "", "", "", 76.39, 4.3733759*^7, 77.39, 41.4, 16.462, 
  11.133, 7894.393, 0.1, 539.849, 7.11, 13.5, 47.4, "", 8.8, 72.06, 0.779}, 
 {"UKR", "Europe", "Ukraine", "2020-06-11", 29706., 691., 532.143, 864., 23., 
  15.571, 679.246, 15.8, 12.168, 19.756, 0.526, 0.356, 1.18, "", "", "", "", 
  "", "", "", "", 10569., 456509., 10.438, 0.242, 9170., 0.21, 0.058, 17.2, 
  "tests performed", "", "", "", "", "", "", "", "", "", 76.39, 4.3733759*^7, 
  77.39, 41.4, 16.462, 11.133, 7894.393, 0.1, 539.849, 7.11, 13.5, 47.4, "", 
  8.8, 72.06, 0.779}, {"UKR", "Europe", "Ukraine", "2020-06-12", 30415., 
  709., 553.286, 880., 16., 15.714, 695.458, 16.212, 12.651, 20.122, 0.366, 
  0.359, 1.21, "", "", "", "", "", "", "", "", 11663., 468172., 10.705, 
  0.267, 9232., 0.211, 0.06, 16.7, "tests performed", "", "", "", "", "", "", 
  "", "", "", 76.39, 4.3733759*^7, 77.39, 41.4, 16.462, 11.133, 7894.393, 
  0.1, 539.849, 7.11, 13.5, 47.4, "", 8.8, 72.06, 0.779}, 
 {"UKR", "Europe", "Ukraine", "2020-06-13", 31177., 762., 582.286, 890., 10., 
  15., 712.882, 17.424, 13.314, 20.35, 0.229, 0.343, 1.23, "", "", "", "", 
  "", "", "", "", 10939., 479111., 10.955, 0.25, 9224., 0.211, 0.063, 15.8, 
  "tests performed", "", "", "", "", "", "", "", "", "", 76.39, 4.3733759*^7, 
  77.39, 41.4, 16.462, 11.133, 7894.393, 0.1, 539.849, 7.11, 13.5, 47.4, "", 
  8.8, 72.06, 0.779}, {"UKR", "Europe", "Ukraine", "2020-06-14", 31851., 
  674., 607.429, 899., 9., 14.714, 728.293, 15.411, 13.889, 20.556, 0.206, 
  0.336, 1.23, "", "", "", "", "", "", "", "", 10223., 489334., 11.189, 
  0.234, 9327., 0.213, 0.065, 15.4, "tests performed", "", "", "", "", "", 
  "", "", "", "", 76.39, 4.3733759*^7, 77.39, 41.4, 16.462, 11.133, 7894.393, 
  0.1, 539.849, 7.11, 13.5, 47.4, "", 8.8, 72.06, 0.779}, 
 {"UKR", "Europe", "Ukraine", "2020-06-15", 32536., 685., 637., 911., 12., 
  15.143, 743.956, 15.663, 14.565, 20.831, 0.274, 0.346, 1.24, "", "", "", 
  "", "", "", "", "", 7950., 497284., 11.371, 0.182, 9457., 0.216, 0.067, 
  14.8, "tests performed", "", "", "", "", "", "", "", "", "", 68.06, 
  4.3733759*^7, 77.39, 41.4, 16.462, 11.133, 7894.393, 0.1, 539.849, 7.11, 
  13.5, 47.4, "", 8.8, 72.06, 0.779}, {"UKR", "Europe", "Ukraine", 
  "2020-06-16", 33209., 673., 675.714, 922., 11., 14.857, 759.345, 15.389, 
  15.451, 21.082, 0.252, 0.34, 1.24, "", "", "", "", "", "", "", "", 9967., 
  507251., 11.599, 0.228, 9972., 0.228, 0.068, 14.8, "tests performed", "", 
  "", "", "", "", "", "", "", "", 68.06, 4.3733759*^7, 77.39, 41.4, 16.462, 
  11.133, 7894.393, 0.1, 539.849, 7.11, 13.5, 47.4, "", 8.8, 72.06, 0.779}, 
 {"UKR", "Europe", "Ukraine", "2020-06-17", 33986., 777., 710.143, 953., 31., 
  16., 777.111, 17.767, 16.238, 21.791, 0.709, 0.366, 1.23, "", "", "", "", 
  "", "", "", "", "", "", "", "", 10415., 0.238, 0.068, 14.7, 
  "tests performed", "", "", "", "", "", "", "", "", "", 68.06, 4.3733759*^7, 
  77.39, 41.4, 16.462, 11.133, 7894.393, 0.1, 539.849, 7.11, 13.5, 47.4, "", 
  8.8, 72.06, 0.779}, {"UKR", "Europe", "Ukraine", "2020-06-18", 34833., 
  847., 732.429, 976., 23., 16., 796.479, 19.367, 16.747, 22.317, 0.526, 
  0.366, 1.21, "", "", "", "", "", "", "", "", "", 530442., 12.129, "", 
  10562., 0.242, 0.069, 14.4, "tests performed", "", "", "", "", "", "", "", 
  "", "", 68.06, 4.3733759*^7, 77.39, 41.4, 16.462, 11.133, 7894.393, 0.1, 
  539.849, 7.11, 13.5, 47.4, "", 8.8, 72.06, 0.779}, 
 {"UKR", "Europe", "Ukraine", "2020-06-19", 35755., 922., 762.857, 995., 19., 
  16.429, 817.561, 21.082, 17.443, 22.751, 0.434, 0.376, 1.2, "", "", "", "", 
  "", "", "", "", 11805., 542247., 12.399, 0.27, 10582., 0.242, 0.072, 13.9, 
  "tests performed", "", "", "", "", "", "", "", "", "", 68.06, 4.3733759*^7, 
  77.39, 41.4, 16.462, 11.133, 7894.393, 0.1, 539.849, 7.11, 13.5, 47.4, "", 
  8.8, 72.06, 0.779}, {"UKR", "Europe", "Ukraine", "2020-06-20", 36615., 
  860., 776.857, 1004., 9., 16.286, 837.225, 19.664, 17.763, 22.957, 0.206, 
  0.372, 1.18, "", "", "", "", "", "", "", "", 11490., 553737., 12.662, 
  0.263, 10661., 0.244, 0.073, 13.7, "tests performed", "", "", "", "", "", 
  "", "", "", "", 68.06, 4.3733759*^7, 77.39, 41.4, 16.462, 11.133, 7894.393, 
  0.1, 539.849, 7.11, 13.5, 47.4, "", 8.8, 72.06, 0.779}, 
 {"UKR", "Europe", "Ukraine", "2020-06-21", 37361., 746., 787.143, 1012., 8., 
  16.143, 854.283, 17.058, 17.999, 23.14, 0.183, 0.369, 1.17, "", "", "", "", 
  "", "", "", "", 9457., 563194., 12.878, 0.216, 10551., 0.241, 0.075, 13.4, 
  "tests performed", "", "", "", "", "", "", "", "", "", 68.06, 4.3733759*^7, 
  77.39, 41.4, 16.462, 11.133, 7894.393, 0.1, 539.849, 7.11, 13.5, 47.4, "", 
  8.8, 72.06, 0.779}, {"UKR", "Europe", "Ukraine", "2020-06-22", 38056., 
  695., 788.571, 1022., 10., 15.857, 870.174, 15.892, 18.031, 23.369, 0.229, 
  0.363, 1.18, "", "", "", "", "", "", "", "", 6395., 569589., 13.024, 0.146, 
  10329., 0.236, 0.076, 13.1, "tests performed", "", "", "", "", "", "", "", 
  "", "", 41.67, 4.3733759*^7, 77.39, 41.4, 16.462, 11.133, 7894.393, 0.1, 
  539.849, 7.11, 13.5, 47.4, "", 8.8, 72.06, 0.779}, 
 {"UKR", "Europe", "Ukraine", "2020-06-23", 38901., 845., 813.143, 1045., 
  23., 17.571, 889.496, 19.321, 18.593, 23.895, 0.526, 0.402, 1.19, "", "", 
  "", "", "", "", "", "", 11225., 580814., 13.281, 0.257, 10509., 0.24, 
  0.077, 12.9, "tests performed", "", "", "", "", "", "", "", "", "", 41.67, 
  4.3733759*^7, 77.39, 41.4, 16.462, 11.133, 7894.393, 0.1, 539.849, 7.11, 
  13.5, 47.4, "", 8.8, 72.06, 0.779}, {"UKR", "Europe", "Ukraine", 
  "2020-06-24", 39852., 951., 838., 1061., 16., 15.429, 911.241, 21.745, 
  19.161, 24.26, 0.366, 0.353, 1.19, "", "", "", "", "", "", "", "", 13188., 
  594002., 13.582, 0.302, 10736., 0.245, 0.078, 12.8, "tests performed", "", 
  "", "", "", "", "", "", "", "", 41.67, 4.3733759*^7, 77.39, 41.4, 16.462, 
  11.133, 7894.393, 0.1, 539.849, 7.11, 13.5, 47.4, "", 8.8, 72.06, 0.779}, 
 {"UKR", "Europe", "Ukraine", "2020-06-25", 40854., 1002., 860.143, 1078., 
  17., 14.571, 934.152, 22.911, 19.668, 24.649, 0.389, 0.333, 1.17, "", "", 
  "", "", "", "", "", "", 12764., 606766., 13.874, 0.292, 10903., 0.249, 
  0.079, 12.7, "tests performed", "", "", "", "", "", "", "", "", "", 41.67, 
  4.3733759*^7, 77.39, 41.4, 16.462, 11.133, 7894.393, 0.1, 539.849, 7.11, 
  13.5, 47.4, "", 8.8, 72.06, 0.779}, {"UKR", "Europe", "Ukraine", 
  "2020-06-26", 41975., 1121., 888.571, 1097., 19., 14.571, 959.785, 25.632, 
  20.318, 25.084, 0.434, 0.333, 1.14, "", "", "", "", "", "", "", "", "", "", 
  "", "", 11017., 0.252, 0.081, 12.4, "tests performed", "", "", "", "", "", 
  "", "", "", "", 41.67, 4.3733759*^7, 77.39, 41.4, 16.462, 11.133, 7894.393, 
  0.1, 539.849, 7.11, 13.5, 47.4, "", 8.8, 72.06, 0.779}, 
 {"UKR", "Europe", "Ukraine", "2020-06-27", 42932., 957., 902.429, 1121., 
  24., 16.714, 981.667, 21.882, 20.635, 25.632, 0.549, 0.382, 1.1, "", "", 
  "", "", "", "", "", "", "", 631966., 14.45, "", 11176., 0.256, 0.081, 12.4, 
  "tests performed", "", "", "", "", "", "", "", "", "", 41.67, 4.3733759*^7, 
  77.39, 41.4, 16.462, 11.133, 7894.393, 0.1, 539.849, 7.11, 13.5, 47.4, "", 
  8.8, 72.06, 0.779}, {"UKR", "Europe", "Ukraine", "2020-06-28", 43856., 
  924., 927.857, 1142., 21., 18.571, 1002.795, 21.128, 21.216, 26.113, 0.48, 
  0.425, 1.07, "", "", "", "", "", "", "", "", 9945., 641911., 14.678, 0.227, 
  11245., 0.257, 0.083, 12.1, "tests performed", "", "", "", "", "", "", "", 
  "", "", 41.67, 4.3733759*^7, 77.39, 41.4, 16.462, 11.133, 7894.393, 0.1, 
  539.849, 7.11, 13.5, 47.4, "", 8.8, 72.06, 0.779}, 
 {"UKR", "Europe", "Ukraine", "2020-06-29", 44538., 682., 926., 1161., 19., 
  19.857, 1018.389, 15.594, 21.174, 26.547, 0.434, 0.454, 1.03, "", "", "", 
  "", "", "", "", "", 7239., 649150., 14.843, 0.166, 11366., 0.26, 0.081, 
  12.3, "tests performed", "", "", "", "", "", "", "", "", "", 41.67, 
  4.3733759*^7, 77.39, 41.4, 16.462, 11.133, 7894.393, 0.1, 539.849, 7.11, 
  13.5, 47.4, "", 8.8, 72.06, 0.779}, {"UKR", "Europe", "Ukraine", 
  "2020-06-30", 45254., 716., 907.571, 1173., 12., 18.286, 1034.761, 16.372, 
  20.752, 26.821, 0.274, 0.418, 1., "", "", "", "", "", "", "", "", 6972., 
  656122., 15.003, 0.159, 10758., 0.246, 0.084, 11.9, "tests performed", "", 
  "", "", "", "", "", "", "", "", 41.67, 4.3733759*^7, 77.39, 41.4, 16.462, 
  11.133, 7894.393, 0.1, 539.849, 7.11, 13.5, 47.4, "", 8.8, 72.06, 0.779}, 
 {"UKR", "Europe", "Ukraine", "2020-07-01", 45924., 670., 867.429, 1188., 
  15., 18.143, 1050.081, 15.32, 19.834, 27.164, 0.343, 0.415, 0.97, "", "", 
  "", "", "", "", "", "", 10025., 666147., 15.232, 0.229, 10306., 0.236, 
  0.084, 11.9, "tests performed", "", "", "", "", "", "", "", "", "", 41.67, 
  4.3733759*^7, 77.39, 41.4, 16.462, 11.133, 7894.393, 0.1, 539.849, 7.11, 
  13.5, 47.4, "", 8.8, 72.06, 0.779}, {"UKR", "Europe", "Ukraine", 
  "2020-07-02", 46821., 897., 852.429, 1200., 12., 17.429, 1070.592, 20.51, 
  19.491, 27.439, 0.274, 0.399, 0.97, "", "", "", "", "", "", "", "", 11110., 
  677257., 15.486, 0.254, 10070., 0.23, 0.085, 11.8, "tests performed", "", 
  "", "", "", "", "", "", "", "", 41.67, 4.3733759*^7, 77.39, 41.4, 16.462, 
  11.133, 7894.393, 0.1, 539.849, 7.11, 13.5, 47.4, "", 8.8, 72.06, 0.779}, 
 {"UKR", "Europe", "Ukraine", "2020-07-03", 47705., 884., 818.571, 1227., 
  27., 18.571, 1090.805, 20.213, 18.717, 28.056, 0.617, 0.425, 0.97, "", "", 
  "", "", "", "", "", "", 13696., 690953., 15.799, 0.313, 10227., 0.234, 
  0.08, 12.5, "tests performed", "", "", "", "", "", "", "", "", "", 41.67, 
  4.3733759*^7, 77.39, 41.4, 16.462, 11.133, 7894.393, 0.1, 539.849, 7.11, 
  13.5, 47.4, "", 8.8, 72.06, 0.779}, {"UKR", "Europe", "Ukraine", 
  "2020-07-04", 48628., 923., 813.714, 1243., 16., 17.429, 1111.91, 21.105, 
  18.606, 28.422, 0.366, 0.399, 0.97, "", "", "", "", "", "", "", "", "", "", 
  "", "", 10199., 0.233, 0.08, 12.5, "tests performed", "", "", "", "", "", 
  "", "", "", "", 41.67, 4.3733759*^7, 77.39, 41.4, 16.462, 11.133, 7894.393, 
  0.1, 539.849, 7.11, 13.5, 47.4, "", 8.8, 72.06, 0.779}, 
 {"UKR", "Europe", "Ukraine", "2020-07-05", 49468., 840., 801.714, 1265., 
  22., 17.571, 1131.117, 19.207, 18.332, 28.925, 0.503, 0.402, 0.97, "", "", 
  "", "", "", "", "", "", "", 715770., 16.367, "", 10551., 0.241, 0.076, 
  13.2, "tests performed", "", "", "", "", "", "", "", "", "", 41.67, 
  4.3733759*^7, 77.39, 41.4, 16.462, 11.133, 7894.393, 0.1, 539.849, 7.11, 
  13.5, 47.4, "", 8.8, 72.06, 0.779}, {"UKR", "Europe", "Ukraine", 
  "2020-07-06", 50053., 585., 787.857, 1278., 13., 16.714, 1144.493, 13.376, 
  18.015, 29.222, 0.297, 0.382, 0.96, "", "", "", "", "", "", "", "", 6743., 
  722513., 16.521, 0.154, 10480., 0.24, 0.075, 13.3, "tests performed", "", 
  "", "", "", "", "", "", "", "", 41.67, 4.3733759*^7, 77.39, 41.4, 16.462, 
  11.133, 7894.393, 0.1, 539.849, 7.11, 13.5, 47.4, "", 8.8, 72.06, 0.779}, 
 {"UKR", "Europe", "Ukraine", "2020-07-07", 50622., 569., 766.857, 1299., 
  21., 18., 1157.504, 13.011, 17.535, 29.702, 0.48, 0.412, 0.95, "", "", "", 
  "", "", "", "", "", 9345., 731858., 16.734, 0.214, 10819., 0.247, 0.071, 
  14.1, "tests performed", "", "", "", "", "", "", "", "", "", 41.67, 
  4.3733759*^7, 77.39, 41.4, 16.462, 11.133, 7894.393, 0.1, 539.849, 7.11, 
  13.5, 47.4, "", 8.8, 72.06, 0.779}, {"UKR", "Europe", "Ukraine", 
  "2020-07-08", 51457., 835., 790.429, 1323., 24., 19.286, 1176.597, 19.093, 
  18.074, 30.251, 0.549, 0.441, 0.96, "", "", "", "", "", "", "", "", 13455., 
  745313., 17.042, 0.308, 11309., 0.259, 0.07, 14.3, "tests performed", "", 
  "", "", "", "", "", "", "", "", 41.67, 4.3733759*^7, 77.39, 41.4, 16.462, 
  11.133, 7894.393, 0.1, 539.849, 7.11, 13.5, 47.4, "", 8.8, 72.06, 0.779}, 
 {"UKR", "Europe", "Ukraine", "2020-07-09", 52285., 828., 780.571, 1344., 
  21., 20.571, 1195.53, 18.933, 17.848, 30.731, 0.48, 0.47, 0.96, "", "", "", 
  "", "", "", "", "", 14934., 760247., 17.384, 0.341, 11856., 0.271, 0.066, 
  15.2, "tests performed", "", "", "", "", "", "", "", "", "", 41.67, 
  4.3733759*^7, 77.39, 41.4, 16.462, 11.133, 7894.393, 0.1, 539.849, 7.11, 
  13.5, 47.4, "", 8.8, 72.06, 0.779}, {"UKR", "Europe", "Ukraine", 
  "2020-07-10", 53116., 831., 773., 1362., 18., 19.286, 1214.531, 19.001, 
  17.675, 31.143, 0.412, 0.441, 0.96, "", "", "", "", "", "", "", "", 13584., 
  773831., 17.694, 0.311, 11840., 0.271, 0.065, 15.3, "tests performed", "", 
  "", "", "", "", "", "", "", "", 41.67, 4.3733759*^7, 77.39, 41.4, 16.462, 
  11.133, 7894.393, 0.1, 539.849, 7.11, 13.5, 47.4, "", 8.8, 72.06, 0.779}, 
 {"UKR", "Europe", "Ukraine", "2020-07-11", 53941., 825., 759., 1389., 27., 
  20.857, 1233.395, 18.864, 17.355, 31.76, 0.617, 0.477, 0.96, "", "", "", 
  "", "", "", "", "", 13012., 786843., 17.992, 0.298, 11926., 0.273, 0.064, 
  15.7, "tests performed", "", "", "", "", "", "", "", "", "", 41.67, 
  4.3733759*^7, 77.39, 41.4, 16.462, 11.133, 7894.393, 0.1, 539.849, 7.11, 
  13.5, 47.4, "", 8.8, 72.06, 0.779}, {"UKR", "Europe", "Ukraine", 
  "2020-07-12", 54647., 706., 739.857, 1400., 11., 19.286, 1249.538, 16.143, 
  16.917, 32.012, 0.252, 0.441, 0.97, "", "", "", "", "", "", "", "", 9837., 
  796680., 18.217, 0.225, 11559., 0.264, 0.064, 15.6, "tests performed", "", 
  "", "", "", "", "", "", "", "", 41.67, 4.3733759*^7, 77.39, 41.4, 16.462, 
  11.133, 7894.393, 0.1, 539.849, 7.11, 13.5, 47.4, "", 8.8, 72.06, 0.779}, 
 {"UKR", "Europe", "Ukraine", "2020-07-13", 55285., 638., 747.429, 1415., 
  15., 19.571, 1264.126, 14.588, 17.09, 32.355, 0.343, 0.448, 0.99, "", "", 
  "", "", "", "", "", "", 6977., 803657., 18.376, 0.16, 11592., 0.265, 0.064, 
  15.5, "tests performed", "", "", "", "", "", "", "", "", "", 41.67, 
  4.3733759*^7, 77.39, 41.4, 16.462, 11.133, 7894.393, 0.1, 539.849, 7.11, 
  13.5, 47.4, "", 8.8, 72.06, 0.779}, {"UKR", "Europe", "Ukraine", 
  "2020-07-14", 55931., 646., 758.429, 1429., 14., 18.571, 1278.898, 14.771, 
  17.342, 32.675, 0.32, 0.425, 1., "", "", "", "", "", "", "", "", 9739., 
  813396., 18.599, 0.223, 11648., 0.266, 0.065, 15.4, "tests performed", "", 
  "", "", "", "", "", "", "", "", 41.67, 4.3733759*^7, 77.39, 41.4, 16.462, 
  11.133, 7894.393, 0.1, 539.849, 7.11, 13.5, 47.4, "", 8.8, 72.06, 0.779}, 
 {"UKR", "Europe", "Ukraine", "2020-07-15", 56779., 848., 760.286, 1444., 
  15., 17.286, 1298.288, 19.39, 17.384, 33.018, 0.343, 0.395, 1.01, "", "", 
  "", "", "", "", "", "", 13761., 827157., 18.913, 0.315, 11692., 0.267, 
  0.065, 15.4, "tests performed", "", "", "", "", "", "", "", "", "", 41.67, 
  4.3733759*^7, 77.39, 41.4, 16.462, 11.133, 7894.393, 0.1, 539.849, 7.11, 
  13.5, 47.4, "", 8.8, 72.06, 0.779}, {"UKR", "Europe", "Ukraine", 
  "2020-07-16", 57640., 861., 765., 1462., 18., 16.857, 1317.975, 19.687, 
  17.492, 33.43, 0.412, 0.385, 1.01, "", "", "", "", "", "", "", "", 13175., 
  840332., 19.215, 0.301, 11441., 0.262, 0.067, 15., "tests performed", "", 
  "", "", "", "", "", "", "", "", 41.67, 4.3733759*^7, 77.39, 41.4, 16.462, 
  11.133, 7894.393, 0.1, 539.849, 7.11, 13.5, 47.4, "", 8.8, 72.06, 0.779}, 
 {"UKR", "Europe", "Ukraine", "2020-07-17", 58466., 826., 764.286, 1473., 
  11., 15.857, 1336.862, 18.887, 17.476, 33.681, 0.252, 0.363, 1.01, "", "", 
  "", "", "", "", "", "", 13732., 854064., 19.529, 0.314, 11462., 0.262, 
  0.067, 15., "tests performed", "", "", "", "", "", "", "", "", "", 41.67, 
  4.3733759*^7, 77.39, 41.4, 16.462, 11.133, 7894.393, 0.1, 539.849, 7.11, 
  13.5, 47.4, "", 8.8, 72.06, 0.779}, {"UKR", "Europe", "Ukraine", 
  "2020-07-18", 59333., 867., 770.286, 1496., 23., 15.286, 1356.686, 19.825, 
  17.613, 34.207, 0.526, 0.35, 1.01, "", "", "", "", "", "", "", "", 10532., 
  864596., 19.77, 0.241, 11108., 0.254, 0.069, 14.4, "tests performed", "", 
  "", "", "", "", "", "", "", "", 41.67, 4.3733759*^7, 77.39, 41.4, 16.462, 
  11.133, 7894.393, 0.1, 539.849, 7.11, 13.5, 47.4, "", 8.8, 72.06, 0.779}, 
 {"UKR", "Europe", "Ukraine", "2020-07-19", 60077., 744., 775.714, 1504., 8., 
  14.857, 1373.699, 17.012, 17.737, 34.39, 0.183, 0.34, 1.03, "", "", "", "", 
  "", "", "", "", 12666., 877262., 20.059, 0.29, 11512., 0.263, 0.067, 14.8, 
  "tests performed", "", "", "", "", "", "", "", "", "", 41.67, 4.3733759*^7, 
  77.39, 41.4, 16.462, 11.133, 7894.393, 0.1, 539.849, 7.11, 13.5, 47.4, "", 
  8.8, 72.06, 0.779}, {"UKR", "Europe", "Ukraine", "2020-07-20", 60767., 
  690., 783.143, 1517., 13., 14.571, 1389.476, 15.777, 17.907, 34.687, 0.297, 
  0.333, 1.04, "", "", "", "", "", "", "", "", 4735., 881997., 20.167, 0.108, 
  11191., 0.256, 0.07, 14.3, "tests performed", "", "", "", "", "", "", "", 
  "", "", 41.67, 4.3733759*^7, 77.39, 41.4, 16.462, 11.133, 7894.393, 0.1, 
  539.849, 7.11, 13.5, 47.4, "", 8.8, 72.06, 0.779}, 
 {"UKR", "Europe", "Ukraine", "2020-07-21", 61454., 687., 789., 1537., 20., 
  15.429, 1405.184, 15.709, 18.041, 35.144, 0.457, 0.353, 1.06, "", "", "", 
  "", "", "", "", "", 12396., 894393., 20.451, 0.283, 11571., 0.265, 0.068, 
  14.7, "tests performed", "", "", "", "", "", "", "", "", "", 41.67, 
  4.3733759*^7, 77.39, 41.4, 16.462, 11.133, 7894.393, 0.1, 539.849, 7.11, 
  13.5, 47.4, "", 8.8, 72.06, 0.779}, {"UKR", "Europe", "Ukraine", 
  "2020-07-22", 62295., 841., 788., 1553., 16., 15.571, 1424.414, 19.23, 
  18.018, 35.51, 0.366, 0.356, 1.07, "", "", "", "", "", "", "", "", 12967., 
  907360., 20.747, 0.296, 11458., 0.262, 0.069, 14.5, "tests performed", "", 
  "", "", "", "", "", "", "", "", 41.67, 4.3733759*^7, 77.39, 41.4, 16.462, 
  11.133, 7894.393, 0.1, 539.849, 7.11, 13.5, 47.4, "", 8.8, 72.06, 0.779}, 
 {"UKR", "Europe", "Ukraine", "2020-07-23", 63169., 874., 789.857, 1570., 
  17., 15.429, 1444.399, 19.985, 18.061, 35.899, 0.389, 0.353, 1.09, "", "", 
  "", "", "", "", "", "", 14498., 921858., 21.079, 0.332, 11647., 0.266, 
  0.068, 14.7, "tests performed", "", "", "", "", "", "", "", "", "", 41.67, 
  4.3733759*^7, 77.39, 41.4, 16.462, 11.133, 7894.393, 0.1, 539.849, 7.11, 
  13.5, 47.4, "", 8.8, 72.06, 0.779}, {"UKR", "Europe", "Ukraine", 
  "2020-07-24", 64173., 1004., 815.286, 1591., 21., 16.857, 1467.356, 22.957, 
  18.642, 36.379, 0.48, 0.385, 1.13, "", "", "", "", "", "", "", "", 15148., 
  937006., 21.425, 0.346, 11849., 0.271, 0.069, 14.5, "tests performed", "", 
  "", "", "", "", "", "", "", "", 41.67, 4.3733759*^7, 77.39, 41.4, 16.462, 
  11.133, 7894.393, 0.1, 539.849, 7.11, 13.5, 47.4, "", 8.8, 72.06, 0.779}, 
 {"UKR", "Europe", "Ukraine", "2020-07-25", 65317., 1144., 854.857, 1610., 
  19., 16.286, 1493.514, 26.158, 19.547, 36.814, 0.434, 0.372, 1.15, "", "", 
  "", "", "", "", "", "", 14076., 951082., 21.747, 0.322, 12355., 0.283, 
  0.069, 14.5, "tests performed", "", "", "", "", "", "", "", "", "", 41.67, 
  4.3733759*^7, 77.39, 41.4, 16.462, 11.133, 7894.393, 0.1, 539.849, 7.11, 
  13.5, 47.4, "", 8.8, 72.06, 0.779}, {"UKR", "Europe", "Ukraine", 
  "2020-07-26", 66261., 944., 883.429, 1625., 15., 17.286, 1515.1, 21.585, 
  20.2, 37.157, 0.343, 0.395, 1.16, "", "", "", "", "", "", "", "", 12559., 
  963641., 22.034, 0.287, 12340., 0.282, 0.072, 14., "tests performed", "", 
  "", "", "", "", "", "", "", "", 41.67, 4.3733759*^7, 77.39, 41.4, 16.462, 
  11.133, 7894.393, 0.1, 539.849, 7.11, 13.5, 47.4, "", 8.8, 72.06, 0.779}, 
 {"UKR", "Europe", "Ukraine", "2020-07-27", 67096., 835., 904.143, 1636., 
  11., 17., 1534.192, 19.093, 20.674, 37.408, 0.252, 0.389, 1.16, "", "", "", 
  "", "", "", "", "", 7064., 970705., 22.196, 0.162, 12673., 0.29, 0.071, 
  14., "tests performed", "", "", "", "", "", "", "", "", "", 41.67, 
  4.3733759*^7, 77.39, 41.4, 16.462, 11.133, 7894.393, 0.1, 539.849, 7.11, 
  13.5, 47.4, "", 8.8, 72.06, 0.779}, {"UKR", "Europe", "Ukraine", 
  "2020-07-28", 68030., 934., 939.429, 1650., 14., 16.143, 1555.549, 21.356, 
  21.481, 37.728, 0.32, 0.369, 1.17, "", "", "", "", "", "", "", "", 12645., 
  983350., 22.485, 0.289, 12708., 0.291, 0.074, 13.5, "tests performed", "", 
  "", "", "", "", "", "", "", "", 41.67, 4.3733759*^7, 77.39, 41.4, 16.462, 
  11.133, 7894.393, 0.1, 539.849, 7.11, 13.5, 47.4, "", 8.8, 72.06, 0.779}, 
 {"UKR", "Europe", "Ukraine", "2020-07-29", 69078., 1048., 969., 1673., 23., 
  17.143, 1579.512, 23.963, 22.157, 38.254, 0.526, 0.392, 1.16, "", "", "", 
  "", "", "", "", "", 14949., 998299., 22.827, 0.342, 12991., 0.297, 0.075, 
  13.4, "tests performed", "", "", "", "", "", "", "", "", "", 41.67, 
  4.3733759*^7, 77.39, 41.4, 16.462, 11.133, 7894.393, 0.1, 539.849, 7.11, 
  13.5, 47.4, "", 8.8, 72.06, 0.779}, {"UKR", "Europe", "Ukraine", 
  "2020-07-30", 70300., 1222., 1018.714, 1697., 24., 18.143, 1607.454, 
  27.942, 23.294, 38.803, 0.549, 0.415, 1.16, "", "", "", "", "", "", "", "", 
  15494., 1.013793*^6, 23.181, 0.354, 13134., 0.3, 0.078, 12.9, 
  "tests performed", "", "", "", "", "", "", "", "", "", 41.67, 4.3733759*^7, 
  77.39, 41.4, 16.462, 11.133, 7894.393, 0.1, 539.849, 7.11, 13.5, 47.4, "", 
  8.8, 72.06, 0.779}, {"UKR", "Europe", "Ukraine", "2020-07-31", 71404., 
  1104., 1033., 1717., 20., 18., 1632.698, 25.244, 23.62, 39.26, 0.457, 
  0.412, 1.15, "", "", "", "", "", "", "", "", 15427., 1.02922*^6, 23.534, 
  0.353, 13173., 0.301, 0.078, 12.8, "tests performed", "", "", "", "", "", 
  "", "", "", "", 41.67, 4.3733759*^7, 77.39, 41.4, 16.462, 11.133, 7894.393, 
  0.1, 539.849, 7.11, 13.5, 47.4, "", 8.8, 72.06, 0.779}, 
 {"UKR", "Europe", "Ukraine", "2020-08-01", 72609., 1205., 1041.714, 1733., 
  16., 17.571, 1660.251, 27.553, 23.819, 39.626, 0.366, 0.402, 1.16, "", "", 
  "", "", "", "", "", "", 16860., 1.04608*^6, 23.919, 0.386, 13571., 0.31, 
  0.077, 13., "tests performed", "", "", "", "", "", "", "", "", "", 48.61, 
  4.3733759*^7, 77.39, 41.4, 16.462, 11.133, 7894.393, 0.1, 539.849, 7.11, 
  13.5, 47.4, "", 8.8, 72.06, 0.779}, {"UKR", "Europe", "Ukraine", 
  "2020-08-02", 73761., 1152., 1071.429, 1749., 16., 17.714, 1686.592, 
  26.341, 24.499, 39.992, 0.366, 0.405, 1.17, "", "", "", "", "", "", "", "", 
  12303., 1.058383*^6, 24.201, 0.281, 13535., 0.309, 0.079, 12.6, 
  "tests performed", "", "", "", "", "", "", "", "", "", 48.61, 4.3733759*^7, 
  77.39, 41.4, 16.462, 11.133, 7894.393, 0.1, 539.849, 7.11, 13.5, 47.4, "", 
  8.8, 72.06, 0.779}, {"UKR", "Europe", "Ukraine", "2020-08-03", 74781., 
  1020., 1097.857, 1762., 13., 18., 1709.915, 23.323, 25.103, 40.289, 0.297, 
  0.412, 1.18, "", "", "", "", "", "", "", "", 8623., 1.067006*^6, 24.398, 
  0.197, 13757., 0.315, 0.08, 12.5, "tests performed", "", "", "", "", "", 
  "", "", "", "", 57.87, 4.3733759*^7, 77.39, 41.4, 16.462, 11.133, 7894.393, 
  0.1, 539.849, 7.11, 13.5, 47.4, "", 8.8, 72.06, 0.779}, 
 {"UKR", "Europe", "Ukraine", "2020-08-04", 75880., 1099., 1121.429, 1788., 
  26., 19.714, 1735.044, 25.129, 25.642, 40.884, 0.595, 0.451, 1.18, "", "", 
  "", "", "", "", "", "", "", "", "", "", 14212., 0.325, 0.079, 12.7, 
  "tests performed", "", "", "", "", "", "", "", "", "", 57.87, 4.3733759*^7, 
  77.39, 41.4, 16.462, 11.133, 7894.393, 0.1, 539.849, 7.11, 13.5, 47.4, "", 
  8.8, 72.06, 0.779}, {"UKR", "Europe", "Ukraine", "2020-08-05", 77169., 
  1289., 1155.857, 1813., 25., 20., 1764.518, 29.474, 26.429, 41.455, 0.572, 
  0.457, 1.18, "", "", "", "", "", "", "", "", "", 1.098665*^6, 25.122, "", 
  14338., 0.328, 0.081, 12.4, "tests performed", "", "", "", "", "", "", "", 
  "", "", 57.87, 4.3733759*^7, 77.39, 41.4, 16.462, 11.133, 7894.393, 0.1, 
  539.849, 7.11, 13.5, 47.4, "", 8.8, 72.06, 0.779}, 
 {"UKR", "Europe", "Ukraine", "2020-08-06", 78515., 1346., 1173.571, 1846., 
  33., 21.286, 1795.295, 30.777, 26.834, 42.21, 0.755, 0.487, 1.17, "", "", 
  "", "", "", "", "", "", 17976., 1.116641*^6, 25.533, 0.411, 14693., 0.336, 
  0.08, 12.5, "tests performed", "", "", "", "", "", "", "", "", "", 57.87, 
  4.3733759*^7, 77.39, 41.4, 16.462, 11.133, 7894.393, 0.1, 539.849, 7.11, 
  13.5, 47.4, "", 8.8, 72.06, 0.779}, {"UKR", "Europe", "Ukraine", 
  "2020-08-07", 80018., 1503., 1230.571, 1879., 33., 23.143, 1829.662, 
  34.367, 28.138, 42.965, 0.755, 0.529, 1.17, "", "", "", "", "", "", "", "", 
  18410., 1.135051*^6, 25.954, 0.421, 15119., 0.346, 0.081, 12.3, 
  "tests performed", "", "", "", "", "", "", "", "", "", 57.87, 4.3733759*^7, 
  77.39, 41.4, 16.462, 11.133, 7894.393, 0.1, 539.849, 7.11, 13.5, 47.4, "", 
  8.8, 72.06, 0.779}, {"UKR", "Europe", "Ukraine", "2020-08-08", 81534., 
  1516., 1275., 1906., 27., 24.714, 1864.326, 34.664, 29.154, 43.582, 0.617, 
  0.565, 1.16, "", "", "", "", "", "", "", "", 19327., 1.154378*^6, 26.396, 
  0.442, 15471., 0.354, 0.082, 12.1, "tests performed", "", "", "", "", "", 
  "", "", "", "", 57.87, 4.3733759*^7, 77.39, 41.4, 16.462, 11.133, 7894.393, 
  0.1, 539.849, 7.11, 13.5, 47.4, "", 8.8, 72.06, 0.779}, 
 {"UKR", "Europe", "Ukraine", "2020-08-09", 82767., 1233., 1286.571, 1925., 
  19., 25.143, 1892.52, 28.193, 29.418, 44.016, 0.434, 0.575, 1.15, "", "", 
  "", "", "", "", "", "", 14973., 1.169351*^6, 26.738, 0.342, 15853., 0.362, 
  0.081, 12.3, "tests performed", "", "", "", "", "", "", "", "", "", 57.87, 
  4.3733759*^7, 77.39, 41.4, 16.462, 11.133, 7894.393, 0.1, 539.849, 7.11, 
  13.5, 47.4, "", 8.8, 72.06, 0.779}, {"UKR", "Europe", "Ukraine", 
  "2020-08-10", 83812., 1045., 1290.143, 1950., 25., 26.857, 1916.414, 
  23.895, 29.5, 44.588, 0.572, 0.614, 1.15, "", "", "", "", "", "", "", "", 
  10083., 1.179434*^6, 26.969, 0.231, 16061., 0.367, 0.08, 12.4, 
  "tests performed", "", "", "", "", "", "", "", "", "", 57.87, 4.3733759*^7, 
  77.39, 41.4, 16.462, 11.133, 7894.393, 0.1, 539.849, 7.11, 13.5, 47.4, "", 
  8.8, 72.06, 0.779}, {"UKR", "Europe", "Ukraine", "2020-08-11", 85023., 
  1211., 1306.143, 1979., 29., 27.286, 1944.105, 27.69, 29.866, 45.251, 
  0.663, 0.624, 1.16, "", "", "", "", "", "", "", "", 16127., 1.195561*^6, 
  27.337, 0.369, 16104., 0.368, 0.081, 12.3, "tests performed", "", "", "", 
  "", "", "", "", "", "", 57.87, 4.3733759*^7, 77.39, 41.4, 16.462, 11.133, 
  7894.393, 0.1, 539.849, 7.11, 13.5, 47.4, "", 8.8, 72.06, 0.779}, 
 {"UKR", "Europe", "Ukraine", "2020-08-12", 86504., 1481., 1333.571, 1999., 
  20., 26.571, 1977.969, 33.864, 30.493, 45.708, 0.457, 0.608, 1.18, "", "", 
  "", "", "", "", "", "", 19380., 1.214941*^6, 27.78, 0.443, 16611., 0.38, 
  0.08, 12.5, "tests performed", "", "", "", "", "", "", "", "", "", 57.87, 
  4.3733759*^7, 77.39, 41.4, 16.462, 11.133, 7894.393, 0.1, 539.849, 7.11, 
  13.5, 47.4, "", 8.8, 72.06, 0.779}, {"UKR", "Europe", "Ukraine", 
  "2020-08-13", 88136., 1632., 1374.429, 2023., 24., 25.286, 2015.285, 
  37.317, 31.427, 46.257, 0.549, 0.578, 1.2, "", "", "", "", "", "", "", "", 
  18984., 1.233925*^6, 28.214, 0.434, 16755., 0.383, 0.082, 12.2, 
  "tests performed", "", "", "", "", "", "", "", "", "", 57.87, 4.3733759*^7, 
  77.39, 41.4, 16.462, 11.133, 7894.393, 0.1, 539.849, 7.11, 13.5, 47.4, "", 
  8.8, 72.06, 0.779}, {"UKR", "Europe", "Ukraine", "2020-08-14", 89917., 
  1781., 1414.143, 2042., 19., 23.286, 2056.009, 40.724, 32.335, 46.692, 
  0.434, 0.532, 1.21, "", "", "", "", "", "", "", "", 18917., 1.252842*^6, 
  28.647, 0.433, 16827., 0.385, 0.084, 11.9, "tests performed", "", "", "", 
  "", "", "", "", "", "", 57.87, 4.3733759*^7, 77.39, 41.4, 16.462, 11.133, 
  7894.393, 0.1, 539.849, 7.11, 13.5, 47.4, "", 8.8, 72.06, 0.779}, 
 {"UKR", "Europe", "Ukraine", "2020-08-15", 91795., 1878., 1465.857, 2076., 
  34., 24.286, 2098.951, 42.942, 33.518, 47.469, 0.777, 0.555, 1.22, "", "", 
  "", "", "", "", "", "", 20979., 1.273821*^6, 29.127, 0.48, 17063., 0.39, 
  0.086, 11.6, "tests performed", "", "", "", "", "", "", "", "", "", 57.87, 
  4.3733759*^7, 77.39, 41.4, 16.462, 11.133, 7894.393, 0.1, 539.849, 7.11, 
  13.5, 47.4, "", 8.8, 72.06, 0.779}, {"UKR", "Europe", "Ukraine", 
  "2020-08-16", 93490., 1695., 1531.857, 2100., 24., 25., 2137.708, 38.757, 
  35.027, 48.018, 0.549, 0.572, 1.23, "", "", "", "", "", "", "", "", 15768., 
  1.289589*^6, 29.487, 0.361, 17177., 0.393, 0.089, 11.2, "tests performed", 
  "", "", "", "", "", "", "", "", "", 57.87, 4.3733759*^7, 77.39, 41.4, 
  16.462, 11.133, 7894.393, 0.1, 539.849, 7.11, 13.5, 47.4, "", 8.8, 72.06, 
  0.779}, {"UKR", "Europe", "Ukraine", "2020-08-17", 95007., 1517., 1599.286, 
  2122., 22., 24.571, 2172.395, 34.687, 36.569, 48.521, 0.503, 0.562, 1.23, 
  "", "", "", "", "", "", "", "", 10700., 1.300289*^6, 29.732, 0.245, 17265., 
  0.395, 0.093, 10.8, "tests performed", "", "", "", "", "", "", "", "", "", 
  57.87, 4.3733759*^7, 77.39, 41.4, 16.462, 11.133, 7894.393, 0.1, 539.849, 
  7.11, 13.5, 47.4, "", 8.8, 72.06, 0.779}, {"UKR", "Europe", "Ukraine", 
  "2020-08-18", 96653., 1646., 1661.429, 2152., 30., 24.714, 2210.032, 
  37.637, 37.99, 49.207, 0.686, 0.565, 1.24, "", "", "", "", "", "", "", "", 
  15120., 1.315409*^6, 30.078, 0.346, 17121., 0.391, 0.097, 10.3, 
  "tests performed", "", "", "", "", "", "", "", "", "", 57.87, 4.3733759*^7, 
  77.39, 41.4, 16.462, 11.133, 7894.393, 0.1, 539.849, 7.11, 13.5, 47.4, "", 
  8.8, 72.06, 0.779}, {"UKR", "Europe", "Ukraine", "2020-08-19", 98658., 
  2005., 1736.286, 2182., 30., 26.143, 2255.877, 45.846, 39.701, 49.893, 
  0.686, 0.598, 1.24, "", "", "", "", "", "", "", "", 19591., 1.335*^6, 
  30.526, 0.448, 17151., 0.392, 0.101, 9.9, "tests performed", "", "", "", 
  "", "", "", "", "", "", 57.87, 4.3733759*^7, 77.39, 41.4, 16.462, 11.133, 
  7894.393, 0.1, 539.849, 7.11, 13.5, 47.4, "", 8.8, 72.06, 0.779}, 
 {"UKR", "Europe", "Ukraine", "2020-08-20", 100810., 2152., 1810.571, 2225., 
  43., 28.857, 2305.084, 49.207, 41.4, 50.876, 0.983, 0.66, 1.23, "", "", "", 
  "", "", "", "", "", 21698., 1.356698*^6, 31.022, 0.496, 17539., 0.401, 
  0.103, 9.7, "tests performed", "", "", "", "", "", "", "", "", "", 57.87, 
  4.3733759*^7, 77.39, 41.4, 16.462, 11.133, 7894.393, 0.1, 539.849, 7.11, 
  13.5, 47.4, "", 8.8, 72.06, 0.779}, {"UKR", "Europe", "Ukraine", 
  "2020-08-21", 102948., 2138., 1861.571, 2248., 23., 29.429, 2353.971, 
  48.887, 42.566, 51.402, 0.526, 0.673, 1.21, "", "", "", "", "", "", "", "", 
  21821., 1.378519*^6, 31.521, 0.499, 17954., 0.411, 0.104, 9.6, 
  "tests performed", "", "", "", "", "", "", "", "", "", 57.87, 4.3733759*^7, 
  77.39, 41.4, 16.462, 11.133, 7894.393, 0.1, 539.849, 7.11, 13.5, 47.4, "", 
  8.8, 72.06, 0.779}, {"UKR", "Europe", "Ukraine", "2020-08-22", 105337., 
  2389., 1934.571, 2286., 38., 30., 2408.597, 54.626, 44.235, 52.271, 0.869, 
  0.686, 1.19, "", "", "", "", "", "", "", "", 22207., 1.400726*^6, 32.028, 
  0.508, 18129., 0.415, 0.107, 9.4, "tests performed", "", "", "", "", "", 
  "", "", "", "", 57.87, 4.3733759*^7, 77.39, 41.4, 16.462, 11.133, 7894.393, 
  0.1, 539.849, 7.11, 13.5, 47.4, "", 8.8, 72.06, 0.779}, 
 {"UKR", "Europe", "Ukraine", "2020-08-23", 107379., 2042., 1984.143, 2313., 
  27., 30.429, 2455.289, 46.692, 45.369, 52.888, 0.617, 0.696, 1.17, "", "", 
  "", "", "", "", "", "", 15275., 1.416001*^6, 32.378, 0.349, 18059., 0.413, 
  0.11, 9.1, "tests performed", "", "", "", "", "", "", "", "", "", 57.87, 
  4.3733759*^7, 77.39, 41.4, 16.462, 11.133, 7894.393, 0.1, 539.849, 7.11, 
  13.5, 47.4, "", 8.8, 72.06, 0.779}, {"UKR", "Europe", "Ukraine", 
  "2020-08-24", 109234., 1855., 2032.429, 2335., 22., 30.429, 2497.704, 
  42.416, 46.473, 53.391, 0.503, 0.696, 1.14, "", "", "", "", "", "", "", "", 
  9350., 1.425351*^6, 32.592, 0.214, 17866., 0.409, 0.114, 8.8, 
  "tests performed", "", "", "", "", "", "", "", "", "", 57.87, 4.3733759*^7, 
  77.39, 41.4, 16.462, 11.133, 7894.393, 0.1, 539.849, 7.11, 13.5, 47.4, "", 
  8.8, 72.06, 0.779}, {"UKR", "Europe", "Ukraine", "2020-08-25", 110949., 
  1715., 2042.286, 2362., 27., 30., 2536.919, 39.215, 46.698, 54.009, 0.617, 
  0.686, 1.11, "", "", "", "", "", "", "", "", 10855., 1.436206*^6, 32.84, 
  0.248, 17257., 0.395, 0.118, 8.4, "tests performed", "", "", "", "", "", 
  "", "", "", "", 57.87, 4.3733759*^7, 77.39, 41.4, 16.462, 11.133, 7894.393, 
  0.1, 539.849, 7.11, 13.5, 47.4, "", 8.8, 72.06, 0.779}, 
 {"UKR", "Europe", "Ukraine", "2020-08-26", 112653., 1704., 1999.286, 2399., 
  37., 31., 2575.882, 38.963, 45.715, 54.855, 0.846, 0.709, 1.1, "", "", "", 
  "", "", "", "", "", 15800., 1.452006*^6, 33.201, 0.361, 16715., 0.382, 
  0.12, 8.4, "tests performed", "", "", "", "", "", "", "", "", "", 57.87, 
  4.3733759*^7, 77.39, 41.4, 16.462, 11.133, 7894.393, 0.1, 539.849, 7.11, 
  13.5, 47.4, "", 8.8, 72.06, 0.779}, {"UKR", "Europe", "Ukraine", 
  "2020-08-27", 114663., 2010., 1979., 2449., 50., 32., 2621.842, 45.96, 
  45.251, 55.998, 1.143, 0.732, 1.11, "", "", "", "", "", "", "", "", 20730., 
  1.472736*^6, 33.675, 0.474, 16577., 0.379, 0.119, 8.4, "tests performed", 
  "", "", "", "", "", "", "", "", "", 57.87, 4.3733759*^7, 77.39, 41.4, 
  16.462, 11.133, 7894.393, 0.1, 539.849, 7.11, 13.5, 47.4, "", 8.8, 72.06, 
  0.779}, {"UKR", "Europe", "Ukraine", "2020-08-28", 117172., 2509., 2032., 
  2499., 50., 35.857, 2679.212, 57.37, 46.463, 57.141, 1.143, 0.82, 1.14, "", 
  "", "", "", "", "", "", "", 21507., 1.494243*^6, 34.167, 0.492, 16532., 
  0.378, 0.123, 8.1, "tests performed", "", "", "", "", "", "", "", "", "", 
  66.2, 4.3733759*^7, 77.39, 41.4, 16.462, 11.133, 7894.393, 0.1, 539.849, 
  7.11, 13.5, 47.4, "", 8.8, 72.06, 0.779}, {"UKR", "Europe", "Ukraine", 
  "2020-08-29", 119751., 2579., 2059.143, 2540., 41., 36.286, 2738.182, 
  58.97, 47.084, 58.079, 0.937, 0.83, 1.15, "", "", "", "", "", "", "", "", 
  22469., 1.516712*^6, 34.681, 0.514, 16569., 0.379, 0.124, 8., 
  "tests performed", "", "", "", "", "", "", "", "", "", 66.2, 4.3733759*^7, 
  77.39, 41.4, 16.462, 11.133, 7894.393, 0.1, 539.849, 7.11, 13.5, 47.4, "", 
  8.8, 72.06, 0.779}, {"UKR", "Europe", "Ukraine", "2020-08-30", 121930., 
  2179., 2078.714, 2575., 35., 37.429, 2788.006, 49.824, 47.531, 58.879, 0.8, 
  0.856, 1.16, "", "", "", "", "", "", "", "", 19459., 1.536171*^6, 35.126, 
  0.445, 17167., 0.393, 0.121, 8.3, "tests performed", "", "", "", "", "", 
  "", "", "", "", 66.2, 4.3733759*^7, 77.39, 41.4, 16.462, 11.133, 7894.393, 
  0.1, 539.849, 7.11, 13.5, 47.4, "", 8.8, 72.06, 0.779}, 
 {"UKR", "Europe", "Ukraine", "2020-08-31", 124132., 2202., 2128.286, 2605., 
  30., 38.571, 2838.357, 50.35, 48.665, 59.565, 0.686, 0.882, 1.16, "", "", 
  "", "", "", "", "", "", 14109., 1.55028*^6, 35.448, 0.323, 17847., 0.408, 
  0.119, 8.4, "tests performed", "", "", "", "", "", "", "", "", "", 66.2, 
  4.3733759*^7, 77.39, 41.4, 16.462, 11.133, 7894.393, 0.1, 539.849, 7.11, 
  13.5, 47.4, "", 8.8, 72.06, 0.779}, {"UKR", "Europe", "Ukraine", 
  "2020-09-01", 126279., 2147., 2190., 2654., 49., 41.714, 2887.449, 49.093, 
  50.076, 60.685, 1.12, 0.954, 1.16, "", "", "", "", "", "", "", "", 6375., 
  1.556655*^6, 35.594, 0.146, 17207., 0.393, 0.127, 7.9, "tests performed", 
  "", "", "", "", "", "", "", "", "", 64.35, 4.3733759*^7, 77.39, 41.4, 
  16.462, 11.133, 7894.393, 0.1, 539.849, 7.11, 13.5, 47.4, "", 8.8, 72.06, 
  0.779}, {"UKR", "Europe", "Ukraine", "2020-09-02", 128833., 2554., 
  2311.429, 2705., 51., 43.714, 2945.848, 58.399, 52.852, 61.852, 1.166, 1., 
  1.15, "", "", "", "", "", "", "", "", 41052., 1.597707*^6, 36.533, 0.939, 
  20814., 0.476, 0.111, 9., "tests performed", "", "", "", "", "", "", "", 
  "", "", 64.35, 4.3733759*^7, 77.39, 41.4, 16.462, 11.133, 7894.393, 0.1, 
  539.849, 7.11, 13.5, 47.4, "", 8.8, 72.06, 0.779}, 
 {"UKR", "Europe", "Ukraine", "2020-09-03", 131300., 2467., 2376.714, 2759., 
  54., 44.286, 3002.257, 56.41, 54.345, 63.086, 1.235, 1.013, 1.14, "", "", 
  "", "", "", "", "", "", 23990., 1.621697*^6, 37.081, 0.549, 21280., 0.487, 
  0.112, 9., "tests performed", "", "", "", "", "", "", "", "", "", 64.35, 
  4.3733759*^7, 77.39, 41.4, 16.462, 11.133, 7894.393, 0.1, 539.849, 7.11, 
  13.5, 47.4, "", 8.8, 72.06, 0.779}, {"UKR", "Europe", "Ukraine", 
  "2020-09-04", 134069., 2769., 2413.857, 2812., 53., 44.714, 3065.572, 
  63.315, 55.194, 64.298, 1.212, 1.022, 1.13, "", "", "", "", "", "", "", "", 
  "", "", "", "", 21895., 0.501, 0.11, 9.1, "tests performed", "", "", "", 
  "", "", "", "", "", "", 64.35, 4.3733759*^7, 77.39, 41.4, 16.462, 11.133, 
  7894.393, 0.1, 539.849, 7.11, 13.5, 47.4, "", 8.8, 72.06, 0.779}, 
 {"UKR", "Europe", "Ukraine", "2020-09-05", 136966., 2897., 2459.286, 2863., 
  51., 46.143, 3131.814, 66.242, 56.233, 65.464, 1.166, 1.055, 1.12, "", "", 
  "", "", "", "", "", "", "", 1.673316*^6, 38.261, "", 22372., 0.512, 0.11, 
  9.1, "tests performed", "", "", "", "", "", "", "", "", "", 64.35, 
  4.3733759*^7, 77.39, 41.4, 16.462, 11.133, 7894.393, 0.1, 539.849, 7.11, 
  13.5, 47.4, "", 8.8, 72.06, 0.779}, {"UKR", "Europe", "Ukraine", 
  "2020-09-06", 139171., 2205., 2463., 2898., 35., 46.143, 3182.233, 50.419, 
  56.318, 66.265, 0.8, 1.055, 1.11, "", "", "", "", "", "", "", "", 20477., 
  1.693793*^6, 38.73, 0.468, 22517., 0.515, 0.109, 9.1, "tests performed", 
  "", "", "", "", "", "", "", "", "", 64.35, 4.3733759*^7, 77.39, 41.4, 
  16.462, 11.133, 7894.393, 0.1, 539.849, 7.11, 13.5, 47.4, "", 8.8, 72.06, 
  0.779}, {"UKR", "Europe", "Ukraine", "2020-09-07", 141424., 2253., 
  2470.286, 2930., 32., 46.429, 3233.749, 51.516, 56.485, 66.996, 0.732, 
  1.062, 1.11, "", "", "", "", "", "", "", "", 15224., 1.709017*^6, 39.078, 
  0.348, 22677., 0.519, 0.109, 9.2, "tests performed", "", "", "", "", "", 
  "", "", "", "", 53.24, 4.3733759*^7, 77.39, 41.4, 16.462, 11.133, 7894.393, 
  0.1, 539.849, 7.11, 13.5, 47.4, "", 8.8, 72.06, 0.779}, 
 {"UKR", "Europe", "Ukraine", "2020-09-08", 143914., 2490., 2519.286, 2988., 
  58., 47.714, 3290.684, 56.935, 57.605, 68.323, 1.326, 1.091, 1.11, "", "", 
  "", "", "", "", "", "", 22860., 1.731877*^6, 39.6, 0.523, 25032., 0.572, 
  0.101, 9.9, "tests performed", "", "", "", "", "", "", "", "", "", 64.35, 
  4.3733759*^7, 77.39, 41.4, 16.462, 11.133, 7894.393, 0.1, 539.849, 7.11, 
  13.5, 47.4, "", 8.8, 72.06, 0.779}, {"UKR", "Europe", "Ukraine", 
  "2020-09-09", 146511., 2597., 2525.429, 3034., 46., 47., 3350.066, 59.382, 
  57.746, 69.374, 1.052, 1.075, 1.11, "", "", "", "", "", "", "", "", 20054., 
  1.751931*^6, 40.059, 0.459, 22032., 0.504, 0.115, 8.7, "tests performed", 
  "", "", "", "", "", "", "", "", "", 64.35, 4.3733759*^7, 77.39, 41.4, 
  16.462, 11.133, 7894.393, 0.1, 539.849, 7.11, 13.5, 47.4, "", 8.8, 72.06, 
  0.779}, {"UKR", "Europe", "Ukraine", "2020-09-10", 149146., 2635., 
  2549.429, 3079., 45., 45.714, 3410.317, 60.251, 58.294, 70.403, 1.029, 
  1.045, 1.11, "", "", "", "", "", "", "", "", 26552., 1.778483*^6, 40.666, 
  0.607, 22398., 0.512, 0.114, 8.8, "tests performed", "", "", "", "", "", 
  "", "", "", "", 64.35, 4.3733759*^7, 77.39, 41.4, 16.462, 11.133, 7894.393, 
  0.1, 539.849, 7.11, 13.5, 47.4, "", 8.8, 72.06, 0.779}, 
 {"UKR", "Europe", "Ukraine", "2020-09-11", 152373., 3227., 2614.857, 3132., 
  53., 45.714, 3484.105, 73.787, 59.79, 71.615, 1.212, 1.045, 1.12, "", "", 
  "", "", "", "", "", "", 27945., 1.806428*^6, 41.305, 0.639, 22703., 0.519, 
  0.115, 8.7, "tests performed", "", "", "", "", "", "", "", "", "", 64.35, 
  4.3733759*^7, 77.39, 41.4, 16.462, 11.133, 7894.393, 0.1, 539.849, 7.11, 
  13.5, 47.4, "", 8.8, 72.06, 0.779}, {"UKR", "Europe", "Ukraine", 
  "2020-09-12", 155558., 3185., 2656., 3206., 74., 49., 3556.932, 72.827, 
  60.731, 73.307, 1.692, 1.12, 1.13, "", "", "", "", "", "", "", "", 27737., 
  1.834165*^6, 41.939, 0.634, 22978., 0.525, 0.116, 8.7, "tests performed", 
  "", "", "", "", "", "", "", "", "", 64.35, 4.3733759*^7, 77.39, 41.4, 
  16.462, 11.133, 7894.393, 0.1, 539.849, 7.11, 13.5, 47.4, "", 8.8, 72.06, 
  0.779}, {"UKR", "Europe", "Ukraine", "2020-09-13", 158122., 2564., 
  2707.286, 3239., 33., 48.714, 3615.559, 58.627, 61.904, 74.062, 0.755, 
  1.114, 1.13, "", "", "", "", "", "", "", "", 22302., 1.856467*^6, 42.449, 
  0.51, 23239., 0.531, 0.116, 8.6, "tests performed", "", "", "", "", "", "", 
  "", "", "", 64.35, 4.3733759*^7, 77.39, 41.4, 16.462, 11.133, 7894.393, 
  0.1, 539.849, 7.11, 13.5, 47.4, "", 8.8, 72.06, 0.779}, 
 {"UKR", "Europe", "Ukraine", "2020-09-14", 160679., 2557., 2750.714, 3273., 
  34., 49., 3674.027, 58.467, 62.897, 74.839, 0.777, 1.12, 1.14, "", "", "", 
  "", "", "", "", "", 14323., 1.87079*^6, 42.777, 0.328, 23110., 0.528, 
  0.119, 8.4, "tests performed", "", "", "", "", "", "", "", "", "", 64.35, 
  4.3733759*^7, 77.39, 41.4, 16.462, 11.133, 7894.393, 0.1, 539.849, 7.11, 
  13.5, 47.4, "", 8.8, 72.06, 0.779}, {"UKR", "Europe", "Ukraine", 
  "2020-09-15", 163678., 2999., 2823.429, 3326., 53., 48.286, 3742.601, 
  68.574, 64.559, 76.051, 1.212, 1.104, 1.14, "", "", "", "", "", "", "", "", 
  26898., 1.897688*^6, 43.392, 0.615, 23687., 0.542, 0.119, 8.4, 
  "tests performed", "", "", "", "", "", "", "", "", "", 64.35, 4.3733759*^7, 
  77.39, 41.4, 16.462, 11.133, 7894.393, 0.1, 539.849, 7.11, 13.5, 47.4, "", 
  8.8, 72.06, 0.779}, {"UKR", "Europe", "Ukraine", "2020-09-16", 166694., 
  3016., 2883.286, 3404., 78., 52.857, 3811.564, 68.963, 65.928, 77.835, 
  1.784, 1.209, 1.14, "", "", "", "", "", "", "", "", 27794., 1.925482*^6, 
  44.027, 0.636, 24793., 0.567, 0.116, 8.6, "tests performed", "", "", "", 
  "", "", "", "", "", "", 64.35, 4.3733759*^7, 77.39, 41.4, 16.462, 11.133, 
  7894.393, 0.1, 539.849, 7.11, 13.5, 47.4, "", 8.8, 72.06, 0.779}, 
 {"UKR", "Europe", "Ukraine", "2020-09-17", 170373., 3679., 3032.429, 3465., 
  61., 55.143, 3895.686, 84.123, 69.338, 79.229, 1.395, 1.261, 1.14, "", "", 
  "", "", "", "", "", "", 29729., 1.955211*^6, 44.707, 0.68, 25247., 0.577, 
  0.12, 8.3, "tests performed", "", "", "", "", "", "", "", "", "", 64.35, 
  4.3733759*^7, 77.39, 41.4, 16.462, 11.133, 7894.393, 0.1, 539.849, 7.11, 
  13.5, 47.4, "", 8.8, 72.06, 0.779}, {"UKR", "Europe", "Ukraine", 
  "2020-09-18", 173703., 3330., 3047.143, 3535., 70., 57.571, 3971.829, 
  76.143, 69.675, 80.83, 1.601, 1.316, 1.12, "", "", "", "", "", "", "", "", 
  30591., 1.985802*^6, 45.407, 0.699, 25625., 0.586, 0.119, 8.4, 
  "tests performed", "", "", "", "", "", "", "", "", "", 64.35, 4.3733759*^7, 
  77.39, 41.4, 16.462, 11.133, 7894.393, 0.1, 539.849, 7.11, 13.5, 47.4, "", 
  8.8, 72.06, 0.779}, {"UKR", "Europe", "Ukraine", "2020-09-19", 177048., 
  3345., 3070., 3585., 50., 54.143, 4048.314, 76.486, 70.197, 81.973, 1.143, 
  1.238, 1.11, "", "", "", "", "", "", "", "", 29121., 2.014923*^6, 46.072, 
  0.666, 25823., 0.59, 0.119, 8.4, "tests performed", "", "", "", "", "", "", 
  "", "", "", 64.35, 4.3733759*^7, 77.39, 41.4, 16.462, 11.133, 7894.393, 
  0.1, 539.849, 7.11, 13.5, 47.4, "", 8.8, 72.06, 0.779}, 
 {"UKR", "Europe", "Ukraine", "2020-09-20", 180119., 3071., 3142.429, 3626., 
  41., 55.286, 4118.535, 70.22, 71.854, 82.911, 0.937, 1.264, 1.11, "", "", 
  "", "", "", "", "", "", 23927., 2.03885*^6, 46.62, 0.547, 26055., 0.596, 
  0.121, 8.3, "tests performed", "", "", "", "", "", "", "", "", "", 64.35, 
  4.3733759*^7, 77.39, 41.4, 16.462, 11.133, 7894.393, 0.1, 539.849, 7.11, 
  13.5, 47.4, "", 8.8, 72.06, 0.779}, {"UKR", "Europe", "Ukraine", 
  "2020-09-21", 182900., 2781., 3174.429, 3652., 26., 54.143, 4182.124, 
  63.589, 72.585, 83.505, 0.595, 1.238, 1.11, "", "", "", "", "", "", "", "", 
  19788., 2.058638*^6, 47.072, 0.452, 26835., 0.614, 0.118, 8.5, 
  "tests performed", "", "", "", "", "", "", "", "", "", 64.35, 4.3733759*^7, 
  77.39, 41.4, 16.462, 11.133, 7894.393, 0.1, 539.849, 7.11, 13.5, 47.4, "", 
  8.8, 72.06, 0.779}, {"UKR", "Europe", "Ukraine", "2020-09-22", 185890., 
  2990., 3173.143, 3716., 64., 55.714, 4250.492, 68.368, 72.556, 84.969, 
  1.463, 1.274, 1.1, "", "", "", "", "", "", "", "", 20844., 2.079482*^6, 
  47.549, 0.477, 25971., 0.594, 0.122, 8.2, "tests performed", "", "", "", 
  "", "", "", "", "", "", 64.35, 4.3733759*^7, 77.39, 41.4, 16.462, 11.133, 
  7894.393, 0.1, 539.849, 7.11, 13.5, 47.4, "", 8.8, 72.06, 0.779}, 
 {"UKR", "Europe", "Ukraine", "2020-09-23", 189488., 3598., 3256.286, 3784., 
  68., 54.286, 4332.763, 82.271, 74.457, 86.524, 1.555, 1.241, 1.1, "", "", 
  "", "", "", "", "", "", 22895., 2.102377*^6, 48.072, 0.524, 25271., 0.578, 
  0.129, 7.8, "tests performed", "", "", "", "", "", "", "", "", "", 64.35, 
  4.3733759*^7, 77.39, 41.4, 16.462, 11.133, 7894.393, 0.1, 539.849, 7.11, 
  13.5, 47.4, "", 8.8, 72.06, 0.779}, {"UKR", "Europe", "Ukraine", 
  "2020-09-24", 192966., 3478., 3227.571, 3838., 54., 53.286, 4412.289, 
  79.527, 73.8, 87.758, 1.235, 1.218, 1.1, "", "", "", "", "", "", "", "", 
  26779., 2.129156*^6, 48.684, 0.612, 24849., 0.568, 0.13, 7.7, 
  "tests performed", "", "", "", "", "", "", "", "", "", 64.35, 4.3733759*^7, 
  77.39, 41.4, 16.462, 11.133, 7894.393, 0.1, 539.849, 7.11, 13.5, 47.4, "", 
  8.8, 72.06, 0.779}, {"UKR", "Europe", "Ukraine", "2020-09-25", 196631., 
  3665., 3275.429, 3910., 72., 53.571, 4496.092, 83.803, 74.895, 89.405, 
  1.646, 1.225, 1.1, "", "", "", "", "", "", "", "", 27497., 2.156653*^6, 
  49.313, 0.629, 24407., 0.558, 0.134, 7.5, "tests performed", "", "", "", 
  "", "", "", "", "", "", 64.35, 4.3733759*^7, 77.39, 41.4, 16.462, 11.133, 
  7894.393, 0.1, 539.849, 7.11, 13.5, 47.4, "", 8.8, 72.06, 0.779}, 
 {"UKR", "Europe", "Ukraine", "2020-09-26", 200566., 3935., 3359.714, 3988., 
  78., 57.571, 4586.068, 89.976, 76.822, 91.188, 1.784, 1.316, 1.11, "", "", 
  "", "", "", "", "", "", 33273., 2.189926*^6, 50.074, 0.761, 25000., 0.572, 
  0.134, 7.4, "tests performed", "", "", "", "", "", "", "", "", "", 64.35, 
  4.3733759*^7, 77.39, 41.4, 16.462, 11.133, 7894.393, 0.1, 539.849, 7.11, 
  13.5, 47.4, "", 8.8, 72.06, 0.779}, {"UKR", "Europe", "Ukraine", 
  "2020-09-27", 203799., 3233., 3382.857, 4044., 56., 59.714, 4659.993, 
  73.925, 77.351, 92.469, 1.28, 1.365, 1.11, "", "", "", "", "", "", "", "", 
  20049., 2.209975*^6, 50.532, 0.458, 24446., 0.559, 0.138, 7.2, 
  "tests performed", "", "", "", "", "", "", "", "", "", 64.35, 4.3733759*^7, 
  77.39, 41.4, 16.462, 11.133, 7894.393, 0.1, 539.849, 7.11, 13.5, 47.4, "", 
  8.8, 72.06, 0.779}, {"UKR", "Europe", "Ukraine", "2020-09-28", 206579., 
  2780., 3382.714, 4082., 38., 61.429, 4723.559, 63.566, 77.348, 93.338, 
  0.869, 1.405, 1.13, "", "", "", "", "", "", "", "", 16533., 2.226508*^6, 
  50.911, 0.378, 23981., 0.548, 0.141, 7.1, "tests performed", "", "", "", 
  "", "", "", "", "", "", 64.35, 4.3733759*^7, 77.39, 41.4, 16.462, 11.133, 
  7894.393, 0.1, 539.849, 7.11, 13.5, 47.4, "", 8.8, 72.06, 0.779}, 
 {"UKR", "Europe", "Ukraine", "2020-09-29", 210309., 3730., 3488.429, 4154., 
  72., 62.571, 4808.848, 85.289, 79.765, 94.984, 1.646, 1.431, 1.15, "", "", 
  "", "", "", "", "", "", 24168., 2.250676*^6, 51.463, 0.553, 24456., 0.559, 
  0.143, 7., "tests performed", "", "", "", "", "", "", "", "", "", 58.8, 
  4.3733759*^7, 77.39, 41.4, 16.462, 11.133, 7894.393, 0.1, 539.849, 7.11, 
  13.5, 47.4, "", 8.8, 72.06, 0.779}, {"UKR", "Europe", "Ukraine", 
  "2020-09-30", 214446., 4137., 3565.429, 4221., 67., 62.429, 4903.443, 
  94.595, 81.526, 96.516, 1.532, 1.427, 1.16, "", "", "", "", "", "", "", "", 
  27572., 2.278248*^6, 52.094, 0.63, 25124., 0.574, 0.142, 7., 
  "tests performed", "", "", "", "", "", "", "", "", "", 58.8, 4.3733759*^7, 
  77.39, 41.4, 16.462, 11.133, 7894.393, 0.1, 539.849, 7.11, 13.5, 47.4, "", 
  8.8, 72.06, 0.779}, {"UKR", "Europe", "Ukraine", "2020-10-01", 218625., 
  4179., 3665.571, 4288., 67., 64.286, 4998.999, 95.555, 83.816, 98.048, 
  1.532, 1.47, 1.17, "", "", "", "", "", "", "", "", 30167., 2.308415*^6, 
  52.783, 0.69, 25608., 0.586, 0.143, 7., "tests performed", "", "", "", "", 
  "", "", "", "", "", 58.8, 4.3733759*^7, 77.39, 41.4, 16.462, 11.133, 
  7894.393, 0.1, 539.849, 7.11, 13.5, 47.4, "", 8.8, 72.06, 0.779}, 
 {"UKR", "Europe", "Ukraine", "2020-10-02", 223376., 4751., 3820.714, 4357., 
  69., 63.857, 5107.633, 108.635, 87.363, 99.626, 1.578, 1.46, 1.18, "", "", 
  "", "", "", "", "", "", 29527., 2.337942*^6, 53.459, 0.675, 25898., 0.592, 
  0.148, 6.8, "tests performed", "", "", "", "", "", "", "", "", "", 58.8, 
  4.3733759*^7, 77.39, 41.4, 16.462, 11.133, 7894.393, 0.1, 539.849, 7.11, 
  13.5, 47.4, "", 8.8, 72.06, 0.779}, {"UKR", "Europe", "Ukraine", 
  "2020-10-03", 228161., 4785., 3942.143, 4451., 94., 66.143, 5217.045, 
  109.412, 90.14, 101.775, 2.149, 1.512, 1.19, "", "", "", "", "", "", "", 
  "", "", "", "", "", 24311., 0.556, 0.162, 6.2, "tests performed", "", "", 
  "", "", "", "", "", "", "", 58.8, 4.3733759*^7, 77.39, 41.4, 16.462, 
  11.133, 7894.393, 0.1, 539.849, 7.11, 13.5, 47.4, "", 8.8, 72.06, 0.779}, 
 {"UKR", "Europe", "Ukraine", "2020-10-04", 232424., 4263., 4089.286, 4495., 
  44., 64.429, 5314.521, 97.476, 93.504, 102.781, 1.006, 1.473, 1.2, "", "", 
  "", "", "", "", "", "", "", 2.382259*^6, 54.472, "", 24612., 0.563, 0.166, 
  6., "tests performed", "", "", "", "", "", "", "", "", "", 58.8, 
  4.3733759*^7, 77.39, 41.4, 16.462, 11.133, 7894.393, 0.1, 539.849, 7.11, 
  13.5, 47.4, "", 8.8, 72.06, 0.779}, {"UKR", "Europe", "Ukraine", 
  "2020-10-05", 236329., 3905., 4250., 4530., 35., 64., 5403.812, 89.29, 
  97.179, 103.581, 0.8, 1.463, 1.2, "", "", "", "", "", "", "", "", 15646., 
  2.397905*^6, 54.83, 0.358, 24485., 0.56, 0.174, 5.8, "tests performed", "", 
  "", "", "", "", "", "", "", "", 58.8, 4.3733759*^7, 77.39, 41.4, 16.462, 
  11.133, 7894.393, 0.1, 539.849, 7.11, 13.5, 47.4, "", 8.8, 72.06, 0.779}, 
 {"UKR", "Europe", "Ukraine", "2020-10-06", 240811., 4482., 4357.429, 4624., 
  94., 67.143, 5506.295, 102.484, 99.635, 105.731, 2.149, 1.535, 1.2, "", "", 
  "", "", "", "", "", "", 25126., 2.423031*^6, 55.404, 0.575, 24622., 0.563, 
  0.177, 5.7, "tests performed", "", "", "", "", "", "", "", "", "", 58.8, 
  4.3733759*^7, 77.39, 41.4, 16.462, 11.133, 7894.393, 0.1, 539.849, 7.11, 
  13.5, 47.4, "", 8.8, 72.06, 0.779}, {"UKR", "Europe", "Ukraine", 
  "2020-10-07", 245698., 4887., 4464.571, 4707., 83., 69.429, 5618.04, 
  111.744, 102.085, 107.629, 1.898, 1.588, 1.2, "", "", "", "", "", "", "", 
  "", 32376., 2.455407*^6, 56.144, 0.74, 25308., 0.579, 0.176, 5.7, 
  "tests performed", "", "", "", "", "", "", "", "", "", 58.8, 4.3733759*^7, 
  77.39, 41.4, 16.462, 11.133, 7894.393, 0.1, 539.849, 7.11, 13.5, 47.4, "", 
  8.8, 72.06, 0.779}, {"UKR", "Europe", "Ukraine", "2020-10-08", 251243., 
  5545., 4659.714, 4807., 100., 74.143, 5744.83, 126.79, 106.547, 109.915, 
  2.287, 1.695, 1.2, "", "", "", "", "", "", "", "", 34295., 2.489702*^6, 
  56.929, 0.784, 25898., 0.592, 0.18, 5.6, "tests performed", "", "", "", "", 
  "", "", "", "", "", 58.8, 4.3733759*^7, 77.39, 41.4, 16.462, 11.133, 
  7894.393, 0.1, 539.849, 7.11, 13.5, 47.4, "", 8.8, 72.06, 0.779}, 
 {"UKR", "Europe", "Ukraine", "2020-10-09", 257204., 5961., 4832.571, 4899., 
  92., 77.429, 5881.132, 136.302, 110.5, 112.019, 2.104, 1.77, 1.2, "", "", 
  "", "", "", "", "", "", 32658., 2.52236*^6, 57.675, 0.747, 26345., 0.602, 
  0.183, 5.5, "tests performed", "", "", "", "", "", "", "", "", "", 58.8, 
  4.3733759*^7, 77.39, 41.4, 16.462, 11.133, 7894.393, 0.1, 539.849, 7.11, 
  13.5, 47.4, "", 8.8, 72.06, 0.779}, {"UKR", "Europe", "Ukraine", 
  "2020-10-10", 263105., 5901., 4992., 5010., 111., 79.857, 6016.062, 134.93, 
  114.145, 114.557, 2.538, 1.826, 1.19, "", "", "", "", "", "", "", "", 
  60408., 2.582768*^6, 59.057, 1.381, 31810., 0.727, 0.157, 6.4, 
  "tests performed", "", "", "", "", "", "", "", "", "", 58.8, 4.3733759*^7, 
  77.39, 41.4, 16.462, 11.133, 7894.393, 0.1, 539.849, 7.11, 13.5, 47.4, "", 
  8.8, 72.06, 0.779}, {"UKR", "Europe", "Ukraine", "2020-10-11", 268065., 
  4960., 5091.571, 5098., 88., 86.143, 6129.475, 113.414, 116.422, 116.569, 
  2.012, 1.97, 1.17, "", "", "", "", "", "", "", "", "", "", "", "", 30063., 
  0.687, 0.169, 5.9, "tests performed", "", "", "", "", "", "", "", "", "", 
  58.8, 4.3733759*^7, 77.39, 41.4, 16.462, 11.133, 7894.393, 0.1, 539.849, 
  7.11, 13.5, 47.4, "", 8.8, 72.06, 0.779}, {"UKR", "Europe", "Ukraine", 
  "2020-10-12", 272671., 4606., 5191.714, 5143., 45., 87.571, 6234.794, 
  105.319, 118.712, 117.598, 1.029, 2.002, 1.16, "", "", "", "", "", "", "", 
  "", "", 2.602635*^6, 59.511, "", 29247., 0.669, 0.178, 5.6, 
  "tests performed", "", "", "", "", "", "", "", "", "", 58.8, 4.3733759*^7, 
  77.39, 41.4, 16.462, 11.133, 7894.393, 0.1, 539.849, 7.11, 13.5, 47.4, "", 
  8.8, 72.06, 0.779}, {"UKR", "Europe", "Ukraine", "2020-10-13", 277982., 
  5311., 5310.143, 5254., 111., 90., 6356.234, 121.439, 121.42, 120.136, 
  2.538, 2.058, 1.15, "", "", "", "", "", "", "", "", 28353., 2.630988*^6, 
  60.159, 0.648, 29708., 0.679, 0.179, 5.6, "tests performed", "", "", "", 
  "", "", "", "", "", "", 58.8, 4.3733759*^7, 77.39, 41.4, 16.462, 11.133, 
  7894.393, 0.1, 539.849, 7.11, 13.5, 47.4, "", 8.8, 72.06, 0.779}, 
 {"UKR", "Europe", "Ukraine", "2020-10-14", 283762., 5780., 5437.714, 5365., 
  111., 94., 6488.397, 132.163, 124.337, 122.674, 2.538, 2.149, 1.13, "", "", 
  "", "", "", "", "", "", 64500., 2.695488*^6, 61.634, 1.475, 34297., 0.784, 
  0.159, 6.3, "tests performed", "", "", "", "", "", "", "", "", "", 58.8, 
  4.3733759*^7, 77.39, 41.4, 16.462, 11.133, 7894.393, 0.1, 539.849, 7.11, 
  13.5, 47.4, "", 8.8, 72.06, 0.779}, {"UKR", "Europe", "Ukraine", 
  "2020-10-15", 289022., 5260., 5397., 5443., 78., 90.857, 6608.67, 120.273, 
  123.406, 124.458, 1.784, 2.078, 1.12, "", "", "", "", "", "", "", "", "", 
  "", "", "", 31827., 0.728, 0.17, 5.9, "tests performed", "", "", "", "", 
  "", "", "", "", "", 58.8, 4.3733759*^7, 77.39, 41.4, 16.462, 11.133, 
  7894.393, 0.1, 539.849, 7.11, 13.5, 47.4, "", 8.8, 72.06, 0.779}, 
 {"UKR", "Europe", "Ukraine", "2020-10-16", 295227., 6205., 5431.857, 5551., 
  108., 93.143, 6750.552, 141.881, 124.203, 126.927, 2.469, 2.13, 1.12, "", 
  "", "", "", "", "", "", "", "", 2.729496*^6, 62.412, "", 29591., 0.677, 
  0.184, 5.4, "tests performed", "", "", "", "", "", "", "", "", "", 58.8, 
  4.3733759*^7, 77.39, 41.4, 16.462, 11.133, 7894.393, 0.1, 539.849, 7.11, 
  13.5, 47.4, "", 8.8, 72.06, 0.779}, {"UKR", "Europe", "Ukraine", 
  "2020-10-17", 301856., 6629., 5535.857, 5669., 118., 94.143, 6902.128, 
  151.576, 126.581, 129.625, 2.698, 2.153, 1.13, "", "", "", "", "", "", "", 
  "", 36291., 2.765787*^6, 63.241, 0.83, 26146., 0.598, 0.212, 4.7, 
  "tests performed", "", "", "", "", "", "", "", "", "", 58.8, 4.3733759*^7, 
  77.39, 41.4, 16.462, 11.133, 7894.393, 0.1, 539.849, 7.11, 13.5, 47.4, "", 
  8.8, 72.06, 0.779}, {"UKR", "Europe", "Ukraine", "2020-10-18", 307301., 
  5445., 5605.143, 5762., 93., 94.857, 7026.631, 124.503, 128.165, 131.752, 
  2.127, 2.169, 1.14, "", "", "", "", "", "", "", "", "", "", "", "", 28301., 
  0.647, 0.198, 5., "tests performed", "", "", "", "", "", "", "", "", "", 
  58.8, 4.3733759*^7, 77.39, 41.4, 16.462, 11.133, 7894.393, 0.1, 539.849, 
  7.11, 13.5, 47.4, "", 8.8, 72.06, 0.779}, {"UKR", "Europe", "Ukraine", 
  "2020-10-19", 312287., 4986., 5659.429, 5834., 72., 98.714, 7140.639, 
  114.008, 129.406, 133.398, 1.646, 2.257, 1.14, "", "", "", "", "", "", "", 
  "", "", 2.815833*^6, 64.386, "", 30457., 0.696, 0.186, 5.4, 
  "tests performed", "", "", "", "", "", "", "", "", "", 58.8, 4.3733759*^7, 
  77.39, 41.4, 16.462, 11.133, 7894.393, 0.1, 539.849, 7.11, 13.5, 47.4, "", 
  8.8, 72.06, 0.779}, {"UKR", "Europe", "Ukraine", "2020-10-20", 317967., 
  5680., 5712.143, 5948., 114., 99.143, 7270.516, 129.877, 130.612, 136.005, 
  2.607, 2.267, 1.15, "", "", "", "", "", "", "", "", 31543., 2.847376*^6, 
  65.107, 0.721, 30913., 0.707, 0.185, 5.4, "tests performed", "", "", "", 
  "", "", "", "", "", "", 58.8, 4.3733759*^7, 77.39, 41.4, 16.462, 11.133, 
  7894.393, 0.1, 539.849, 7.11, 13.5, 47.4, "", 8.8, 72.06, 0.779}, 
 {"UKR", "Europe", "Ukraine", "2020-10-21", 324942., 6975., 5882.857, 6093., 
  145., 104., 7430.004, 159.488, 134.515, 139.32, 3.316, 2.378, 1.16, "", "", 
  "", "", "", "", "", "", 32729., 2.880105*^6, 65.855, 0.748, 26374., 0.603, 
  0.223, 4.5, "tests performed", "", "", "", "", "", "", "", "", "", 58.8, 
  4.3733759*^7, 77.39, 41.4, 16.462, 11.133, 7894.393, 0.1, 539.849, 7.11, 
  13.5, 47.4, "", 8.8, 72.06, 0.779}, {"UKR", "Europe", "Ukraine", 
  "2020-10-22", 332262., 7320., 6177.143, 6213., 120., 110., 7597.38, 
  167.376, 141.244, 142.064, 2.744, 2.515, 1.17, "", "", "", "", "", "", "", 
  "", 33901., 2.914006*^6, 66.631, 0.775, 28788., 0.658, 0.215, 4.7, 
  "tests performed", "", "", "", "", "", "", "", "", "", 58.8, 4.3733759*^7, 
  77.39, 41.4, 16.462, 11.133, 7894.393, 0.1, 539.849, 7.11, 13.5, 47.4, "", 
  8.8, 72.06, 0.779}, {"UKR", "Europe", "Ukraine", "2020-10-23", 340042., 
  7780., 6402.143, 6336., 123., 112.143, 7775.275, 177.895, 146.389, 144.877, 
  2.812, 2.564, 1.16, "", "", "", "", "", "", "", "", 36457., 2.950463*^6, 
  67.464, 0.834, 31567., 0.722, 0.203, 4.9, "tests performed", "", "", "", 
  "", "", "", "", "", "", 58.8, 4.3733759*^7, 77.39, 41.4, 16.462, 11.133, 
  7894.393, 0.1, 539.849, 7.11, 13.5, 47.4, "", 8.8, 72.06, 0.779}, 
 {"UKR", "Europe", "Ukraine", "2020-10-24", 347317., 7275., 6494.429, 6463., 
  127., 113.429, 7941.622, 166.347, 148.499, 147.781, 2.904, 2.594, 1.15, "", 
  "", "", "", "", "", "", "", 41430., 2.991893*^6, 68.412, 0.947, 32301., 
  0.739, 0.201, 5., "tests performed", "", "", "", "", "", "", "", "", "", 
  58.8, 4.3733759*^7, 77.39, 41.4, 16.462, 11.133, 7894.393, 0.1, 539.849, 
  7.11, 13.5, 47.4, "", 8.8, 72.06, 0.779}, {"UKR", "Europe", "Ukraine", 
  "2020-10-25", 353723., 6406., 6631.714, 6566., 103., 114.857, 8088.1, 
  146.477, 151.638, 150.136, 2.355, 2.626, 1.14, "", "", "", "", "", "", "", 
  "", 33255., 3.025148*^6, 69.172, 0.76, 33477., 0.765, 0.198, 5., 
  "tests performed", "", "", "", "", "", "", "", "", "", 58.8, 4.3733759*^7, 
  77.39, 41.4, 16.462, 11.133, 7894.393, 0.1, 539.849, 7.11, 13.5, 47.4, "", 
  8.8, 72.06, 0.779}, {"UKR", "Europe", "Ukraine", "2020-10-26", 359348., 
  5625., 6723., 6641., 75., 115.286, 8216.719, 128.619, 153.726, 151.851, 
  1.715, 2.636, 1.14, "", "", "", "", "", "", "", "", 28779., 3.053927*^6, 
  69.83, 0.658, 34013., 0.778, 0.198, 5.1, "tests performed", "", "", "", "", 
  "", "", "", "", "", 58.8, 4.3733759*^7, 77.39, 41.4, 16.462, 11.133, 
  7894.393, 0.1, 539.849, 7.11, 13.5, 47.4, "", 8.8, 72.06, 0.779}, 
 {"UKR", "Europe", "Ukraine", "2020-10-27", 366233., 6885., 6895.143, 6770., 
  129., 117.429, 8374.149, 157.43, 157.662, 154.8, 2.95, 2.685, 1.15, "", "", 
  "", "", "", "", "", "", 33361., 3.087288*^6, 70.593, 0.763, 34273., 0.784, 
  0.201, 5., "tests performed", "", "", "", "", "", "", "", "", "", 58.8, 
  4.3733759*^7, 77.39, 41.4, 16.462, 11.133, 7894.393, 0.1, 539.849, 7.11, 
  13.5, 47.4, "", 8.8, 72.06, 0.779}, {"UKR", "Europe", "Ukraine", 
  "2020-10-28", 374023., 7790., 7011.571, 6938., 168., 120.714, 8552.272, 
  178.123, 160.324, 158.642, 3.841, 2.76, 1.15, "", "", "", "", "", "", "", 
  "", 41947., 3.129235*^6, 71.552, 0.959, 35590., 0.814, 0.197, 5.1, 
  "tests performed", "", "", "", "", "", "", "", "", "", 58.8, 4.3733759*^7, 
  77.39, 41.4, 16.462, 11.133, 7894.393, 0.1, 539.849, 7.11, 13.5, 47.4, "", 
  8.8, 72.06, 0.779}, {"UKR", "Europe", "Ukraine", "2020-10-29", 381664., 
  7641., 7057.429, 7058., 120., 120.714, 8726.988, 174.716, 161.373, 161.386, 
  2.744, 2.76, 1.16, "", "", "", "", "", "", "", "", 47162., 3.176397*^6, 
  72.63, 1.078, 37484., 0.857, 0.188, 5.3, "tests performed", "", "", "", "", 
  "", "", "", "", "", 58.8, 4.3733759*^7, 77.39, 41.4, 16.462, 11.133, 
  7894.393, 0.1, 539.849, 7.11, 13.5, 47.4, "", 8.8, 72.06, 0.779}, 
 {"UKR", "Europe", "Ukraine", "2020-10-30", 390272., 8608., 7175.714, 7235., 
  177., 128.429, 8923.816, 196.827, 164.077, 165.433, 4.047, 2.937, 1.17, "", 
  "", "", "", "", "", "", "", 49557., 3.225954*^6, 73.763, 1.133, 39356., 
  0.9, 0.182, 5.5, "tests performed", "", "", "", "", "", "", "", "", "", 
  58.8, 4.3733759*^7, 77.39, 41.4, 16.462, 11.133, 7894.393, 0.1, 539.849, 
  7.11, 13.5, 47.4, "", 8.8, 72.06, 0.779}, {"UKR", "Europe", "Ukraine", 
  "2020-10-31", 399330., 9058., 7430.429, 7399., 164., 133.714, 9130.932, 
  207.117, 169.901, 169.183, 3.75, 3.057, 1.18, "", "", "", "", "", "", "", 
  "", "", "", "", "", 39623., 0.906, 0.188, 5.3, "tests performed", "", "", 
  "", "", "", "", "", "", "", 58.8, 4.3733759*^7, 77.39, 41.4, 16.462, 
  11.133, 7894.393, 0.1, 539.849, 7.11, 13.5, 47.4, "", 8.8, 72.06, 0.779}, 
 {"UKR", "Europe", "Ukraine", "2020-11-01", 407573., 8243., 7692.857, 7515., 
  116., 135.571, 9319.414, 188.481, 175.902, 171.835, 2.652, 3.1, 1.2, "", 
  "", "", "", "", "", "", "", "", 3.312549*^6, 75.744, "", 41057., 0.939, 
  0.187, 5.3, "tests performed", "", "", "", "", "", "", "", "", "", 58.8, 
  4.3733759*^7, 77.39, 41.4, 16.462, 11.133, 7894.393, 0.1, 539.849, 7.11, 
  13.5, 47.4, "", 8.8, 72.06, 0.779}, {"UKR", "Europe", "Ukraine", 
  "2020-11-02", 414567., 6994., 7888.429, 7584., 69., 134.714, 9479.336, 
  159.922, 180.374, 173.413, 1.578, 3.08, 1.2, "", "", "", "", "", "", "", 
  "", 31662., 3.344211*^6, 76.467, 0.724, 41469., 0.948, 0.19, 5.3, 
  "tests performed", "", "", "", "", "", "", "", "", "", 58.8, 4.3733759*^7, 
  77.39, 41.4, 16.462, 11.133, 7894.393, 0.1, 539.849, 7.11, 13.5, 47.4, "", 
  8.8, 72.06, 0.779}, {"UKR", "Europe", "Ukraine", "2020-11-03", 423683., 
  9116., 8207.143, 7749., 165., 139.857, 9687.779, 208.443, 187.662, 177.186, 
  3.773, 3.198, 1.2, "", "", "", "", "", "", "", "", 34818., 3.379029*^6, 
  77.264, 0.796, 41677., 0.953, 0.197, 5.1, "tests performed", "", "", "", 
  "", "", "", "", "", "", 58.8, 4.3733759*^7, 77.39, 41.4, 16.462, 11.133, 
  7894.393, 0.1, 539.849, 7.11, 13.5, 47.4, "", 8.8, 72.06, 0.779}, 
 {"UKR", "Europe", "Ukraine", "2020-11-04", 433492., 9809., 8495.571, 7952., 
  203., 144.857, 9912.068, 224.289, 194.257, 181.827, 4.642, 3.312, 1.2, "", 
  "", "", "", "", "", "", "", 7460., 3.386489*^6, 77.434, 0.171, 36751., 
  0.84, 0.231, 4.3, "tests performed", "", "", "", "", "", "", "", "", "", 
  58.8, 4.3733759*^7, 77.39, 41.4, 16.462, 11.133, 7894.393, 0.1, 539.849, 
  7.11, 13.5, 47.4, "", 8.8, 72.06, 0.779}, {"UKR", "Europe", "Ukraine", 
  "2020-11-05", 443630., 10138., 8852.286, 8148., 196., 155.714, 10143.88, 
  231.812, 202.413, 186.309, 4.482, 3.561, 1.19, "", "", "", "", "", "", "", 
  "", "", "", "", "", 39634., 0.906, 0.223, 4.5, "tests performed", "", "", 
  "", "", "", "", "", "", "", 58.8, 4.3733759*^7, 77.39, 41.4, 16.462, 
  11.133, 7894.393, 0.1, 539.849, 7.11, 13.5, 47.4, "", 8.8, 72.06, 0.779}, 
 {"UKR", "Europe", "Ukraine", "2020-11-06", 453565., 9935., 9041.857, 8358., 
  210., 160.429, 10371.05, 227.17, 206.748, 191.111, 4.802, 3.668, 1.18, "", 
  "", "", "", "", "", "", "", "", 3.521175*^6, 80.514, "", 42174., 0.964, 
  0.214, 4.7, "tests performed", "", "", "", "", "", "", "", "", "", 58.8, 
  4.3733759*^7, 77.39, 41.4, 16.462, 11.133, 7894.393, 0.1, 539.849, 7.11, 
  13.5, 47.4, "", 8.8, 72.06, 0.779}, {"UKR", "Europe", "Ukraine", 
  "2020-11-07", 464598., 11033., 9324., 8553., 195., 164.857, 10623.326, 
  252.277, 213.199, 195.57, 4.459, 3.77, 1.18, "", "", "", "", "", "", "", 
  "", 51258., 3.572433*^6, 81.686, 1.172, 43312., 0.99, 0.215, 4.6, 
  "tests performed", "", "", "", "", "", "", "", "", "", 58.8, 4.3733759*^7, 
  77.39, 41.4, 16.462, 11.133, 7894.393, 0.1, 539.849, 7.11, 13.5, 47.4, "", 
  8.8, 72.06, 0.779}, {"UKR", "Europe", "Ukraine", "2020-11-08", 474245., 
  9647., 9524.571, 8695., 142., 168.571, 10843.911, 220.585, 217.785, 
  198.817, 3.247, 3.854, 1.18, "", "", "", "", "", "", "", "", 41466., 
  3.613899*^6, 82.634, 0.948, 43050., 0.984, 0.221, 4.5, "tests performed", 
  "", "", "", "", "", "", "", "", "", 58.8, 4.3733759*^7, 77.39, 41.4, 
  16.462, 11.133, 7894.393, 0.1, 539.849, 7.11, 13.5, 47.4, "", 8.8, 72.06, 
  0.779}, {"UKR", "Europe", "Ukraine", "2020-11-09", 483153., 8908., 9798., 
  8812., 117., 175.429, 11047.598, 203.687, 224.037, 201.492, 2.675, 4.011, 
  1.18, "", "", "", "", "", "", "", "", 34393., 3.648292*^6, 83.42, 0.786, 
  43440., 0.993, 0.226, 4.4, "tests performed", "", "", "", "", "", "", "", 
  "", "", 58.8, 4.3733759*^7, 77.39, 41.4, 16.462, 11.133, 7894.393, 0.1, 
  539.849, 7.11, 13.5, 47.4, "", 8.8, 72.06, 0.779}, 
 {"UKR", "Europe", "Ukraine", "2020-11-10", 493544., 10391., 9980.143, 9018., 
  206., 181.286, 11285.195, 237.597, 228.202, 206.202, 4.71, 4.145, 1.17, "", 
  "", "", "", "", "", "", "", 42966., 3.691258*^6, 84.403, 0.982, 44604., 
  1.02, 0.224, 4.5, "tests performed", "", "", "", "", "", "", "", "", "", 
  58.8, 4.3733759*^7, 77.39, 41.4, 16.462, 11.133, 7894.393, 0.1, 539.849, 
  7.11, 13.5, 47.4, "", 8.8, 72.06, 0.779}, {"UKR", "Europe", "Ukraine", 
  "2020-11-11", 504423., 10879., 10133., 9214., 196., 180.286, 11533.95, 
  248.755, 231.697, 210.684, 4.482, 4.122, 1.16, "", "", "", "", "", "", "", 
  "", 43908., 3.735166*^6, 85.407, 1.004, 49811., 1.139, 0.203, 4.9, 
  "tests performed", "", "", "", "", "", "", "", "", "", 58.8, 4.3733759*^7, 
  77.39, 41.4, 16.462, 11.133, 7894.393, 0.1, 539.849, 7.11, 13.5, 47.4, "", 
  8.8, 72.06, 0.779}, {"UKR", "Europe", "Ukraine", "2020-11-12", 515755., 
  11332., 10303.571, 9422., 208., 182., 11793.064, 259.113, 235.598, 215.44, 
  4.756, 4.162, 1.15, "", "", "", "", "", "", "", "", 46933., 3.782099*^6, 
  86.48, 1.073, 46895., 1.072, 0.22, 4.6, "tests performed", "", "", "", "", 
  "", "", "", "", "", 58.8, 4.3733759*^7, 77.39, 41.4, 16.462, 11.133, 
  7894.393, 0.1, 539.849, 7.11, 13.5, 47.4, "", 8.8, 72.06, 0.779}, 
 {"UKR", "Europe", "Ukraine", "2020-11-13", 527808., 12053., 10606.143, 
  9604., 182., 178., 12068.663, 275.599, 242.516, 219.602, 4.162, 4.07, 1.15, 
  "", "", "", "", "", "", "", "", 46813., 3.828912*^6, 87.55, 1.07, 43962., 
  1.005, 0.241, 4.1, "tests performed", "", "", "", "", "", "", "", "", "", 
  61.57, 4.3733759*^7, 77.39, 41.4, 16.462, 11.133, 7894.393, 0.1, 539.849, 
  7.11, 13.5, 47.4, "", 8.8, 72.06, 0.779}, {"UKR", "Europe", "Ukraine", 
  "2020-11-14", 540593., 12785., 10856.429, 9806., 202., 179., 12361., 
  292.337, 248.239, 224.22, 4.619, 4.093, 1.16, "", "", "", "", "", "", "", 
  "", 84054., 3.912966*^6, 89.472, 1.922, 48648., 1.112, 0.223, 4.5, 
  "tests performed", "", "", "", "", "", "", "", "", "", 61.57, 4.3733759*^7, 
  77.39, 41.4, 16.462, 11.133, 7894.393, 0.1, 539.849, 7.11, 13.5, 47.4, "", 
  8.8, 72.06, 0.779}, {"UKR", "Europe", "Ukraine", "2020-11-15", 551533., 
  10940., 11041.143, 9904., 98., 172.714, 12611.15, 250.15, 252.463, 226.461, 
  2.241, 3.949, 1.16, "", "", "", "", "", "", "", "", "", "", "", "", 45888., 
  1.049, 0.241, 4.2, "tests performed", "", "", "", "", "", "", "", "", "", 
  61.57, 4.3733759*^7, 77.39, 41.4, 16.462, 11.133, 7894.393, 0.1, 539.849, 
  7.11, 13.5, 47.4, "", 8.8, 72.06, 0.779}, {"UKR", "Europe", "Ukraine", 
  "2020-11-16", 561581., 10048., 11204., 10002., 98., 170., 12840.904, 
  229.754, 256.187, 228.702, 2.241, 3.887, 1.17, "", "", "", "", "", "", "", 
  "", "", "", "", "", 44140., 1.009, 0.254, 3.9, "tests performed", "", "", 
  "", "", "", "", "", "", "", 61.57, 4.3733759*^7, 77.39, 41.4, 16.462, 
  11.133, 7894.393, 0.1, 539.849, 7.11, 13.5, 47.4, "", 8.8, 72.06, 0.779}, 
 {"UKR", "Europe", "Ukraine", "2020-11-17", 573758., 12177., 11459.143, 
  10168., 166., 164.286, 13119.339, 278.435, 262.021, 232.498, 3.796, 3.756, 
  1.17, "", "", "", "", "", "", "", "", "", 3.979421*^6, 90.992, "", 41166., 
  0.941, 0.278, 3.6, "tests performed", "", "", "", "", "", "", "", "", "", 
  61.57, 4.3733759*^7, 77.39, 41.4, 16.462, 11.133, 7894.393, 0.1, 539.849, 
  7.11, 13.5, 47.4, "", 8.8, 72.06, 0.779}, {"UKR", "Europe", "Ukraine", 
  "2020-11-18", 586522., 12764., 11728.429, 10431., 263., 173.857, 13411.196, 
  291.857, 268.178, 238.511, 6.014, 3.975, 1.16, "", "", "", "", "", "", "", 
  "", 42862., 4.022283*^6, 91.972, 0.98, 41017., 0.938, 0.286, 3.5, 
  "tests performed", "", "", "", "", "", "", "", "", "", 61.57, 4.3733759*^7, 
  77.39, 41.4, 16.462, 11.133, 7894.393, 0.1, 539.849, 7.11, 13.5, 47.4, "", 
  8.8, 72.06, 0.779}, {"UKR", "Europe", "Ukraine", "2020-11-19", 600152., 
  13630., 12056.714, 10694., 263., 181.714, 13722.854, 311.659, 275.684, 
  244.525, 6.014, 4.155, 1.15, "", "", "", "", "", "", "", "", 40585., 
  4.062868*^6, 92.9, 0.928, 40110., 0.917, 0.301, 3.3, "tests performed", "", 
  "", "", "", "", "", "", "", "", 61.57, 4.3733759*^7, 77.39, 41.4, 16.462, 
  11.133, 7894.393, 0.1, 539.849, 7.11, 13.5, 47.4, "", 8.8, 72.06, 0.779}, 
 {"UKR", "Europe", "Ukraine", "2020-11-20", 614986., 14834., 12454., 10929., 
  235., 189.286, 14062.043, 339.189, 284.769, 249.898, 5.373, 4.328, 1.15, 
  "", "", "", "", "", "", "", "", 45957., 4.108825*^6, 93.951, 1.051, 39988., 
  0.914, 0.311, 3.2, "tests performed", "", "", "", "", "", "", "", "", "", 
  61.57, 4.3733759*^7, 77.39, 41.4, 16.462, 11.133, 7894.393, 0.1, 539.849, 
  7.11, 13.5, 47.4, "", 8.8, 72.06, 0.779}, {"UKR", "Europe", "Ukraine", 
  "2020-11-21", 629850., 14864., 12751., 11149., 220., 191.857, 14401.918, 
  339.875, 291.56, 254.929, 5.03, 4.387, 1.14, "", "", "", "", "", "", "", 
  "", 45508., 4.154333*^6, 94.991, 1.041, 34481., 0.788, 0.37, 2.7, 
  "tests performed", "", "", "", "", "", "", "", "", "", 61.57, 4.3733759*^7, 
  77.39, 41.4, 16.462, 11.133, 7894.393, 0.1, 539.849, 7.11, 13.5, 47.4, "", 
  8.8, 72.06, 0.779}, {"UKR", "Europe", "Ukraine", "2020-11-22", 642215., 
  12365., 12954.571, 11292., 143., 198.286, 14684.651, 282.734, 296.214, 
  258.199, 3.27, 4.534, 1.14, "", "", "", "", "", "", "", "", "", "", "", "", 
  37693., 0.862, 0.344, 2.9, "tests performed", "", "", "", "", "", "", "", 
  "", "", 61.57, 4.3733759*^7, 77.39, 41.4, 16.462, 11.133, 7894.393, 0.1, 
  539.849, 7.11, 13.5, 47.4, "", 8.8, 72.06, 0.779}, 
 {"UKR", "Europe", "Ukraine", "2020-11-23", 653442., 11227., 13123., 11423., 
  131., 203., 14941.364, 256.712, 300.066, 261.194, 2.995, 4.642, 1.13, "", 
  "", "", "", "", "", "", "", "", 4.2436*^6, 97.033, "", 40904., 0.935, 
  0.321, 3.1, "tests performed", "", "", "", "", "", "", "", "", "", 61.57, 
  4.3733759*^7, 77.39, 41.4, 16.462, 11.133, 7894.393, 0.1, 539.849, 7.11, 
  13.5, 47.4, "", 8.8, 72.06, 0.779}, {"UKR", "Europe", "Ukraine", 
  "2020-11-24", 665968., 12526., 13172.857, 11619., 196., 207.286, 15227.779, 
  286.415, 301.206, 265.676, 4.482, 4.74, 1.12, "", "", "", "", "", "", "", 
  "", 35425., 4.279025*^6, 97.843, 0.81, 42801., 0.979, 0.308, 3.2, 
  "tests performed", "", "", "", "", "", "", "", "", "", 61.57, 4.3733759*^7, 
  77.39, 41.4, 16.462, 11.133, 7894.393, 0.1, 539.849, 7.11, 13.5, 47.4, "", 
  8.8, 72.06, 0.779}, {"UKR", "Europe", "Ukraine", "2020-11-25", 680132., 
  14164., 13372.857, 11857., 238., 203.714, 15551.647, 323.869, 305.779, 
  271.118, 5.442, 4.658, 1.11, "", "", "", "", "", "", "", "", "", "", "", 
  "", 43446., 0.993, 0.308, 3.2, "tests performed", "", "", "", "", "", "", 
  "", "", "", 61.57, 4.3733759*^7, 77.39, 41.4, 16.462, 11.133, 7894.393, 
  0.1, 539.849, 7.11, 13.5, 47.4, "", 8.8, 72.06, 0.779}, 
 {"UKR", "Europe", "Ukraine", "2020-11-26", 695755., 15623., 13657.571, 
  12091., 234., 199.571, 15908.877, 357.23, 312.289, 276.468, 5.351, 4.563, 
  1.11, "", "", "", "", "", "", "", "", "", 4.373786*^6, 100.009, "", 44417., 
  1.016, 0.307, 3.3, "tests performed", "", "", "", "", "", "", "", "", "", 
  61.57, 4.3733759*^7, 77.39, 41.4, 16.462, 11.133, 7894.393, 0.1, 539.849, 
  7.11, 13.5, 47.4, "", 8.8, 72.06, 0.779}, {"UKR", "Europe", "Ukraine", 
  "2020-11-27", 712249., 16494., 13894.714, 12292., 201., 194.714, 16286.023, 
  377.146, 317.711, 281.064, 4.596, 4.452, 1.1, "", "", "", "", "", "", "", 
  "", 46005., 4.419791*^6, 101.061, 1.052, 44424., 1.016, 0.313, 3.2, 
  "tests performed", "", "", "", "", "", "", "", "", "", 61.57, 4.3733759*^7, 
  77.39, 41.4, 16.462, 11.133, 7894.393, 0.1, 539.849, 7.11, 13.5, 47.4, "", 
  8.8, 72.06, 0.779}, {"UKR", "Europe", "Ukraine", "2020-11-28", 728834., 
  16585., 14140.571, 12485., 193., 190.857, 16665.249, 379.226, 323.333, 
  285.477, 4.413, 4.364, 1.08, "", "", "", "", "", "", "", "", "", "", "", 
  "", 43112., 0.986, 0.328, 3., "tests performed", "", "", "", "", "", "", 
  "", "", "", 61.57, 4.3733759*^7, 77.39, 41.4, 16.462, 11.133, 7894.393, 
  0.1, 539.849, 7.11, 13.5, 47.4, "", 8.8, 72.06, 0.779}, 
 {"UKR", "Europe", "Ukraine", "2020-11-29", 742105., 13271., 14270., 12613., 
  128., 188.714, 16968.699, 303.45, 326.293, 288.404, 2.927, 4.315, 1.06, "", 
  "", "", "", "", "", "", "", "", "", "", "", 41926., 0.959, 0.34, 2.9, 
  "tests performed", "", "", "", "", "", "", "", "", "", 61.57, 4.3733759*^7, 
  77.39, 41.4, 16.462, 11.133, 7894.393, 0.1, 539.849, 7.11, 13.5, 47.4, "", 
  8.8, 72.06, 0.779}, {"UKR", "Europe", "Ukraine", "2020-11-30", 752343., 
  10238., 14128.714, 12731., 118., 186.857, 17202.798, 234.098, 323.062, 
  291.102, 2.698, 4.273, 1.04, "", "", "", "", "", "", "", "", "", 
  4.528772*^6, 103.553, "", 40739., 0.932, 0.347, 2.9, "tests performed", "", 
  "", "", "", "", "", "", "", "", 61.57, 4.3733759*^7, 77.39, 41.4, 16.462, 
  11.133, 7894.393, 0.1, 539.849, 7.11, 13.5, 47.4, "", 8.8, 72.06, 0.779}, 
 {"UKR", "Europe", "Ukraine", "2020-12-01", 765117., 12774., 14164.143, 
  12962., 231., 191.857, 17494.883, 292.086, 323.872, 296.384, 5.282, 4.387, 
  1.02, "", "", "", "", "", "", "", "", 33817., 4.562589*^6, 104.326, 0.773, 
  40509., 0.926, 0.35, 2.9, "tests performed", "", "", "", "", "", "", "", 
  "", "", 61.57, 4.3733759*^7, 77.39, 41.4, 16.462, 11.133, 7894.393, 0.1, 
  539.849, 7.11, 13.5, 47.4, "", 8.8, 72.06, 0.779}, 
 {"UKR", "Europe", "Ukraine", "2020-12-02", 778560., 13443., 14061.143, 
  13140., 178., 183.286, 17802.266, 307.383, 321.517, 300.454, 4.07, 4.191, 
  1., "", "", "", "", "", "", "", "", 44445., 4.607034*^6, 105.343, 1.016, 
  40090., 0.917, 0.351, 2.9, "tests performed", "", "", "", "", "", "", "", 
  "", "", 61.57, 4.3733759*^7, 77.39, 41.4, 16.462, 11.133, 7894.393, 0.1, 
  539.849, 7.11, 13.5, 47.4, "", 8.8, 72.06, 0.779}, 
 {"UKR", "Europe", "Ukraine", "2020-12-03", 793372., 14812., 13945.286, 
  13394., 254., 186.143, 18140.951, 338.686, 318.868, 306.262, 5.808, 4.256, 
  0.99, "", "", "", "", "", "", "", "", 47172., 4.654206*^6, 106.421, 1.079, 
  40060., 0.916, 0.348, 2.9, "tests performed", "", "", "", "", "", "", "", 
  "", "", 61.57, 4.3733759*^7, 77.39, 41.4, 16.462, 11.133, 7894.393, 0.1, 
  539.849, 7.11, 13.5, 47.4, "", 8.8, 72.06, 0.779}, 
 {"UKR", "Europe", "Ukraine", "2020-12-04", 808828., 15456., 13797., 13641., 
  247., 192.714, 18494.363, 353.411, 315.477, 311.91, 5.648, 4.407, 0.98, "", 
  "", "", "", "", "", "", "", 48028., 4.702234*^6, 107.52, 1.098, 40349., 
  0.923, 0.342, 2.9, "tests performed", "", "", "", "", "", "", "", "", "", 
  61.57, 4.3733759*^7, 77.39, 41.4, 16.462, 11.133, 7894.393, 0.1, 539.849, 
  7.11, 13.5, 47.4, "", 8.8, 72.06, 0.779}, {"UKR", "Europe", "Ukraine", 
  "2020-12-05", 822985., 14157., 13450.143, 13877., 236., 198.857, 18818.071, 
  323.709, 307.546, 317.306, 5.396, 4.547, 0.97, "", "", "", "", "", "", "", 
  "", "", "", "", "", 40194., 0.919, 0.335, 3., "tests performed", "", "", 
  "", "", "", "", "", "", "", 61.57, 4.3733759*^7, 77.39, 41.4, 16.462, 
  11.133, 7894.393, 0.1, 539.849, 7.11, 13.5, 47.4, "", 8.8, 72.06, 0.779}, 
 {"UKR", "Europe", "Ukraine", "2020-12-06", 834913., 11928., 13258.286, 
  14054., 177., 205.857, 19090.813, 272.741, 303.159, 321.354, 4.047, 4.707, 
  0.96, "", "", "", "", "", "", "", "", "", "", "", "", 40039., 0.916, 0.331, 
  3., "tests performed", "", "", "", "", "", "", "", "", "", 61.57, 
  4.3733759*^7, 77.39, 41.4, 16.462, 11.133, 7894.393, 0.1, 539.849, 7.11, 
  13.5, 47.4, "", 8.8, 72.06, 0.779}, {"UKR", "Europe", "Ukraine", 
  "2020-12-07", 843898., 8985., 13079.286, 14208., 154., 211., 19296.26, 
  205.448, 299.066, 324.875, 3.521, 4.825, 0.95, "", "", "", "", "", "", "", 
  "", "", 4.807961*^6, 109.937, "", 39884., 0.912, 0.328, 3., 
  "tests performed", "", "", "", "", "", "", "", "", "", 61.57, 4.3733759*^7, 
  77.39, 41.4, 16.462, 11.133, 7894.393, 0.1, 539.849, 7.11, 13.5, 47.4, "", 
  8.8, 72.06, 0.779}, {"UKR", "Europe", "Ukraine", "2020-12-08", 855054., 
  11156., 12848.143, 14413., 205., 207.286, 19551.349, 255.089, 293.781, 
  329.562, 4.687, 4.74, 0.94, "", "", "", "", "", "", "", "", 31018., 
  4.838979*^6, 110.646, 0.709, 39484., 0.903, 0.325, 3.1, "tests performed", 
  "", "", "", "", "", "", "", "", "", 61.57, 4.3733759*^7, 77.39, 41.4, 
  16.462, 11.133, 7894.393, 0.1, 539.849, 7.11, 13.5, 47.4, "", 8.8, 72.06, 
  0.779}, {"UKR", "Europe", "Ukraine", "2020-12-09", 867991., 12937., 
  12775.857, 14702., 289., 223.143, 19847.162, 295.813, 292.128, 336.171, 
  6.608, 5.102, 0.93, "", "", "", "", "", "", "", "", 37522., 4.876501*^6, 
  111.504, 0.858, 38495., 0.88, 0.332, 3., "tests performed", "", "", "", "", 
  "", "", "", "", "", 61.57, 4.3733759*^7, 77.39, 41.4, 16.462, 11.133, 
  7894.393, 0.1, 539.849, 7.11, 13.5, 47.4, "", 8.8, 72.06, 0.779}, 
 {"UKR", "Europe", "Ukraine", "2020-12-10", 881727., 13736., 12622.143, 
  14981., 279., 226.714, 20161.244, 314.082, 288.613, 342.55, 6.38, 5.184, 
  0.92, "", "", "", "", "", "", "", "", 41279., 4.91778*^6, 112.448, 0.944, 
  37653., 0.861, 0.335, 3., "tests performed", "", "", "", "", "", "", "", 
  "", "", 61.57, 4.3733759*^7, 77.39, 41.4, 16.462, 11.133, 7894.393, 0.1, 
  539.849, 7.11, 13.5, 47.4, "", 8.8, 72.06, 0.779}, 
 {"UKR", "Europe", "Ukraine", "2020-12-11", 895620., 13893., 12398.857, 
  15278., 297., 233.857, 20478.917, 317.672, 283.508, 349.341, 6.791, 5.347, 
  0.92, "", "", "", "", "", "", "", "", 39519., 4.957299*^6, 113.352, 0.904, 
  36438., 0.833, 0.34, 2.9, "tests performed", "", "", "", "", "", "", "", 
  "", "", 61.57, 4.3733759*^7, 77.39, 41.4, 16.462, 11.133, 7894.393, 0.1, 
  539.849, 7.11, 13.5, 47.4, "", 8.8, 72.06, 0.779}, 
 {"UKR", "Europe", "Ukraine", "2020-12-12", 908839., 13219., 12264.857, 
  15528., 250., 235.857, 20781.177, 302.261, 280.444, 355.058, 5.716, 5.393, 
  0.91, "", "", "", "", "", "", "", "", 40967., 4.998266*^6, 114.289, 0.937, 
  37256., 0.852, 0.329, 3., "tests performed", "", "", "", "", "", "", "", 
  "", "", 61.57, 4.3733759*^7, 77.39, 41.4, 16.462, 11.133, 7894.393, 0.1, 
  539.849, 7.11, 13.5, 47.4, "", 8.8, 72.06, 0.779}, 
 {"UKR", "Europe", "Ukraine", "2020-12-13", 918444., 9605., 11933., 15691., 
  163., 233.857, 21000.802, 219.624, 272.856, 358.785, 3.727, 5.347, 0.9, "", 
  "", "", "", "", "", "", "", "", "", "", "", 36108., 0.826, 0.33, 3., 
  "tests performed", "", "", "", "", "", "", "", "", "", 61.57, 4.3733759*^7, 
  77.39, 41.4, 16.462, 11.133, 7894.393, 0.1, 539.849, 7.11, 13.5, 47.4, "", 
  8.8, 72.06, 0.779}, {"UKR", "Europe", "Ukraine", "2020-12-14", 925321., 
  6877., 11631.857, 15792., 101., 226.286, 21158.049, 157.247, 265.97, 
  361.094, 2.309, 5.174, 0.89, "", "", "", "", "", "", "", "", "", 
  5.052686*^6, 115.533, "", 34961., 0.799, 0.333, 3., "tests performed", "", 
  "", "", "", "", "", "", "", "", 61.57, 4.3733759*^7, 77.39, 41.4, 16.462, 
  11.133, 7894.393, 0.1, 539.849, 7.11, 13.5, 47.4, "", 8.8, 72.06, 0.779}, 
 {"UKR", "Europe", "Ukraine", "2020-12-15", 934161., 8840., 11301., 16038., 
  246., 232.143, 21360.181, 202.132, 258.404, 366.719, 5.625, 5.308, 0.89, 
  "", "", "", "", "", "", "", "", "", "", "", "", 35723., 0.817, 0.316, 3.2, 
  "tests performed", "", "", "", "", "", "", "", "", "", 61.57, 4.3733759*^7, 
  77.39, 41.4, 16.462, 11.133, 7894.393, 0.1, 539.849, 7.11, 13.5, 47.4, "", 
  8.8, 72.06, 0.779}, {"UKR", "Europe", "Ukraine", "2020-12-16", 945218., 
  11057., 11032.429, 16314., 276., 230.286, 21613.006, 252.825, 252.263, 
  373.03, 6.311, 5.266, 0.9, "", "", "", "", "", "", "", "", "", 5.125389*^6, 
  117.195, "", 35555., 0.813, 0.31, 3.2, "tests performed", "", "", "", "", 
  "", "", "", "", "", 61.57, 4.3733759*^7, 77.39, 41.4, 16.462, 11.133, 
  7894.393, 0.1, 539.849, 7.11, 13.5, 47.4, "", 8.8, 72.06, 0.779}, 
 {"UKR", "Europe", "Ukraine", "2020-12-17", 957692., 12474., 10852.143, 
  16579., 265., 228.286, 21898.232, 285.226, 248.141, 379.089, 6.059, 5.22, 
  0.91, "", "", "", "", "", "", "", "", 41733., 5.167122*^6, 118.15, 0.954, 
  35620., 0.814, 0.305, 3.3, "tests performed", "", "", "", "", "", "", "", 
  "", "", 61.57, 4.3733759*^7, 77.39, 41.4, 16.462, 11.133, 7894.393, 0.1, 
  539.849, 7.11, 13.5, 47.4, "", 8.8, 72.06, 0.779}, 
 {"UKR", "Europe", "Ukraine", "2020-12-18", 970758., 13066., 10734., 16848., 
  269., 224.286, 22196.994, 298.762, 245.44, 385.24, 6.151, 5.128, 0.92, "", 
  "", "", "", "", "", "", "", 42340., 5.209462*^6, 119.118, 0.968, 36023., 
  0.824, 0.298, 3.4, "tests performed", "", "", "", "", "", "", "", "", "", 
  61.57, 4.3733759*^7, 77.39, 41.4, 16.462, 11.133, 7894.393, 0.1, 539.849, 
  7.11, 13.5, 47.4, "", 8.8, 72.06, 0.779}, {"UKR", "Europe", "Ukraine", 
  "2020-12-19", 982937., 12179., 10585.429, 17072., 224., 220.571, 22475.475, 
  278.481, 242.043, 390.362, 5.122, 5.044, 0.93, "", "", "", "", "", "", "", 
  "", "", "", "", "", 34630., 0.792, 0.306, 3.3, "tests performed", "", "", 
  "", "", "", "", "", "", "", 54.63, 4.3733759*^7, 77.39, 41.4, 16.462, 
  11.133, 7894.393, 0.1, 539.849, 7.11, 13.5, 47.4, "", 8.8, 72.06, 0.779}, 
 {"UKR", "Europe", "Ukraine", "2020-12-20", 991700., 8763., 10465.143, 
  17201., 129., 215.714, 22675.846, 200.372, 239.292, 393.312, 2.95, 4.932, 
  0.92, "", "", "", "", "", "", "", "", "", "", "", "", 35202., 0.805, 0.297, 
  3.4, "tests performed", "", "", "", "", "", "", "", "", "", 54.63, 
  4.3733759*^7, 77.39, 41.4, 16.462, 11.133, 7894.393, 0.1, 539.849, 7.11, 
  13.5, 47.4, "", 8.8, 72.06, 0.779}, {"UKR", "Europe", "Ukraine", 
  "2020-12-21", 998678., 6978., 10479.571, 17293., 92., 214.429, 22835.403, 
  159.556, 239.622, 395.415, 2.104, 4.903, 0.91, "", "", "", "", "", "", "", 
  "", "", 5.303103*^6, 121.259, "", 35774., 0.818, 0.293, 3.4, 
  "tests performed", "", "", "", "", "", "", "", "", "", 54.63, 4.3733759*^7, 
  77.39, 41.4, 16.462, 11.133, 7894.393, 0.1, 539.849, 7.11, 13.5, 47.4, "", 
  8.8, 72.06, 0.779}, {"UKR", "Europe", "Ukraine", "2020-12-22", 1.007627*^6, 
  8949., 10495.143, 17535., 242., 213.857, 23040.027, 204.625, 239.978, 
  400.949, 5.533, 4.89, 0.9, "", "", "", "", "", "", "", "", 4498., 
  5.307601*^6, 121.362, 0.103, 31223., 0.714, 0.336, 3., "tests performed", 
  "", "", "", "", "", "", "", "", "", 54.63, 4.3733759*^7, 77.39, 41.4, 
  16.462, 11.133, 7894.393, 0.1, 539.849, 7.11, 13.5, 47.4, "", 8.8, 72.06, 
  0.779}, {"UKR", "Europe", "Ukraine", "2020-12-23", 1.018199*^6, 10572., 
  10425.857, 17823., 288., 215.571, 23281.763, 241.735, 238.394, 407.534, 
  6.585, 4.929, 0.89, "", "", "", "", "", "", "", "", 41219., 5.34882*^6, 
  122.304, 0.942, 31919., 0.73, 0.327, 3.1, "tests performed", "", "", "", 
  "", "", "", "", "", "", 54.63, 4.3733759*^7, 77.39, 41.4, 16.462, 11.133, 
  7894.393, 0.1, 539.849, 7.11, 13.5, 47.4, "", 8.8, 72.06, 0.779}, 
 {"UKR", "Europe", "Ukraine", "2020-12-24", 1.030125*^6, 11926., 10347.571, 
  18057., 234., 211.143, 23554.458, 272.696, 236.604, 412.885, 5.351, 4.828, 
  0.88, "", "", "", "", "", "", "", "", 42132., 5.390952*^6, 123.268, 0.963, 
  31976., 0.731, 0.324, 3.1, "tests performed", "", "", "", "", "", "", "", 
  "", "", 54.63, 4.3733759*^7, 77.39, 41.4, 16.462, 11.133, 7894.393, 0.1, 
  539.849, 7.11, 13.5, 47.4, "", 8.8, 72.06, 0.779}, 
 {"UKR", "Europe", "Ukraine", "2020-12-25", 1.041583*^6, 11458., 10117.857, 
  18255., 198., 201., 23816.453, 261.994, 231.351, 417.412, 4.527, 4.596, 
  0.86, "", "", "", "", "", "", "", "", "", "", "", "", 29834., 0.682, 0.339, 
  2.9, "tests performed", "", "", "", "", "", "", "", "", "", 54.63, 
  4.3733759*^7, 77.39, 41.4, 16.462, 11.133, 7894.393, 0.1, 539.849, 7.11, 
  13.5, 47.4, "", 8.8, 72.06, 0.779}, {"UKR", "Europe", "Ukraine", 
  "2020-12-26", 1.049717*^6, 8134., 9540., 18389., 134., 188.143, 24002.442, 
  185.989, 218.138, 420.476, 3.064, 4.302, 0.84, "", "", "", "", "", "", "", 
  "", "", "", "", "", 29281., 0.67, 0.326, 3.1, "tests performed", "", "", 
  "", "", "", "", "", "", "", 54.63, 4.3733759*^7, 77.39, 41.4, 16.462, 
  11.133, 7894.393, 0.1, 539.849, 7.11, 13.5, 47.4, "", 8.8, 72.06, 0.779}, 
 {"UKR", "Europe", "Ukraine", "2020-12-27", 1.056265*^6, 6548., 9223.571, 
  18472., 83., 181.571, 24152.166, 149.724, 210.903, 422.374, 1.898, 4.152, 
  0.83, "", "", "", "", "", "", "", "", "", 5.472989*^6, 125.143, "", 28729., 
  0.657, 0.321, 3.1, "tests performed", "", "", "", "", "", "", "", "", "", 
  54.63, 4.3733759*^7, 77.39, 41.4, 16.462, 11.133, 7894.393, 0.1, 539.849, 
  7.11, 13.5, 47.4, "", 8.8, 72.06, 0.779}, {"UKR", "Europe", "Ukraine", 
  "2020-12-28", 1.061074*^6, 4809., 8913.714, 18555., 83., 180.286, 
  24262.127, 109.961, 203.818, 424.272, 1.898, 4.122, 0.83, "", "", "", "", 
  "", "", "", "", 12225., 5.485214*^6, 125.423, 0.28, 26016., 0.595, 0.343, 
  2.9, "tests performed", "", "", "", "", "", "", "", "", "", 54.63, 
  4.3733759*^7, 77.39, 41.4, 16.462, 11.133, 7894.393, 0.1, 539.849, 7.11, 
  13.5, 47.4, "", 8.8, 72.06, 0.779}, {"UKR", "Europe", "Ukraine", 
  "2020-12-29", 1.068476*^6, 7402., 8692.714, 18801., 246., 180.857, 
  24431.378, 169.251, 198.764, 429.897, 5.625, 4.135, 0.84, "", "", "", "", 
  "", "", "", "", 25965., 5.511179*^6, 126.017, 0.594, 29083., 0.665, 0.299, 
  3.3, "tests performed", "", "", "", "", "", "", "", "", "", 54.63, 
  4.3733759*^7, 77.39, 41.4, 16.462, 11.133, 7894.393, 0.1, 539.849, 7.11, 
  13.5, 47.4, "", 8.8, 72.06, 0.779}, {"UKR", "Europe", "Ukraine", 
  "2020-12-30", 1.07688*^6, 8404., 8383., 19058., 257., 176.429, 24623.541, 
  192.163, 191.683, 435.773, 5.876, 4.034, 0.84, "", "", "", "", "", "", "", 
  "", 74436., 5.585615*^6, 127.719, 1.702, 33828., 0.773, 0.248, 4., 
  "tests performed", "", "", "", "", "", "", "", "", "", 54.63, 4.3733759*^7, 
  77.39, 41.4, 16.462, 11.133, 7894.393, 0.1, 539.849, 7.11, 13.5, 47.4, "", 
  8.8, 72.06, 0.779}, {"UKR", "Europe", "Ukraine", "2020-12-31", 1.086997*^6, 
  10117., 8124.571, 19281., 223., 174.857, 24854.872, 231.332, 185.773, 
  440.872, 5.099, 3.998, 0.83, "", "", "", "", "", "", "", "", "", "", "", 
  "", 28680., 0.656, 0.283, 3.5, "tests performed", "", "", "", "", "", "", 
  "", "", "", 54.63, 4.3733759*^7, 77.39, 41.4, 16.462, 11.133, 7894.393, 
  0.1, 539.849, 7.11, 13.5, 47.4, "", 8.8, 72.06, 0.779}, 
 {"UKR", "Europe", "Ukraine", "2021-01-01", 1.096855*^6, 9858., 7896., 
  19437., 156., 168.857, 25080.282, 225.409, 180.547, 444.439, 3.567, 3.861, 
  0.82, "", "", "", "", "", "", "", "", "", "", "", "", 25644., 0.586, 0.308, 
  3.2, "tests performed", "", "", "", "", "", "", "", "", "", 54.63, 
  4.3733759*^7, 77.39, 41.4, 16.462, 11.133, 7894.393, 0.1, 539.849, 7.11, 
  13.5, 47.4, "", 8.8, 72.06, 0.779}, {"UKR", "Europe", "Ukraine", 
  "2021-01-02", 1.102256*^6, 5401., 7505.571, 19498., 61., 158.429, 
  25203.779, 123.497, 171.62, 445.834, 1.395, 3.623, 0.8, "", "", "", "", "", 
  "", "", "", "", "", "", "", 22609., 0.517, 0.332, 3., "tests performed", 
  "", "", "", "", "", "", "", "", "", 54.63, 4.3733759*^7, 77.39, 41.4, 
  16.462, 11.133, 7894.393, 0.1, 539.849, 7.11, 13.5, 47.4, "", 8.8, 72.06, 
  0.779}, {"UKR", "Europe", "Ukraine", "2021-01-03", 1.107137*^6, 4881., 
  7267.429, 19630., 132., 165.429, 25315.386, 111.607, 166.174, 448.852, 
  3.018, 3.783, 0.8, "", "", "", "", "", "", "", "", "", 5.610003*^6, 
  128.276, "", 19573., 0.448, 0.371, 2.7, "tests performed", "", "", "", "", 
  "", "", "", "", "", 54.63, 4.3733759*^7, 77.39, 41.4, 16.462, 11.133, 
  7894.393, 0.1, 539.849, 7.11, 13.5, 47.4, "", 8.8, 72.06, 0.779}, 
 {"UKR", "Europe", "Ukraine", "2021-01-04", 1.111631*^6, 4494., 7222.429, 
  19712., 82., 165.286, 25418.144, 102.758, 165.145, 450.727, 1.875, 3.779, 
  0.82, "", "", "", "", "", "", "", "", "", "", "", "", 20340., 0.465, 0.355, 
  2.8, "tests performed", "", "", "", "", "", "", "", "", "", 54.63, 
  4.3733759*^7, 77.39, 41.4, 16.462, 11.133, 7894.393, 0.1, 539.849, 7.11, 
  13.5, 47.4, "", 8.8, 72.06, 0.779}, {"UKR", "Europe", "Ukraine", 
  "2021-01-05", 1.117256*^6, 5625., 6968.571, 19929., 217., 161.143, 
  25546.764, 128.619, 159.341, 455.689, 4.962, 3.685, 0.84, "", "", "", "", 
  "", "", "", "", "", 5.645178*^6, 129.081, "", 19143., 0.438, 0.364, 2.7, 
  "tests performed", "", "", "", "", "", "", "", "", "", 54.63, 4.3733759*^7, 
  77.39, 41.4, 16.462, 11.133, 7894.393, 0.1, 539.849, 7.11, 13.5, 47.4, "", 
  8.8, 72.06, 0.779}, {"UKR", "Europe", "Ukraine", "2021-01-06", 1.124482*^6, 
  7226., 6800.286, 20171., 242., 159., 25711.991, 165.227, 155.493, 461.223, 
  5.533, 3.636, 0.85, "", "", "", "", "", "", "", "", 34938., 5.680116*^6, 
  129.879, 0.799, 13500., 0.309, 0.504, 2., "tests performed", "", "", "", 
  "", "", "", "", "", "", 54.63, 4.3733759*^7, 77.39, 41.4, 16.462, 11.133, 
  7894.393, 0.1, 539.849, 7.11, 13.5, 47.4, "", 8.8, 72.06, 0.779}, 
 {"UKR", "Europe", "Ukraine", "2021-01-07", 1.133802*^6, 9320., 6686.429, 
  20334., 163., 150.429, 25925.098, 213.108, 152.889, 464.95, 3.727, 3.44, 
  0.84, "", "", "", "", "", "", "", "", "", "", "", "", 16446., 0.376, 0.407, 
  2.5, "tests performed", "", "", "", "", "", "", "", "", "", 54.63, 
  4.3733759*^7, 77.39, 41.4, 16.462, 11.133, 7894.393, 0.1, 539.849, 7.11, 
  13.5, 47.4, "", 8.8, 72.06, 0.779}, {"UKR", "Europe", "Ukraine", 
  "2021-01-08", 1.1398*^6, 5998., 6135., 20432., 98., 142.143, 26062.246, 
  137.148, 140.281, 467.191, 2.241, 3.25, 0.82, "", "", "", "", "", "", "", 
  "", "", 5.733555*^6, 131.101, "", 19392., 0.443, 0.316, 3.2, 
  "tests performed", "", "", "", "", "", "", "", "", "", 63.89, 4.3733759*^7, 
  77.39, 41.4, 16.462, 11.133, 7894.393, 0.1, 539.849, 7.11, 13.5, 47.4, "", 
  8.8, 72.06, 0.779}, {"UKR", "Europe", "Ukraine", "2021-01-09", 1.144943*^6, 
  5143., 6098.143, 20526., 94., 146.857, 26179.844, 117.598, 139.438, 469.34, 
  2.149, 3.358, 0.84, "", "", "", "", "", "", "", "", "", "", "", "", 21118., 
  0.483, 0.289, 3.5, "tests performed", "", "", "", "", "", "", "", "", "", 
  63.89, 4.3733759*^7, 77.39, 41.4, 16.462, 11.133, 7894.393, 0.1, 539.849, 
  7.11, 13.5, 47.4, "", 8.8, 72.06, 0.779}, {"UKR", "Europe", "Ukraine", 
  "2021-01-10", 1.150265*^6, 5322., 6161.143, 20641., 115., 144.429, 
  26301.535, 121.691, 140.878, 471.969, 2.63, 3.302, 0.88, "", "", "", "", 
  "", "", "", "", "", 5.769908*^6, 131.933, "", 22844., 0.522, 0.27, 3.7, 
  "tests performed", "", "", "", "", "", "", "", "", "", 63.89, 4.3733759*^7, 
  77.39, 41.4, 16.462, 11.133, 7894.393, 0.1, 539.849, 7.11, 13.5, 47.4, "", 
  8.8, 72.06, 0.779}, {"UKR", "Europe", "Ukraine", "2021-01-11", 1.15485*^6, 
  4585., 6174.143, 20719., 78., 143.857, 26406.374, 104.839, 141.176, 
  473.753, 1.784, 3.289, 0.92, "", "", "", "", "", "", "", "", 12043., 
  5.781951*^6, 132.208, 0.275, 22052., 0.504, 0.28, 3.6, "tests performed", 
  "", "", "", "", "", "", "", "", "", 63.89, 4.3733759*^7, 77.39, 41.4, 
  16.462, 11.133, 7894.393, 0.1, 539.849, 7.11, 13.5, 47.4, "", 8.8, 72.06, 
  0.779}, {"UKR", "Europe", "Ukraine", "2021-01-12", 1.160243*^6, 5393., 
  6141., 20915., 196., 140.857, 26529.688, 123.314, 140.418, 478.235, 4.482, 
  3.221, 0.95, "", "", "", "", "", "", "", "", 23873., 5.805824*^6, 132.754, 
  0.546, 22949., 0.525, 0.268, 3.7, "tests performed", "", "", "", "", "", 
  "", "", "", "", 63.89, 4.3733759*^7, 77.39, 41.4, 16.462, 11.133, 7894.393, 
  0.1, 539.849, 7.11, 13.5, 47.4, "", 8.8, 72.06, 0.779}, 
 {"UKR", "Europe", "Ukraine", "2021-01-13", 1.166958*^6, 6715., 6068., 
  21121., 206., 135.714, 26683.231, 153.543, 138.749, 482.945, 4.71, 3.103, 
  0.97, "", "", "", "", "", "", "", "", "", "", "", "", 22552., 0.516, 0.269, 
  3.7, "tests performed", "", "", "", "", "", "", "", "", "", 63.89, 
  4.3733759*^7, 77.39, 41.4, 16.462, 11.133, 7894.393, 0.1, 539.849, 7.11, 
  13.5, 47.4, "", 8.8, 72.06, 0.779}, {"UKR", "Europe", "Ukraine", 
  "2021-01-14", 1.175343*^6, 8385., 5934.429, 21300., 179., 138., 26874.959, 
  191.728, 135.694, 487.038, 4.093, 3.155, 0.98, "", "", "", "", "", "", "", 
  "", "", "", "", "", 23328., 0.533, 0.254, 3.9, "tests performed", "", "", 
  "", "", "", "", "", "", "", 63.89, 4.3733759*^7, 77.39, 41.4, 16.462, 
  11.133, 7894.393, 0.1, 539.849, 7.11, 13.5, 47.4, "", 8.8, 72.06, 0.779}, 
 {"UKR", "Europe", "Ukraine", "2021-01-15", 1.183963*^6, 8620., 6309., 
  21479., 179., 149.571, 27072.061, 197.102, 144.259, 491.131, 4.093, 3.42, 
  0.99, "", "", "", "", "", "", "", "", "", "", "", "", 24104., 0.551, 0.262, 
  3.8, "tests performed", "", "", "", "", "", "", "", "", "", 63.89, 
  4.3733759*^7, 77.39, 41.4, 16.462, 11.133, 7894.393, 0.1, 539.849, 7.11, 
  13.5, 47.4, "", 8.8, 72.06, 0.779}, {"UKR", "Europe", "Ukraine", 
  "2021-01-16", 1.192114*^6, 8151., 6738.714, 21637., 158., 158.714, 
  27258.439, 186.378, 154.085, 494.744, 3.613, 3.629, 0.98, "", "", "", "", 
  "", "", "", "", "", 5.934439*^6, 135.695, "", 26101., 0.597, 0.258, 3.9, 
  "tests performed", "", "", "", "", "", "", "", "", "", 63.89, 4.3733759*^7, 
  77.39, 41.4, 16.462, 11.133, 7894.393, 0.1, 539.849, 7.11, 13.5, 47.4, "", 
  8.8, 72.06, 0.779}, {"UKR", "Europe", "Ukraine", "2021-01-17", 1.198512*^6, 
  6398., 6892.429, 21767., 130., 160.857, 27404.733, 146.294, 157.6, 497.716, 
  2.973, 3.678, 0.94, "", "", "", "", "", "", "", "", "", "", "", "", 25644., 
  0.586, 0.269, 3.7, "tests performed", "", "", "", "", "", "", "", "", "", 
  63.89, 4.3733759*^7, 77.39, 41.4, 16.462, 11.133, 7894.393, 0.1, 539.849, 
  7.11, 13.5, 47.4, "", 8.8, 72.06, 0.779}, {"UKR", "Europe", "Ukraine", 
  "2021-01-18", 1.201894*^6, 3382., 6720.571, 21847., 80., 161.143, 
  27482.065, 77.332, 153.67, 499.545, 1.829, 3.685, 0.89, "", "", "", "", "", 
  "", "", "", "", 5.964388*^6, 136.379, "", 26062., 0.596, 0.258, 3.9, 
  "tests performed", "", "", "", "", "", "", "", "", "", 63.89, 4.3733759*^7, 
  77.39, 41.4, 16.462, 11.133, 7894.393, 0.1, 539.849, 7.11, 13.5, 47.4, "", 
  8.8, 72.06, 0.779}, {"UKR", "Europe", "Ukraine", "2021-01-19", 1.206125*^6, 
  4231., 6554.571, 22037., 190., 160.286, 27578.809, 96.744, 149.874, 503.89, 
  4.344, 3.665, 0.85, "", "", "", "", "", "", "", "", 18734., 5.983122*^6, 
  136.808, 0.428, 25328., 0.579, 0.259, 3.9, "tests performed", "", "", "", 
  "", "", "", "", "", "", 63.89, 4.3733759*^7, 77.39, 41.4, 16.462, 11.133, 
  7894.393, 0.1, 539.849, 7.11, 13.5, 47.4, "", 8.8, 72.06, 0.779}, 
 {"UKR", "Europe", "Ukraine", "2021-01-20", 1.210854*^6, 4729., 6270.857, 
  22264., 227., 163.286, 27686.941, 108.132, 143.387, 509.08, 5.19, 3.734, 
  0.81, "", "", "", "", "", "", "", "", 26792., 6.009914*^6, 137.42, 0.613, 
  24562., 0.562, 0.255, 3.9, "tests performed", "", "", "", "", "", "", "", 
  "", "", 63.89, 4.3733759*^7, 77.39, 41.4, 16.462, 11.133, 7894.393, 0.1, 
  539.849, 7.11, 13.5, 47.4, "", 8.8, 72.06, 0.779}, 
 {"UKR", "Europe", "Ukraine", "2021-01-21", 1.21678*^6, 5926., 5919.571, 
  22521., 257., 174.429, 27822.443, 135.502, 135.355, 514.957, 5.876, 3.988, 
  0.79, "", "", "", "", "", "", "", "", 24504., 6.034418*^6, 137.981, 0.56, 
  23470., 0.537, 0.252, 4., "tests performed", "", "", "", "", "", "", "", 
  "", "", 63.89, 4.3733759*^7, 77.39, 41.4, 16.462, 11.133, 7894.393, 0.1, 
  539.849, 7.11, 13.5, 47.4, "", 8.8, 72.06, 0.779}, 
 {"UKR", "Europe", "Ukraine", "2021-01-22", 1.222459*^6, 5679., 5499.429, 
  22698., 177., 174.143, 27952.297, 129.854, 125.748, 519.004, 4.047, 3.982, 
  0.79, "", "", "", "", "", "", "", "", 23410., 6.057828*^6, 138.516, 0.535, 
  22220., 0.508, 0.247, 4., "tests performed", "", "", "", "", "", "", "", 
  "", "", 63.89, 4.3733759*^7, 77.39, 41.4, 16.462, 11.133, 7894.393, 0.1, 
  539.849, 7.11, 13.5, 47.4, "", 8.8, 72.06, 0.779}, 
 {"UKR", "Europe", "Ukraine", "2021-01-23", 1.227723*^6, 5264., 5087., 
  22830., 132., 170.429, 28072.661, 120.365, 116.317, 522.022, 3.018, 3.897, 
  0.8, "", "", "", "", "", "", "", "", "", "", "", "", 20048., 0.458, 0.254, 
  3.9, "tests performed", "", "", "", "", "", "", "", "", "", 63.89, 
  4.3733759*^7, 77.39, 41.4, 16.462, 11.133, 7894.393, 0.1, 539.849, 7.11, 
  13.5, 47.4, "", 8.8, 72.06, 0.779}, {"UKR", "Europe", "Ukraine", 
  "2021-01-24", 1.231965*^6, 4242., 4779., 22926., 96., 165.571, 28169.657, 
  96.996, 109.275, 524.217, 2.195, 3.786, 0.82, "", "", "", "", "", "", "", 
  "", "", "", "", "", 20330., 0.465, 0.235, 4.3, "tests performed", "", "", 
  "", "", "", "", "", "", "", 63.89, 4.3733759*^7, 77.39, 41.4, 16.462, 
  11.133, 7894.393, 0.1, 539.849, 7.11, 13.5, 47.4, "", 8.8, 72.06, 0.779}, 
 {"UKR", "Europe", "Ukraine", "2021-01-25", 1.234772*^6, 2807., 4696.857, 
  23001., 75., 164.857, 28233.841, 64.184, 107.397, 525.932, 1.715, 3.77, 
  0.83, "", "", "", "", "", "", "", "", "", 6.108668*^6, 139.679, "", 20611., 
  0.471, 0.228, 4.4, "tests performed", "", "", "", "", "", "", "", "", "", 
  54.63, 4.3733759*^7, 77.39, 41.4, 16.462, 11.133, 7894.393, 0.1, 539.849, 
  7.11, 13.5, 47.4, "", 8.8, 72.06, 0.779}, {"UKR", "Europe", "Ukraine", 
  "2021-01-26", 1.23781*^6, 3038., 4526.429, 23148., 147., 158.714, 
  28303.307, 69.466, 103.5, 529.294, 3.361, 3.629, 0.83, "", "", "", "", "", 
  "", "", "", 16589., 6.125257*^6, 140.058, 0.379, 20305., 0.464, 0.223, 4.5, 
  "tests performed", "", "", "", "", "", "", "", "", "", 54.63, 4.3733759*^7, 
  77.39, 41.4, 16.462, 11.133, 7894.393, 0.1, 539.849, 7.11, 13.5, 47.4, "", 
  8.8, 72.06, 0.779}, {"UKR", "Europe", "Ukraine", "2021-01-27", 1.241863*^6, 
  4053., 4429.857, 23307., 159., 149., 28395.981, 92.674, 101.291, 532.929, 
  3.636, 3.407, 0.83, "", "", "", "", "", "", "", "", 27041., 6.152298*^6, 
  140.676, 0.618, 20341., 0.465, 0.218, 4.6, "tests performed", "", "", "", 
  "", "", "", "", "", "", 54.63, 4.3733759*^7, 77.39, 41.4, 16.462, 11.133, 
  7894.393, 0.1, 539.849, 7.11, 13.5, 47.4, "", 8.8, 72.06, 0.779}, 
 {"UKR", "Europe", "Ukraine", "2021-01-28", 1.247674*^6, 5811., 4413.429, 
  23469., 162., 135.429, 28528.853, 132.872, 100.916, 536.633, 3.704, 3.097, 
  0.84, "", "", "", "", "", "", "", "", 32022., 6.18432*^6, 141.408, 0.732, 
  21415., 0.49, 0.206, 4.9, "tests performed", "", "", "", "", "", "", "", 
  "", "", 54.63, 4.3733759*^7, 77.39, 41.4, 16.462, 11.133, 7894.393, 0.1, 
  539.849, 7.11, 13.5, 47.4, "", 8.8, 72.06, 0.779}, 
 {"UKR", "Europe", "Ukraine", "2021-01-29", 1.253127*^6, 5453., 4381.143, 
  23610., 141., 130.286, 28653.54, 124.686, 100.178, 539.858, 3.224, 2.979, 
  0.85, "", "", "", "", "", "", "", "", 24769., 6.209089*^6, 141.975, 0.566, 
  21609., 0.494, 0.203, 4.9, "tests performed", "", "", "", "", "", "", "", 
  "", "", 54.63, 4.3733759*^7, 77.39, 41.4, 16.462, 11.133, 7894.393, 0.1, 
  539.849, 7.11, 13.5, 47.4, "", 8.8, 72.06, 0.779}, 
 {"UKR", "Europe", "Ukraine", "2021-01-30", 1.258093*^6, 4966., 4338.571, 
  23769., 159., 134.143, 28767.09, 113.551, 99.204, 543.493, 3.636, 3.067, 
  0.85, "", "", "", "", "", "", "", "", "", "", "", "", 21523., 0.492, 0.202, 
  5., "tests performed", "", "", "", "", "", "", "", "", "", 54.63, 
  4.3733759*^7, 77.39, 41.4, 16.462, 11.133, 7894.393, 0.1, 539.849, 7.11, 
  13.5, 47.4, "", 8.8, 72.06, 0.779}, {"UKR", "Europe", "Ukraine", 
  "2021-01-31", 1.261546*^6, 3453., 4225.857, 23860., 91., 133.429, 
  28846.045, 78.955, 96.627, 545.574, 2.081, 3.051, 0.86, "", "", "", "", "", 
  "", "", "", "", "", "", "", 21436., 0.49, 0.197, 5.1, "tests performed", 
  "", "", "", "", "", "", "", "", "", 54.63, 4.3733759*^7, 77.39, 41.4, 
  16.462, 11.133, 7894.393, 0.1, 539.849, 7.11, 13.5, 47.4, "", 8.8, 72.06, 
  0.779}, {"UKR", "Europe", "Ukraine", "2021-02-01", 1.263833*^6, 2287., 
  4151.571, 23931., 71., 132.857, 28898.339, 52.294, 94.928, 547.197, 1.623, 
  3.038, 0.86, "", "", "", "", "", "", "", "", "", "", "", "", 21350., 0.488, 
  0.194, 5.1, "tests performed", "", "", "", "", "", "", "", "", "", 54.63, 
  4.3733759*^7, 77.39, 41.4, 16.462, 11.133, 7894.393, 0.1, 539.849, 7.11, 
  13.5, 47.4, "", 8.8, 72.06, 0.779}, {"UKR", "Europe", "Ukraine", 
  "2021-02-02", 1.266464*^6, 2631., 4093.429, 24100., 169., 136., 28958.499, 
  60.159, 93.599, 551.062, 3.864, 3.11, 0.87, "", "", "", "", "", "", "", "", 
  "", 6.274464*^6, 143.47, "", 21315., 0.487, 0.192, 5.2, "tests performed", 
  "", "", "", "", "", "", "", "", "", 54.63, 4.3733759*^7, 77.39, 41.4, 
  16.462, 11.133, 7894.393, 0.1, 539.849, 7.11, 13.5, 47.4, "", 8.8, 72.06, 
  0.779}, {"UKR", "Europe", "Ukraine", "2021-02-03", 1.270001*^6, 3537., 
  4019.714, 24276., 176., 138.429, 29039.374, 80.876, 91.913, 555.086, 4.024, 
  3.165, 0.88, "", "", "", "", "", "", "", "", 25235., 6.299699*^6, 144.047, 
  0.577, 21057., 0.481, 0.191, 5.2, "tests performed", "", "", "", "", "", 
  "", "", "", "", 54.63, 4.3733759*^7, 77.39, 41.4, 16.462, 11.133, 7894.393, 
  0.1, 539.849, 7.11, 13.5, 47.4, "", 8.8, 72.06, 0.779}, 
 {"UKR", "Europe", "Ukraine", "2021-02-04", 1.275334*^6, 5333., 3951.429, 
  24429., 153., 137.143, 29161.317, 121.942, 90.352, 558.585, 3.498, 3.136, 
  0.9, "", "", "", "", "", "", "", "", "", "", "", "", 20107., 0.46, 0.197, 
  5.1, "tests performed", "", "", "", "", "", "", "", "", "", 54.63, 
  4.3733759*^7, 77.39, 41.4, 16.462, 11.133, 7894.393, 0.1, 539.849, 7.11, 
  13.5, 47.4, "", 8.8, 72.06, 0.779}, {"UKR", "Europe", "Ukraine", 
  "2021-02-05", 1.280501*^6, 5167., 3910.571, 24599., 170., 141.286, 
  29279.463, 118.147, 89.418, 562.472, 3.887, 3.231, 0.92, "", "", "", "", 
  "", "", "", "", "", 6.350442*^6, 145.207, "", 20193., 0.462, 0.194, 5.2, 
  "tests performed", "", "", "", "", "", "", "", "", "", 54.63, 4.3733759*^7, 
  77.39, 41.4, 16.462, 11.133, 7894.393, 0.1, 539.849, 7.11, 13.5, 47.4, "", 
  8.8, 72.06, 0.779}, {"UKR", "Europe", "Ukraine", "2021-02-06", 1.285059*^6, 
  4558., 3852.286, 24735., 136., 138., 29383.685, 104.222, 88.085, 565.581, 
  3.11, 3.155, 0.93, "", "", "", "", "", "", "", "", "", "", "", "", 20319., 
  0.465, 0.19, 5.3, "tests performed", "", "", "", "", "", "", "", "", "", 
  54.63, 4.3733759*^7, 77.39, 41.4, 16.462, 11.133, 7894.393, 0.1, 539.849, 
  7.11, 13.5, 47.4, "", 8.8, 72.06, 0.779}, {"UKR", "Europe", "Ukraine", 
  "2021-02-07", 1.288669*^6, 3610., 3874.714, 24828., 93., 138.286, 29466.23, 
  82.545, 88.598, 567.708, 2.127, 3.162, 0.95, "", "", "", "", "", "", "", 
  "", "", "", "", "", 20446., 0.468, 0.19, 5.3, "tests performed", "", "", 
  "", "", "", "", "", "", "", 54.63, 4.3733759*^7, 77.39, 41.4, 16.462, 
  11.133, 7894.393, 0.1, 539.849, 7.11, 13.5, 47.4, "", 8.8, 72.06, 0.779}, 
 {"UKR", "Europe", "Ukraine", "2021-02-08", 1.291025*^6, 2356., 3884.571, 
  24884., 56., 136.143, 29520.101, 53.871, 88.823, 568.988, 1.28, 3.113, 
  0.96, "", "", "", "", "", "", "", "", "", 6.402123*^6, 146.389, "", 20572., 
  0.47, 0.189, 5.3, "tests performed", "", "", "", "", "", "", "", "", "", 
  54.63, 4.3733759*^7, 77.39, 41.4, 16.462, 11.133, 7894.393, 0.1, 539.849, 
  7.11, 13.5, 47.4, "", 8.8, 72.06, 0.779}, {"UKR", "Europe", "Ukraine", 
  "2021-02-09", 1.293892*^6, 2867., 3918.286, 25022., 138., 131.714, 
  29585.657, 65.556, 89.594, 572.144, 3.155, 3.012, 0.97, "", "", "", "", "", 
  "", "", "", "", "", "", "", 21675., 0.496, 0.181, 5.5, "tests performed", 
  "", "", "", "", "", "", "", "", "", 54.63, 4.3733759*^7, 77.39, 41.4, 
  16.462, 11.133, 7894.393, 0.1, 539.849, 7.11, 13.5, 47.4, "", 8.8, 72.06, 
  0.779}, {"UKR", "Europe", "Ukraine", "2021-02-10", 1.297537*^6, 3645., 
  3933.714, 25195., 173., 131.286, 29669.002, 83.345, 89.947, 576.1, 3.956, 
  3.002, 0.98, "", "", "", "", "", "", "", "", "", "", "", "", 21507., 0.492, 
  0.183, 5.5, "tests performed", "", "", "", "", "", "", "", "", "", 54.63, 
  4.3733759*^7, 77.39, 41.4, 16.462, 11.133, 7894.393, 0.1, 539.849, 7.11, 
  13.5, 47.4, "", 8.8, 72.06, 0.779}, {"UKR", "Europe", "Ukraine", 
  "2021-02-11", 1.302811*^6, 5274., 3925.286, 25330., 135., 128.714, 
  29789.596, 120.593, 89.754, 579.186, 3.087, 2.943, 0.99, "", "", "", "", 
  "", "", "", "", "", 6.474315*^6, 148.039, "", 21321., 0.488, 0.184, 5.4, 
  "tests performed", "", "", "", "", "", "", "", "", "", 54.63, 4.3733759*^7, 
  77.39, 41.4, 16.462, 11.133, 7894.393, 0.1, 539.849, 7.11, 13.5, 47.4, "", 
  8.8, 72.06, 0.779}, {"UKR", "Europe", "Ukraine", "2021-02-12", 1.307806*^6, 
  4995., 3900.714, 25457., 127., 122.571, 29903.81, 114.214, 89.192, 582.09, 
  2.904, 2.803, 1., "", "", "", "", "", "", "", "", 25835., 6.50015*^6, 
  148.63, 0.591, 21387., 0.489, 0.182, 5.5, "tests performed", "", "", "", 
  "", "", "", "", "", "", 54.63, 4.3733759*^7, 77.39, 41.4, 16.462, 11.133, 
  7894.393, 0.1, 539.849, 7.11, 13.5, 47.4, "", 8.8, 72.06, 0.779}, 
 {"UKR", "Europe", "Ukraine", "2021-02-13", 1.313209*^6, 5403., 4021.429, 
  25578., 121., 120.429, 30027.353, 123.543, 91.953, 584.857, 2.767, 2.754, 
  1.03, "", "", "", "", "", "", "", "", "", "", "", "", 20119., 0.46, 0.2, 
  5., "tests performed", "", "", "", "", "", "", "", "", "", 54.63, 
  4.3733759*^7, 77.39, 41.4, 16.462, 11.133, 7894.393, 0.1, 539.849, 7.11, 
  13.5, 47.4, "", 8.8, 72.06, 0.779}, {"UKR", "Europe", "Ukraine", 
  "2021-02-14", 1.31652*^6, 3311., 3978.714, 25631., 53., 114.714, 30103.061, 
  75.708, 90.976, 586.069, 1.212, 2.623, 1.04, "", "", "", "", "", "", "", 
  "", "", "", "", "", 18851., 0.431, 0.211, 4.7, "tests performed", "", "", 
  "", "", "", "", "", "", "", 54.63, 4.3733759*^7, 77.39, 41.4, 16.462, 
  11.133, 7894.393, 0.1, 539.849, 7.11, 13.5, 47.4, "", 8.8, 72.06, 0.779}, 
 {"UKR", "Europe", "Ukraine", "2021-02-15", 1.31906*^6, 2540., 4005., 25702., 
  71., 116.857, 30161.139, 58.079, 91.577, 587.692, 1.623, 2.672, 1.07, "", 
  "", "", "", "", "", "", "", "", 6.525209*^6, 149.203, "", 17584., 0.402, 
  0.228, 4.4, "tests performed", "", "", "", "", "", "", "", "", "", 54.63, 
  4.3733759*^7, 77.39, 41.4, 16.462, 11.133, 7894.393, 0.1, 539.849, 7.11, 
  13.5, 47.4, "", 8.8, 72.06, 0.779}, {"UKR", "Europe", "Ukraine", 
  "2021-02-16", 1.322406*^6, 3346., 4073.429, 25862., 160., 120., 30237.648, 
  76.508, 93.142, 591.351, 3.659, 2.744, 1.1, "", "", "", "", "", "", "", "", 
  45597., 6.570806*^6, 150.246, 1.043, 20660., 0.472, 0.197, 5.1, 
  "tests performed", "", "", "", "", "", "", "", "", "", 54.63, 4.3733759*^7, 
  77.39, 41.4, 16.462, 11.133, 7894.393, 0.1, 539.849, 7.11, 13.5, 47.4, "", 
  8.8, 72.06, 0.779}, {"UKR", "Europe", "Ukraine", "2021-02-17", 1.326891*^6, 
  4485., 4193.429, 26017., 155., 117.429, 30340.2, 102.552, 95.885, 594.895, 
  3.544, 2.685, 1.13, "", "", "", "", "", "", "", "", 25782., 6.596588*^6, 
  150.835, 0.59, 20905., 0.478, 0.201, 5., "tests performed", "", "", "", "", 
  "", "", "", "", "", 54.63, 4.3733759*^7, 77.39, 41.4, 16.462, 11.133, 
  7894.393, 0.1, 539.849, 7.11, 13.5, 47.4, "", 8.8, 72.06, 0.779}, 
 {"UKR", "Europe", "Ukraine", "2021-02-18", 1.333332*^6, 6441., 4360.143, 
  26191., 174., 123., 30487.478, 147.278, 99.697, 598.874, 3.979, 2.812, 
  1.16, "", "", "", "", "", "", "", "", 28941., 6.625529*^6, 151.497, 0.662, 
  21602., 0.494, 0.202, 5., "tests performed", "", "", "", "", "", "", "", 
  "", "", 54.63, 4.3733759*^7, 77.39, 41.4, 16.462, 11.133, 7894.393, 0.1, 
  539.849, 7.11, 13.5, 47.4, "", 8.8, 72.06, 0.779}, 
 {"UKR", "Europe", "Ukraine", "2021-02-19", 1.340054*^6, 6722., 4606.857, 
  26320., 129., 123.286, 30641.18, 153.703, 105.339, 601.823, 2.95, 2.819, 
  1.18, "", "", "", "", "", "", "", "", 26095., 6.651624*^6, 152.094, 0.597, 
  21639., 0.495, 0.213, 4.7, "tests performed", "", "", "", "", "", "", "", 
  "", "", 54.63, 4.3733759*^7, 77.39, 41.4, 16.462, 11.133, 7894.393, 0.1, 
  539.849, 7.11, 13.5, 47.4, "", 8.8, 72.06, 0.779}, 
 {"UKR", "Europe", "Ukraine", "2021-02-20", 1.346527*^6, 6473., 4759.714, 
  26404., 84., 118., 30789.19, 148.009, 108.834, 603.744, 1.921, 2.698, 1.18, 
  "", "", "", "", "", "", "", "", "", "", "", "", 23439., 0.536, 0.203, 4.9, 
  "tests performed", "", "", "", "", "", "", "", "", "", 54.63, 4.3733759*^7, 
  77.39, 41.4, 16.462, 11.133, 7894.393, 0.1, 539.849, 7.11, 13.5, 47.4, "", 
  8.8, 72.06, 0.779}, {"UKR", "Europe", "Ukraine", "2021-02-21", 1.35119*^6, 
  4663., 4952.857, 26470., 66., 119.857, 30895.812, 106.622, 113.25, 605.253, 
  1.509, 2.741, 1.19, "", "", "", "", "", "", "", "", "", "", "", "", 25239., 
  0.577, 0.196, 5.1, "tests performed", "", "", "", "", "", "", "", "", "", 
  54.63, 4.3733759*^7, 77.39, 41.4, 16.462, 11.133, 7894.393, 0.1, 539.849, 
  7.11, 13.5, 47.4, "", 8.8, 72.06, 0.779}, {"UKR", "Europe", "Ukraine", 
  "2021-02-22", 1.354545*^6, 3355., 5069.286, 26531., 61., 118.429, 
  30972.526, 76.714, 115.912, 606.648, 1.395, 2.708, 1.2, "", "", "", "", "", 
  "", "", "", "", 6.714484*^6, 153.531, "", 27039., 0.618, 0.187, 5.3, 
  "tests performed", "", "", "", "", "", "", "", "", "", 54.63, 4.3733759*^7, 
  77.39, 41.4, 16.462, 11.133, 7894.393, 0.1, 539.849, 7.11, 13.5, 47.4, "", 
  8.8, 72.06, 0.779}, {"UKR", "Europe", "Ukraine", "2021-02-23", 1.358871*^6, 
  4326., 5209.286, 26690., 159., 118.286, 31071.443, 98.917, 119.114, 
  610.284, 3.636, 2.705, 1.21, "", "", "", "", "", "", "", "", 23660., 
  6.738144*^6, 154.072, 0.541, 23905., 0.547, 0.218, 4.6, "tests performed", 
  "", "", "", "", "", "", "", "", "", 54.63, 4.3733759*^7, 77.39, 41.4, 
  16.462, 11.133, 7894.393, 0.1, 539.849, 7.11, 13.5, 47.4, "", 8.8, 72.06, 
  0.779}, {"UKR", "Europe", "Ukraine", "2021-02-24", 1.364861*^6, 5990., 
  5424.286, 26847., 157., 118.571, 31208.408, 136.965, 124.03, 613.874, 3.59, 
  2.711, 1.23, "", "", "", "", "", "", "", "", 34351., 6.772495*^6, 154.857, 
  0.785, 25130., 0.575, 0.216, 4.6, "tests performed", 159., 159., "", "", 
  "", 0., 0., "", "", 54.63, 4.3733759*^7, 77.39, 41.4, 16.462, 11.133, 
  7894.393, 0.1, 539.849, 7.11, 13.5, 47.4, "", 8.8, 72.06, 0.779}, 
 {"UKR", "Europe", "Ukraine", "2021-02-25", 1.373139*^6, 8278., 5686.714, 
  26991., 144., 114.286, 31397.69, 189.282, 130.03, 617.166, 3.293, 2.613, 
  1.23, "", "", "", "", "", "", "", "", 36670., 6.809165*^6, 155.696, 0.838, 
  26234., 0.6, 0.217, 4.6, "tests performed", 1338., 1338., "", 1179., 1179., 
  0., 0., "", 27., 54.63, 4.3733759*^7, 77.39, 41.4, 16.462, 11.133, 
  7894.393, 0.1, 539.849, 7.11, 13.5, 47.4, "", 8.8, 72.06, 0.779}, 
 {"UKR", "Europe", "Ukraine", "2021-02-26", 1.381273*^6, 8134., 5888.429, 
  27146., 155., 118., 31583.679, 185.989, 134.643, 620.71, 3.544, 2.698, 
  1.23, "", "", "", "", "", "", "", "", 36809., 6.845974*^6, 156.538, 0.842, 
  27764., 0.635, 0.212, 4.7, "tests performed", 3051., 3051., "", 1713., 
  1446., 0.01, 0.01, "", 33., 60.19, 4.3733759*^7, 77.39, 41.4, 16.462, 
  11.133, 7894.393, 0.1, 539.849, 7.11, 13.5, 47.4, "", 8.8, 72.06, 0.779}, 
 {"UKR", "Europe", "Ukraine", "2021-02-27", 1.38957*^6, 8297., 6149., 27306., 
  160., 128.857, 31773.395, 189.716, 140.601, 624.369, 3.659, 2.946, 1.22, 
  "", "", "", "", "", "", "", "", "", "", "", "", 28371., 0.649, 0.217, 4.6, 
  "tests performed", 3141., 3141., "", 90., 994., 0.01, 0.01, "", 23., 60.19, 
  4.3733759*^7, 77.39, 41.4, 16.462, 11.133, 7894.393, 0.1, 539.849, 7.11, 
  13.5, 47.4, "", 8.8, 72.06, 0.779}, {"UKR", "Europe", "Ukraine", 
  "2021-02-28", 1.395528*^6, 5958., 6334., 27404., 98., 133.429, 31909.628, 
  136.233, 144.831, 626.61, 2.241, 3.051, 1.22, "", "", "", "", "", "", "", 
  "", "", "", "", "", 28978., 0.663, 0.219, 4.6, "tests performed", "", "", 
  "", "", 966., "", "", "", 22., 60.19, 4.3733759*^7, 77.39, 41.4, 16.462, 
  11.133, 7894.393, 0.1, 539.849, 7.11, 13.5, 47.4, "", 8.8, 72.06, 0.779}, 
 {"UKR", "Europe", "Ukraine", "2021-03-01", 1.399934*^6, 4406., 6484.143, 
  27480., 76., 135.571, 32010.374, 100.746, 148.264, 628.348, 1.738, 3.1, 
  1.22, "", "", "", "", "", "", "", "", "", 6.921573*^6, 158.266, "", 29584., 
  0.676, 0.219, 4.6, "tests performed", 4905., 4905., "", "", 949., 0.01, 
  0.01, "", 22., 60.19, 4.3733759*^7, 77.39, 41.4, 16.462, 11.133, 7894.393, 
  0.1, 539.849, 7.11, 13.5, 47.4, "", 8.8, 72.06, 0.779}, 
 {"UKR", "Europe", "Ukraine", "2021-03-02", 1.405394*^6, 5460., 6646.143, 
  27650., 170., 137.143, 32135.221, 124.846, 151.968, 632.235, 3.887, 3.136, 
  1.22, "", "", "", "", "", "", "", "", 27407., 6.94898*^6, 158.893, 0.627, 
  30119., 0.689, 0.221, 4.5, "tests performed", 6888., 6888., "", 1983., 
  1122., 0.02, 0.02, "", 26., 60.19, 4.3733759*^7, 77.39, 41.4, 16.462, 
  11.133, 7894.393, 0.1, 539.849, 7.11, 13.5, 47.4, "", 8.8, 72.06, 0.779}, 
 {"UKR", "Europe", "Ukraine", "2021-03-03", 1.412748*^6, 7354., 6841., 
  27844., 194., 142.429, 32303.375, 168.154, 156.424, 636.671, 4.436, 3.257, 
  1.22, "", "", "", "", "", "", "", "", 34945., 6.983925*^6, 159.692, 0.799, 
  30204., 0.691, 0.226, 4.4, "tests performed", 9568., 9568., "", 2680., 
  1344., 0.02, 0.02, "", 31., 60.19, 4.3733759*^7, 77.39, 41.4, 16.462, 
  11.133, 7894.393, 0.1, 539.849, 7.11, 13.5, 47.4, "", 8.8, 72.06, 0.779}, 
 {"UKR", "Europe", "Ukraine", "2021-03-04", 1.422927*^6, 10179., 7112.571, 
  28046., 202., 150.714, 32536.124, 232.749, 162.633, 641.289, 4.619, 3.446, 
  1.21, "", "", "", "", "", "", "", "", 38068., 7.021993*^6, 160.562, 0.87, 
  30404., 0.695, 0.234, 4.3, "tests performed", 12481., 12481., "", 2913., 
  1592., 0.03, 0.03, "", 36., 60.19, 4.3733759*^7, 77.39, 41.4, 16.462, 
  11.133, 7894.393, 0.1, 539.849, 7.11, 13.5, 47.4, "", 8.8, 72.06, 0.779}, 
 {"UKR", "Europe", "Ukraine", "2021-03-05", 1.4332*^6, 10273., 7418.143, 
  28227., 181., 154.429, 32771.022, 234.899, 169.621, 645.428, 4.139, 3.531, 
  1.19, "", "", "", "", "", "", "", "", 40393., 7.062386*^6, 161.486, 0.924, 
  30916., 0.707, 0.24, 4.2, "tests performed", 15758., 15758., "", 3277., 
  1815., 0.04, 0.04, "", 42., 60.19, 4.3733759*^7, 77.39, 41.4, 16.462, 
  11.133, 7894.393, 0.1, 539.849, 7.11, 13.5, 47.4, "", 8.8, 72.06, 0.779}, 
 {"UKR", "Europe", "Ukraine", "2021-03-06", 1.442457*^6, 9257., 7555.286, 
  28392., 165., 155.143, 32982.69, 211.667, 172.756, 649.201, 3.773, 3.547, 
  1.16, "", "", "", "", "", "", "", "", 38972., 7.101358*^6, 162.377, 0.891, 
  32883., 0.752, 0.23, 4.4, "tests performed", 17037., 17037., "", 1279., 
  1985., 0.04, 0.04, "", 45., 60.19, 4.3733759*^7, 77.39, 41.4, 16.462, 
  11.133, 7894.393, 0.1, 539.849, 7.11, 13.5, 47.4, "", 8.8, 72.06, 0.779}, 
 {"UKR", "Europe", "Ukraine", "2021-03-07", 1.449741*^6, 7284., 7744.714, 
  28502., 110., 156.857, 33149.243, 166.553, 177.088, 651.716, 2.515, 3.587, 
  1.15, "", "", "", "", "", "", "", "", 24868., 7.126226*^6, 162.946, 0.569, 
  32836., 0.751, 0.236, 4.2, "tests performed", 17947., 17947., "", 910., 
  1989., 0.04, 0.04, "", 45., 60.19, 4.3733759*^7, 77.39, 41.4, 16.462, 
  11.133, 7894.393, 0.1, 539.849, 7.11, 13.5, 47.4, "", 8.8, 72.06, 0.779}, 
 {"UKR", "Europe", "Ukraine", "2021-03-08", 1.455421*^6, 5680., 7926.714, 
  28616., 114., 162.286, 33279.12, 129.877, 181.249, 654.323, 2.607, 3.711, 
  1.13, "", "", "", "", "", "", "", "", 15115., 7.141341*^6, 163.291, 0.346, 
  31395., 0.718, 0.252, 4., "tests performed", 19118., 19118., "", 1171., 
  2030., 0.04, 0.04, "", 46., 60.19, 4.3733759*^7, 77.39, 41.4, 16.462, 
  11.133, 7894.393, 0.1, 539.849, 7.11, 13.5, 47.4, "", 8.8, 72.06, 0.779}, 
 {"UKR", "Europe", "Ukraine", "2021-03-09", 1.458785*^6, 3364., 7627.286, 
  28698., 82., 149.714, 33356.04, 76.92, 174.403, 656.198, 1.875, 3.423, 1.1, 
  "", "", "", "", "", "", "", "", "", "", "", "", 32508., 0.743, 0.235, 4.3, 
  "tests performed", 23480., 23480., "", 4362., 2370., 0.05, 0.05, "", 54., 
  60.19, 4.3733759*^7, 77.39, 41.4, 16.462, 11.133, 7894.393, 0.1, 539.849, 
  7.11, 13.5, 47.4, "", 8.8, 72.06, 0.779}, {"UKR", "Europe", "Ukraine", 
  "2021-03-10", 1.465265*^6, 6480., 7502.429, 28925., 227., 154.429, 
  33504.209, 148.169, 171.548, 661.388, 5.19, 3.531, 1.12, "", "", "", "", 
  "", "", "", "", "", "", "", "", 32543., 0.744, 0.231, 4.3, 
  "tests performed", 29378., 29378., "", 5898., 2830., 0.07, 0.07, "", 65., 
  60.19, 4.3733759*^7, 77.39, 41.4, 16.462, 11.133, 7894.393, 0.1, 539.849, 
  7.11, 13.5, 47.4, "", 8.8, 72.06, 0.779}, {"UKR", "Europe", "Ukraine", 
  "2021-03-11", 1.474452*^6, 9187., 7360.714, 29195., 270., 164.143, 
  33714.276, 210.067, 168.307, 667.562, 6.174, 3.753, 1.18, "", "", "", "", 
  "", "", "", "", "", "", "", "", 32132., 0.735, 0.229, 4.4, 
  "tests performed", 38237., 38237., "", 8859., 3679., 0.09, 0.09, "", 84., 
  60.19, 4.3733759*^7, 77.39, 41.4, 16.462, 11.133, 7894.393, 0.1, 539.849, 
  7.11, 13.5, 47.4, "", 8.8, 72.06, 0.779}, {"UKR", "Europe", "Ukraine", 
  "2021-03-12", 1.487497*^6, 13045., 7756.714, 29434., 239., 172.429, 
  34012.558, 298.282, 177.362, 673.027, 5.465, 3.943, 1.25, "", "", "", "", 
  "", "", "", "", "", 7.282107*^6, 166.51, "", 31389., 0.718, 0.247, 4., 
  "tests performed", 47541., 47541., "", 9304., 4540., 0.11, 0.11, "", 104., 
  60.19, 4.3733759*^7, 77.39, 41.4, 16.462, 11.133, 7894.393, 0.1, 539.849, 
  7.11, 13.5, 47.4, "", 8.8, 72.06, 0.779}, {"UKR", "Europe", "Ukraine", 
  "2021-03-13", 1.500873*^6, 13376., 8345.143, 29684., 250., 184.571, 
  34318.408, 305.851, 190.817, 678.743, 5.716, 4.22, 1.29, "", "", "", "", 
  "", "", "", "", "", "", "", "", 30359., 0.694, 0.275, 3.6, 
  "tests performed", 51137., 51137., "", 3596., 4871., 0.12, 0.12, "", 111., 
  60.19, 4.3733759*^7, 77.39, 41.4, 16.462, 11.133, 7894.393, 0.1, 539.849, 
  7.11, 13.5, 47.4, "", 8.8, 72.06, 0.779}, {"UKR", "Europe", "Ukraine", 
  "2021-03-14", 1.509983*^6, 9110., 8606., 29835., 151., 190.429, 34526.714, 
  208.306, 196.782, 682.196, 3.453, 4.354, 1.3, "", "", "", "", "", "", "", 
  "", "", "", "", "", 31345., 0.717, 0.275, 3.6, "tests performed", 53155., 
  53155., "", 2018., 5030., 0.12, 0.12, "", 115., 60.19, 4.3733759*^7, 77.39, 
  41.4, 16.462, 11.133, 7894.393, 0.1, 539.849, 7.11, 13.5, 47.4, "", 8.8, 
  72.06, 0.779}, {"UKR", "Europe", "Ukraine", "2021-03-15", 1.516865*^6, 
  6882., 8777.714, 29969., 134., 193.286, 34684.076, 157.361, 200.708, 
  685.26, 3.064, 4.42, 1.3, "", "", "", "", "", "", "", "", "", 7.377404*^6, 
  168.689, "", 33723., 0.771, 0.26, 3.8, "tests performed", 62083., 62083., 
  "", 8928., 6138., 0.14, 0.14, "", 140., 60.19, 4.3733759*^7, 77.39, 41.4, 
  16.462, 11.133, 7894.393, 0.1, 539.849, 7.11, 13.5, 47.4, "", 8.8, 72.06, 
  0.779}, {"UKR", "Europe", "Ukraine", "2021-03-16", 1.526595*^6, 9730., 
  9687.143, 30239., 270., 220.143, 34906.558, 222.483, 221.503, 691.434, 
  6.174, 5.034, 1.31, "", "", "", "", "", "", "", "", "", "", "", "", 35708., 
  0.816, 0.271, 3.7, "tests performed", "", "", "", "", 7703., "", "", "", 
  176., 60.19, 4.3733759*^7, 77.39, 41.4, 16.462, 11.133, 7894.393, 0.1, 
  539.849, 7.11, 13.5, 47.4, "", 8.8, 72.06, 0.779}, 
 {"UKR", "Europe", "Ukraine", "2021-03-17", 1.538516*^6, 11921., 10464.429, 
  30535., 296., 230., 35179.139, 272.581, 239.276, 698.202, 6.768, 5.259, 
  1.31, "", "", "", "", "", "", "", "", "", "", "", "", 37692., 0.862, 0.278, 
  3.6, "tests performed", 92714., 92713., 1., "", 9048., 0.21, 0.21, 0., 
  207., 60.19, 4.3733759*^7, 77.39, 41.4, 16.462, 11.133, 7894.393, 0.1, 
  539.849, 7.11, 13.5, 47.4, "", 8.8, 72.06, 0.779}, 
 {"UKR", "Europe", "Ukraine", "2021-03-18", 1.553659*^6, 15143., 11315.286, 
  30811., 276., 230.857, 35525.394, 346.254, 258.731, 704.513, 6.311, 5.279, 
  1.29, "", "", "", "", "", "", "", "", "", "", "", "", 39677., 0.907, 0.285, 
  3.5, "tests performed", "", "", "", "", 8613., "", "", "", 197., 60.19, 
  4.3733759*^7, 77.39, 41.4, 16.462, 11.133, 7894.393, 0.1, 539.849, 7.11, 
  13.5, 47.4, "", 8.8, 72.06, 0.779}, {"UKR", "Europe", "Ukraine", 
  "2021-03-19", 1.569596*^6, 15937., 11728.429, 31078., 267., 234.857, 
  35889.803, 364.41, 268.178, 710.618, 6.105, 5.37, 1.26, "", "", "", "", "", 
  "", "", "", "", 7.573737*^6, 173.178, "", 41661., 0.953, 0.282, 3.6, 
  "tests performed", 104342., 104341., 1., "", 8114., 0.24, 0.24, 0., 186., 
  60.19, 4.3733759*^7, 77.39, 41.4, 16.462, 11.133, 7894.393, 0.1, 539.849, 
  7.11, 13.5, 47.4, "", 8.8, 72.06, 0.779}, {"UKR", "Europe", "Ukraine", 
  "2021-03-20", 1.584972*^6, 15376., 12014.143, 31344., 266., 237.143, 
  36241.385, 351.582, 274.711, 716.7, 6.082, 5.422, 1.24, "", "", "", "", "", 
  "", "", "", "", "", "", "", 42250., 0.966, 0.284, 3.5, "tests performed", 
  108310., 108309., 1., 3968., 8168., 0.25, 0.25, 0., 187., 62.04, 
  4.3733759*^7, 77.39, 41.4, 16.462, 11.133, 7894.393, 0.1, 539.849, 7.11, 
  13.5, 47.4, "", 8.8, 72.06, 0.779}, {"UKR", "Europe", "Ukraine", 
  "2021-03-21", 1.596201*^6, 11229., 12316.857, 31514., 170., 239.857, 
  36498.143, 256.758, 281.633, 720.587, 3.887, 5.484, 1.23, "", "", "", "", 
  "", "", "", "", "", "", "", "", 42838., 0.98, 0.288, 3.5, 
  "tests performed", 111025., 111024., 1., 2715., 8267., 0.25, 0.25, 0., 
  189., 62.04, 4.3733759*^7, 77.39, 41.4, 16.462, 11.133, 7894.393, 0.1, 
  539.849, 7.11, 13.5, 47.4, "", 8.8, 72.06, 0.779}, 
 {"UKR", "Europe", "Ukraine", "2021-03-22", 1.604183*^6, 7982., 12474., 
  31677., 163., 244., 36680.657, 182.513, 285.226, 724.315, 3.727, 5.579, 
  1.22, "", "", "", "", "", "", "", "", "", 7.681388*^6, 175.64, "", 43426., 
  0.993, 0.287, 3.5, "tests performed", 121929., 121928., 1., 10904., 8549., 
  0.28, 0.28, 0., 195., 62.04, 4.3733759*^7, 77.39, 41.4, 16.462, 11.133, 
  7894.393, 0.1, 539.849, 7.11, 13.5, 47.4, "", 8.8, 72.06, 0.779}, 
 {"UKR", "Europe", "Ukraine", "2021-03-23", 1.615747*^6, 11564., 12736., 
  32018., 341., 254.143, 36945.075, 264.418, 291.217, 732.112, 7.797, 5.811, 
  1.21, "", "", "", "", "", "", "", "", 44647., 7.726035*^6, 176.661, 1.021, 
  42793., 0.978, 0.298, 3.4, "tests performed", 155587., 155586., 1., 33658., 
  11170., 0.36, 0.36, 0., 255., 62.04, 4.3733759*^7, 77.39, 41.4, 16.462, 
  11.133, 7894.393, 0.1, 539.849, 7.11, 13.5, 47.4, "", 8.8, 72.06, 0.779}, 
 {"UKR", "Europe", "Ukraine", "2021-03-24", 1.630013*^6, 14266., 13071., 
  32368., 350., 261.857, 37271.276, 326.201, 298.877, 740.115, 8.003, 5.988, 
  1.2, "", "", "", "", "", "", "", "", "", "", "", "", 43639., 0.998, 0.3, 
  3.3, "tests performed", "", "", "", "", 11602., "", "", "", 265., 59.26, 
  4.3733759*^7, 77.39, 41.4, 16.462, 11.133, 7894.393, 0.1, 539.849, 7.11, 
  13.5, 47.4, "", 8.8, 72.06, 0.779}, {"UKR", "Europe", "Ukraine", 
  "2021-03-25", 1.646775*^6, 16762., 13302.286, 32737., 369., 275.143, 
  37654.55, 383.274, 304.165, 748.552, 8.437, 6.291, 1.17, "", "", "", "", 
  "", "", "", "", "", 7.836049*^6, 179.176, "", 44485., 1.017, 0.299, 3.3, 
  "tests performed", 192264., 192263., 1., "", 13391., 0.44, 0.44, 0., 306., 
  59.26, 4.3733759*^7, 77.39, 41.4, 16.462, 11.133, 7894.393, 0.1, 539.849, 
  7.11, 13.5, 47.4, "", 8.8, 72.06, 0.779}, {"UKR", "Europe", "Ukraine", 
  "2021-03-26", 1.665001*^6, 18226., 13629.286, 33068., 331., 284.286, 
  38071.299, 416.749, 311.642, 756.121, 7.569, 6.5, 1.15, "", "", "", "", "", 
  "", "", "", 53495., 7.889544*^6, 180.399, 1.223, 45115., 1.032, 0.302, 3.3, 
  "tests performed", "", "", "", "", 12856., "", "", "", 294., 59.26, 
  4.3733759*^7, 77.39, 41.4, 16.462, 11.133, 7894.393, 0.1, 539.849, 7.11, 
  13.5, 47.4, "", 8.8, 72.06, 0.779}, {"UKR", "Europe", "Ukraine", 
  "2021-03-27", 1.682527*^6, 17526., 13936.429, 33363., 295., 288.429, 
  38472.042, 400.743, 318.665, 762.866, 6.745, 6.595, 1.13, "", "", "", "", 
  "", "", "", "", 55500., 7.945044*^6, 181.668, 1.269, 47918., 1.096, 0.291, 
  3.4, "tests performed", "", "", "", "", 12584., "", "", "", 288., 59.26, 
  4.3733759*^7, 77.39, 41.4, 16.462, 11.133, 7894.393, 0.1, 539.849, 7.11, 
  13.5, 47.4, "", 8.8, 72.06, 0.779}, {"UKR", "Europe", "Ukraine", 
  "2021-03-28", 1.694568*^6, 12041., 14052.429, 33571., 208., 293.857, 
  38747.367, 275.325, 321.318, 767.622, 4.756, 6.719, 1.11, "", "", "", "", 
  "", "", "", "", 37979., 7.983023*^6, 182.537, 0.868, 48217., 1.103, 0.291, 
  3.4, "tests performed", 198465., 198464., 1., "", 12491., 0.45, 0.45, 0., 
  286., 59.26, 4.3733759*^7, 77.39, 41.4, 16.462, 11.133, 7894.393, 0.1, 
  539.849, 7.11, 13.5, 47.4, "", 8.8, 72.06, 0.779}, 
 {"UKR", "Europe", "Ukraine", "2021-03-29", 1.703036*^6, 8468., 14121.857, 
  33752., 181., 296.429, 38940.993, 193.626, 322.905, 771.761, 4.139, 6.778, 
  1.1, "", "", "", "", "", "", "", "", 24404., 8.007427*^6, 183.095, 0.558, 
  46577., 1.065, 0.303, 3.3, "tests performed", 212898., 212896., 2., 14433., 
  12996., 0.49, 0.49, 0., 297., 59.26, 4.3733759*^7, 77.39, 41.4, 16.462, 
  11.133, 7894.393, 0.1, 539.849, 7.11, 13.5, 47.4, "", 8.8, 72.06, 0.779}, 
 {"UKR", "Europe", "Ukraine", "2021-03-30", 1.713684*^6, 10648., 13991., 
  34043., 291., 289.286, 39184.466, 243.473, 319.913, 778.415, 6.654, 6.615, 
  1.08, "", "", "", "", "", "", "", "", 50836., 8.058263*^6, 184.257, 1.162, 
  47461., 1.085, 0.295, 3.4, "tests performed", 231566., 231564., 2., 18668., 
  10854., 0.53, 0.53, 0., 248., 62.04, 4.3733759*^7, 77.39, 41.4, 16.462, 
  11.133, 7894.393, 0.1, 539.849, 7.11, 13.5, 47.4, "", 8.8, 72.06, 0.779}, 
 {"UKR", "Europe", "Ukraine", "2021-03-31", 1.725029*^6, 11345., 13573.714, 
  34456., 413., 298.286, 39443.877, 259.411, 310.372, 787.858, 9.444, 6.82, 
  1.08, "", "", "", "", "", "", "", "", 61839., 8.120102*^6, 185.671, 1.414, 
  48437., 1.108, 0.28, 3.6, "tests performed", 248736., 248734., 2., 17170., 
  10687., 0.57, 0.57, 0., 244., 62.04, 4.3733759*^7, 77.39, 41.4, 16.462, 
  11.133, 7894.393, 0.1, 539.849, 7.11, 13.5, 47.4, "", 8.8, 72.06, 0.779}, 
 {"UKR", "Europe", "Ukraine", "2021-04-01", 1.74271*^6, 17681., 13705., 
  34885., 429., 306.857, 39848.164, 404.287, 313.373, 797.668, 9.809, 7.016, 
  1.1, "", "", "", "", "", "", "", "", 59803., 8.179905*^6, 187.039, 1.367, 
  49122., 1.123, 0.279, 3.6, "tests performed", 267835., 267833., 2., 19099., 
  10796., 0.61, 0.61, 0., 247., 62.04, 4.3733759*^7, 77.39, 41.4, 16.462, 
  11.133, 7894.393, 0.1, 539.849, 7.11, 13.5, 47.4, "", 8.8, 72.06, 0.779}, 
 {"UKR", "Europe", "Ukraine", "2021-04-02", 1.762713*^6, 20003., 13958.857, 
  35326., 441., 322.571, 40305.545, 457.381, 319.178, 807.751, 10.084, 7.376, 
  1.12, "", "", "", "", "", "", "", "", 58944., 8.238849*^6, 188.386, 1.348, 
  49901., 1.141, 0.28, 3.6, "tests performed", 286647., 286645., 2., 18812., 
  13188., 0.66, 0.66, 0., 302., 62.04, 4.3733759*^7, 77.39, 41.4, 16.462, 
  11.133, 7894.393, 0.1, 539.849, 7.11, 13.5, 47.4, "", 8.8, 72.06, 0.779}, 
 {"UKR", "Europe", "Ukraine", "2021-04-03", 1.783169*^6, 20456., 14377.429, 
  35729., 403., 338., 40773.285, 467.739, 328.749, 816.966, 9.215, 7.729, 
  1.14, "", "", "", "", "", "", "", "", 58951., 8.2978*^6, 189.734, 1.348, 
  50394., 1.152, 0.285, 3.5, "tests performed", "", "", "", "", 13263., "", 
  "", "", 303., 62.04, 4.3733759*^7, 77.39, 41.4, 16.462, 11.133, 7894.393, 
  0.1, 539.849, 7.11, 13.5, 47.4, "", 8.8, 72.06, 0.779}, 
 {"UKR", "Europe", "Ukraine", "2021-04-04", 1.797027*^6, 13858., 14637., 
  35994., 265., 346.143, 41090.156, 316.872, 334.684, 823.026, 6.059, 7.915, 
  1.13, "", "", "", "", "", "", "", "", 36311., 8.334111*^6, 190.565, 0.83, 
  50155., 1.147, 0.292, 3.4, "tests performed", 291826., 291824., 2., "", 
  13337., 0.67, 0.67, 0., 305., 62.04, 4.3733759*^7, 77.39, 41.4, 16.462, 
  11.133, 7894.393, 0.1, 539.849, 7.11, 13.5, 47.4, "", 8.8, 72.06, 0.779}, 
 {"UKR", "Europe", "Ukraine", "2021-04-05", 1.807327*^6, 10300., 14898.714, 
  36255., 261., 357.571, 41325.672, 235.516, 340.669, 828.993, 5.968, 8.176, 
  1.12, "", "", "", "", "", "", "", "", 21963., 8.356074*^6, 191.067, 0.502, 
  49807., 1.139, 0.299, 3.3, "tests performed", 304682., 304680., 2., 12856., 
  13112., 0.7, 0.7, 0., 300., 66.67, 4.3733759*^7, 77.39, 41.4, 16.462, 
  11.133, 7894.393, 0.1, 539.849, 7.11, 13.5, 47.4, "", 8.8, 72.06, 0.779}, 
 {"UKR", "Europe", "Ukraine", "2021-04-06", 1.820725*^6, 13398., 15291.571, 
  36692., 437., 378.429, 41632.026, 306.354, 349.651, 838.986, 9.992, 8.653, 
  1.1, "", "", "", "", "", "", "", "", 41512., 8.397586*^6, 192.016, 0.949, 
  48475., 1.108, 0.315, 3.2, "tests performed", 320265., 320263., 2., 15583., 
  12671., 0.73, 0.73, 0., 290., 66.67, 4.3733759*^7, 77.39, 41.4, 16.462, 
  11.133, 7894.393, 0.1, 539.849, 7.11, 13.5, 47.4, "", 8.8, 72.06, 0.779}, 
 {"UKR", "Europe", "Ukraine", "2021-04-07", 1.83626*^6, 15535., 15890.143, 
  37178., 486., 388.857, 41987.244, 355.218, 363.338, 850.098, 11.113, 8.891, 
  1.08, "", "", "", "", "", "", "", "", 59049., 8.456635*^6, 193.366, 1.35, 
  48076., 1.099, 0.331, 3., "tests performed", 334578., 334576., 2., 14313., 
  12263., 0.77, 0.77, 0., 280., 66.67, 4.3733759*^7, 77.39, 41.4, 16.462, 
  11.133, 7894.393, 0.1, 539.849, 7.11, 13.5, 47.4, "", 8.8, 72.06, 0.779}, 
 {"UKR", "Europe", "Ukraine", "2021-04-08", 1.855806*^6, 19546., 16156.571, 
  37649., 471., 394.857, 42434.175, 446.932, 369.43, 860.868, 10.77, 9.029, 
  1.05, "", "", "", "", "", "", "", "", 57996., 8.514631*^6, 194.692, 1.326, 
  47818., 1.093, 0.338, 3., "tests performed", 353147., 353142., 5., 18569., 
  12187., 0.81, 0.81, 0., 279., 66.67, 4.3733759*^7, 77.39, 41.4, 16.462, 
  11.133, 7894.393, 0.1, 539.849, 7.11, 13.5, 47.4, "", 8.8, 72.06, 0.779}, 
 {"UKR", "Europe", "Ukraine", "2021-04-09", 1.875605*^6, 19799., 16127.429, 
  38074., 425., 392.571, 42886.892, 452.717, 368.764, 870.586, 9.718, 8.976, 
  1.02, "", "", "", "", "", "", "", "", 53373., 8.568004*^6, 195.913, 1.22, 
  47022., 1.075, 0.343, 2.9, "tests performed", 373005., 373000., 5., 19858., 
  12337., 0.85, 0.85, 0., 282., 66.67, 4.3733759*^7, 77.39, 41.4, 16.462, 
  11.133, 7894.393, 0.1, 539.849, 7.11, 13.5, 47.4, "", 8.8, 72.06, 0.779}, 
 {"UKR", "Europe", "Ukraine", "2021-04-10", 1.893192*^6, 17587., 15717.571, 
  38479., 405., 392.857, 43289.03, 402.138, 359.392, 879.847, 9.261, 8.983, 
  1., "", "", "", "", "", "", "", "", 54420., 8.622424*^6, 197.157, 1.244, 
  46375., 1.06, 0.339, 3., "tests performed", 377053., 377048., 5., 4048., 
  12545., 0.86, 0.86, 0., 287., 66.67, 4.3733759*^7, 77.39, 41.4, 16.462, 
  11.133, 7894.393, 0.1, 539.849, 7.11, 13.5, 47.4, "", 8.8, 72.06, 0.779}, 
 {"UKR", "Europe", "Ukraine", "2021-04-11", 1.90543*^6, 12238., 15486.143, 
  38718., 239., 389.143, 43568.859, 279.83, 354.1, 885.312, 5.465, 8.898, 
  0.98, "", "", "", "", "", "", "", "", 34461., 8.656885*^6, 197.945, 0.788, 
  46111., 1.054, 0.336, 3., "tests performed", 378269., 378264., 5., 1216., 
  12349., 0.86, 0.86, 0., 282., 66.67, 4.3733759*^7, 77.39, 41.4, 16.462, 
  11.133, 7894.393, 0.1, 539.849, 7.11, 13.5, 47.4, "", 8.8, 72.06, 0.779}, 
 {"UKR", "Europe", "Ukraine", "2021-04-12", 1.913415*^6, 7985., 15155.429, 
  39012., 294., 393.857, 43751.442, 182.582, 346.538, 892.034, 6.722, 9.006, 
  0.98, "", "", "", "", "", "", "", "", 20831., 8.677716*^6, 198.421, 0.476, 
  45949., 1.051, 0.33, 3., "tests performed", 388404., 388399., 5., 10135., 
  11960., 0.89, 0.89, 0., 273., 66.67, 4.3733759*^7, 77.39, 41.4, 16.462, 
  11.133, 7894.393, 0.1, 539.849, 7.11, 13.5, 47.4, "", 8.8, 72.06, 0.779}, 
 {"UKR", "Europe", "Ukraine", "2021-04-13", 1.925224*^6, 11809., 14928.429, 
  39477., 465., 397.857, 44021.462, 270.02, 341.348, 902.667, 10.633, 9.097, 
  0.97, "", "", "", "", "", "", "", "", 38684., 8.7164*^6, 199.306, 0.885, 
  45545., 1.041, 0.328, 3.1, "tests performed", 403556., 403551., 5., 15152., 
  11899., 0.92, 0.92, 0., 272., 69.44, 4.3733759*^7, 77.39, 41.4, 16.462, 
  11.133, 7894.393, 0.1, 539.849, 7.11, 13.5, 47.4, "", 8.8, 72.06, 0.779}, 
 {"UKR", "Europe", "Ukraine", "2021-04-14", 1.939901*^6, 14677., 14805.857, 
  39950., 473., 396., 44357.061, 335.599, 338.545, 913.482, 10.815, 9.055, 
  0.95, "", "", "", "", "", "", "", "", 54353., 8.770753*^6, 200.549, 1.243, 
  44874., 1.026, 0.33, 3., "tests performed", 419300., 419295., 5., 15744., 
  12103., 0.96, 0.96, 0., 277., 69.44, 4.3733759*^7, 77.39, 41.4, 16.462, 
  11.133, 7894.393, 0.1, 539.849, 7.11, 13.5, 47.4, "", 8.8, 72.06, 0.779}, 
 {"UKR", "Europe", "Ukraine", "2021-04-15", 1.956454*^6, 16553., 14378.286, 
  40389., 439., 391.429, 44735.555, 378.495, 328.769, 923.52, 10.038, 8.95, 
  0.93, "", "", "", "", "", "", "", "", 51344., 8.822097*^6, 201.723, 1.174, 
  43924., 1.004, 0.327, 3.1, "tests performed", 432820., 432815., 5., 13520., 
  11382., 0.99, 0.99, 0., 260., 69.44, 4.3733759*^7, 77.39, 41.4, 16.462, 
  11.133, 7894.393, 0.1, 539.849, 7.11, 13.5, 47.4, "", 8.8, 72.06, 0.779}, 
 {"UKR", "Europe", "Ukraine", "2021-04-16", 1.974056*^6, 17602., 14064.429, 
  40832., 443., 394., 45138.036, 402.481, 321.592, 933.649, 10.129, 9.009, 
  0.91, "", "", "", "", "", "", "", "", 47421., 8.869518*^6, 202.807, 1.084, 
  43073., 0.985, 0.327, 3.1, "tests performed", 445864., 445859., 5., 13044., 
  10408., 1.02, 1.02, 0., 238., 69.44, 4.3733759*^7, 77.39, 41.4, 16.462, 
  11.133, 7894.393, 0.1, 539.849, 7.11, 13.5, 47.4, "", 8.8, 72.06, 0.779}, 
 {"UKR", "Europe", "Ukraine", "2021-04-17", 1.98916*^6, 15104., 13709.714, 
  41278., 446., 399.857, 45483.399, 345.362, 313.481, 943.848, 10.198, 9.143, 
  0.9, "", "", "", "", "", "", "", "", "", "", "", "", 39536., 0.904, 0.347, 
  2.9, "tests performed", 449197., 449192., 5., 3333., 10306., 1.03, 1.03, 
  0., 236., 69.44, 4.3733759*^7, 77.39, 41.4, 16.462, 11.133, 7894.393, 0.1, 
  539.849, 7.11, 13.5, 47.4, "", 8.8, 72.06, 0.779}, 
 {"UKR", "Europe", "Ukraine", "2021-04-18", 1.999567*^6, 10407., 13448.143, 
  41534., 256., 402.286, 45721.361, 237.963, 307.5, 949.701, 5.854, 9.199, 
  0.9, "", "", "", "", "", "", "", "", "", "", "", "", 38849., 0.888, 0.346, 
  2.9, "tests performed", 450650., 450645., 5., 1453., 10340., 1.03, 1.03, 
  0., 236., 69.44, 4.3733759*^7, 77.39, 41.4, 16.462, 11.133, 7894.393, 0.1, 
  539.849, 7.11, 13.5, 47.4, "", 8.8, 72.06, 0.779}, 
 {"UKR", "Europe", "Ukraine", "2021-04-19", 2.006197*^6, 6630., 13254.571, 
  41755., 221., 391.857, 45872.961, 151.599, 303.074, 954.754, 5.053, 8.96, 
  0.89, "", "", "", "", "", "", "", "", "", 8.958482*^6, 204.841, "", 40109., 
  0.917, 0.33, 3., "tests performed", 462794., 462789., 5., 12144., 10627., 
  1.06, 1.06, 0., 243., 69.44, 4.3733759*^7, 77.39, 41.4, 16.462, 11.133, 
  7894.393, 0.1, 539.849, 7.11, 13.5, 47.4, "", 8.8, 72.06, 0.779}, 
 {"UKR", "Europe", "Ukraine", "2021-04-20", 2.015257*^6, 9060., 12861.857, 
  42129., 374., 378.857, 46080.123, 207.163, 294.094, 963.306, 8.552, 8.663, 
  0.89, "", "", "", "", "", "", "", "", 37557., 8.996039*^6, 205.7, 0.859, 
  39948., 0.913, 0.322, 3.1, "tests performed", 477836., 477831., 5., 15042., 
  10611., 1.09, 1.09, 0., 243., 69.44, 4.3733759*^7, 77.39, 41.4, 16.462, 
  11.133, 7894.393, 0.1, 539.849, 7.11, 13.5, 47.4, "", 8.8, 72.06, 0.779}, 
 {"UKR", "Europe", "Ukraine", "2021-04-21", 2.027544*^6, 12287., 12520.429, 
  42565., 436., 373.571, 46361.073, 280.95, 286.288, 973.276, 9.969, 8.542, 
  0.89, "", "", "", "", "", "", "", "", 46746., 9.042785*^6, 206.769, 1.069, 
  38862., 0.889, 0.322, 3.1, "tests performed", 491880., 491875., 5., 14044., 
  10369., 1.12, 1.12, 0., 237., 70.83, 4.3733759*^7, 77.39, 41.4, 16.462, 
  11.133, 7894.393, 0.1, 539.849, 7.11, 13.5, 47.4, "", 8.8, 72.06, 0.779}, 
 {"UKR", "Europe", "Ukraine", "2021-04-22", 2.043901*^6, 16357., 12492.429, 
  43041., 476., 378.857, 46735.086, 374.013, 285.647, 984.16, 10.884, 8.663, 
  0.88, "", "", "", "", "", "", "", "", 46516., 9.089301*^6, 207.833, 1.064, 
  38172., 0.873, 0.327, 3.1, "tests performed", 508049., 508044., 5., 16169., 
  10747., 1.16, 1.16, 0., 246., 70.83, 4.3733759*^7, 77.39, 41.4, 16.462, 
  11.133, 7894.393, 0.1, 539.849, 7.11, 13.5, 47.4, "", 8.8, 72.06, 0.779}, 
 {"UKR", "Europe", "Ukraine", "2021-04-23", 2.058301*^6, 14400., 12035., 
  43483., 442., 378.714, 47064.351, 329.265, 275.188, 994.266, 10.107, 8.66, 
  0.86, "", "", "", "", "", "", "", "", 41305., 9.130606*^6, 208.777, 0.944, 
  37298., 0.853, 0.323, 3.1, "tests performed", 522388., 522383., 5., 14339., 
  10932., 1.19, 1.19, 0., 250., 70.83, 4.3733759*^7, 77.39, 41.4, 16.462, 
  11.133, 7894.393, 0.1, 539.849, 7.11, 13.5, 47.4, "", 8.8, 72.06, 0.779}, 
 {"UKR", "Europe", "Ukraine", "2021-04-24", 2.071142*^6, 12841., 11711.714, 
  43884., 401., 372.286, 47357.969, 293.618, 267.796, 1003.435, 9.169, 8.513, 
  0.84, "", "", "", "", "", "", "", "", 83873., 9.214479*^6, 210.695, 1.918, 
  45044., 1.03, 0.26, 3.8, "tests performed", "", "", "", "", 10859., "", "", 
  "", 248., 70.83, 4.3733759*^7, 77.39, 41.4, 16.462, 11.133, 7894.393, 0.1, 
  539.849, 7.11, 13.5, 47.4, "", 8.8, 72.06, 0.779}, 
 {"UKR", "Europe", "Ukraine", "2021-04-25", 2.0792*^6, 8058., 11376.143, 
  44121., 237., 369.571, 47542.22, 184.251, 260.123, 1008.855, 5.419, 8.45, 
  0.83, "", "", "", "", "", "", "", "", 26432., 9.240911*^6, 211.299, 0.604, 
  44583., 1.019, 0.255, 3.9, "tests performed", 528033., 528028., 5., "", 
  11055., 1.21, 1.21, 0., 253., 70.83, 4.3733759*^7, 77.39, 41.4, 16.462, 
  11.133, 7894.393, 0.1, 539.849, 7.11, 13.5, 47.4, "", 8.8, 72.06, 0.779}, 
 {"UKR", "Europe", "Ukraine", "2021-04-26", 2.084384*^6, 5184., 11169.571, 
  44323., 202., 366.857, 47660.756, 118.535, 255.399, 1013.473, 4.619, 8.388, 
  0.82, "", "", "", "", "", "", "", "", 15379., 9.25629*^6, 211.651, 0.352, 
  42544., 0.973, 0.263, 3.8, "tests performed", 539133., 539124., 9., 11100., 
  10906., 1.23, 1.23, 0., 249., 70.83, 4.3733759*^7, 77.39, 41.4, 16.462, 
  11.133, 7894.393, 0.1, 539.849, 7.11, 13.5, 47.4, "", 8.8, 72.06, 0.779}, 
 {"UKR", "Europe", "Ukraine", "2021-04-27", 2.092421*^6, 8037., 11023.429, 
  44763., 440., 376.286, 47844.527, 183.771, 252.058, 1023.534, 10.061, 
  8.604, 0.82, "", "", "", "", "", "", "", "", 35761., 9.292051*^6, 212.469, 
  0.818, 42287., 0.967, 0.261, 3.8, "tests performed", 558723., 558714., 9., 
  19590., 11555., 1.28, 1.28, 0., 264., 70.83, 4.3733759*^7, 77.39, 41.4, 
  16.462, 11.133, 7894.393, 0.1, 539.849, 7.11, 13.5, 47.4, "", 8.8, 72.06, 
  0.779}, {"UKR", "Europe", "Ukraine", "2021-04-28", 2.10213*^6, 9709., 
  10655.143, 45211., 448., 378., 48066.529, 222.002, 243.637, 1033.778, 
  10.244, 8.643, 0.8, "", "", "", "", "", "", "", "", 43841., 9.335892*^6, 
  213.471, 1.002, 41872., 0.957, 0.254, 3.9, "tests performed", 629192., 
  629182., 10., 70469., 19616., 1.44, 1.44, 0., 449., 70.83, 4.3733759*^7, 
  77.39, 41.4, 16.462, 11.133, 7894.393, 0.1, 539.849, 7.11, 13.5, 47.4, "", 
  8.8, 72.06, 0.779}, {"UKR", "Europe", "Ukraine", "2021-04-29", 2.11388*^6, 
  11750., 9997., 45607., 396., 366.571, 48335.2, 268.671, 228.588, 1042.833, 
  9.055, 8.382, 0.76, "", "", "", "", "", "", "", "", 41499., 9.377391*^6, 
  214.42, 0.949, 41156., 0.941, 0.243, 4.1, "tests performed", 702568., 
  702438., 130., 73376., 27788., 1.61, 1.61, 0., 635., 70.83, 4.3733759*^7, 
  77.39, 41.4, 16.462, 11.133, 7894.393, 0.1, 539.849, 7.11, 13.5, 47.4, "", 
  8.8, 72.06, 0.779}, {"UKR", "Europe", "Ukraine", "2021-04-30", 2.12407*^6, 
  10190., 9395.571, 45923., 316., 348.571, 48568.201, 233.001, 214.836, 
  1050.058, 7.226, 7.97, 0.71, "", "", "", "", "", "", "", "", 41388., 
  9.418779*^6, 215.366, 0.946, 41168., 0.941, 0.228, 4.4, "tests performed", 
  752553., 752293., 260., 49985., 32881., 1.72, 1.72, 0., 752., 70.83, 
  4.3733759*^7, 77.39, 41.4, 16.462, 11.133, 7894.393, 0.1, 539.849, 7.11, 
  13.5, 47.4, "", 8.8, 72.06, 0.779}, {"UKR", "Europe", "Ukraine", 
  "2021-05-01", 2.132742*^6, 8672., 8800., 46281., 358., 342.429, 48766.492, 
  198.291, 201.218, 1058.244, 8.186, 7.83, 0.69, "", "", "", "", "", "", "", 
  "", 37455., 9.456234*^6, 216.223, 0.856, 34536., 0.79, 0.255, 3.9, 
  "tests performed", 755214., 754924., 290., 2661., 32858., 1.73, 1.73, 0., 
  751., 70.83, 4.3733759*^7, 77.39, 41.4, 16.462, 11.133, 7894.393, 0.1, 
  539.849, 7.11, 13.5, 47.4, "", 8.8, 72.06, 0.779}, 
 {"UKR", "Europe", "Ukraine", "2021-05-02", 2.137959*^6, 5217., 8394.143, 
  46447., 166., 332.286, 48885.782, 119.29, 191.937, 1062.04, 3.796, 7.598, 
  0.67, "", "", "", "", "", "", "", "", 21609., 9.477843*^6, 216.717, 0.494, 
  33847., 0.774, 0.248, 4., "tests performed", 755391., 755101., 290., 177., 
  32480., 1.73, 1.73, 0., 743., 76.39, 4.3733759*^7, 77.39, 41.4, 16.462, 
  11.133, 7894.393, 0.1, 539.849, 7.11, 13.5, 47.4, "", 8.8, 72.06, 0.779}, 
 {"UKR", "Europe", "Ukraine", "2021-05-03", 2.140838*^6, 2879., 8064.857, 
  46607., 160., 326.286, 48951.612, 65.83, 184.408, 1065.698, 3.659, 7.461, 
  0.65, "", "", "", "", "", "", "", "", 9298., 9.487141*^6, 216.929, 0.213, 
  32979., 0.754, 0.245, 4.1, "tests performed", 756310., 756020., 290., 919., 
  31025., 1.73, 1.73, 0., 709., 76.39, 4.3733759*^7, 77.39, 41.4, 16.462, 
  11.133, 7894.393, 0.1, 539.849, 7.11, 13.5, 47.4, "", 8.8, 72.06, 0.779}, 
 {"UKR", "Europe", "Ukraine", "2021-05-04", 2.143427*^6, 2589., 7286.571, 
  46781., 174., 288.286, 49010.811, 59.199, 166.612, 1069.677, 3.979, 6.592, 
  0.63, "", "", "", "", "", "", "", "", 11817., 9.498958*^6, 217.2, 0.27, 
  29558., 0.676, 0.247, 4.1, "tests performed", 759735., 759432., 303., 
  3425., 28716., 1.74, 1.74, 0., 657., 76.39, 4.3733759*^7, 77.39, 41.4, 
  16.462, 11.133, 7894.393, 0.1, 539.849, 7.11, 13.5, 47.4, "", 8.8, 72.06, 
  0.779}, {"UKR", "Europe", "Ukraine", "2021-05-05", 2.146121*^6, 2694., 
  6284.429, 46950., 169., 248.429, 49072.411, 61.6, 143.697, 1073.541, 3.864, 
  5.68, 0.64, "", "", "", "", "", "", "", "", 19206., 9.518164*^6, 217.639, 
  0.439, 26039., 0.595, 0.241, 4.1, "tests performed", 784229., 783810., 
  419., 24494., 22148., 1.79, 1.79, 0., 506., 76.39, 4.3733759*^7, 77.39, 
  41.4, 16.462, 11.133, 7894.393, 0.1, 539.849, 7.11, 13.5, 47.4, "", 8.8, 
  72.06, 0.779}, {"UKR", "Europe", "Ukraine", "2021-05-06", 2.15228*^6, 
  6159., 5485.714, 47331., 381., 246.286, 49213.241, 140.829, 125.434, 
  1082.253, 8.712, 5.631, 0.69, "", "", "", "", "", "", "", "", 36945., 
  9.555109*^6, 218.484, 0.845, 25388., 0.581, 0.216, 4.6, "tests performed", 
  822196., 821768., 428., 37967., 17090., 1.88, 1.88, 0., 391., 76.39, 
  4.3733759*^7, 77.39, 41.4, 16.462, 11.133, 7894.393, 0.1, 539.849, 7.11, 
  13.5, 47.4, "", 8.8, 72.06, 0.779}, {"UKR", "Europe", "Ukraine", 
  "2021-05-07", 2.160809*^6, 8529., 5248.429, 47717., 386., 256.286, 
  49408.261, 195.021, 120.009, 1091.079, 8.826, 5.86, 0.76, "", "", "", "", 
  "", "", "", "", 39748., 9.594857*^6, 219.392, 0.909, 25154., 0.575, 0.209, 
  4.8, "tests performed", 858242., 857796., 446., 36046., 15098., 1.96, 1.96, 
  0., 345., 76.39, 4.3733759*^7, 77.39, 41.4, 16.462, 11.133, 7894.393, 0.1, 
  539.849, 7.11, 13.5, 47.4, "", 8.8, 72.06, 0.779}, 
 {"UKR", "Europe", "Ukraine", "2021-05-08", 2.16965*^6, 8841., 5272.571, 
  48095., 378., 259.143, 49610.417, 202.155, 120.561, 1099.723, 8.643, 5.925, 
  0.8, "", "", "", "", "", "", "", "", 39126., 9.633983*^6, 220.287, 0.895, 
  25393., 0.581, 0.208, 4.8, "tests performed", 863085., 862639., 446., 
  4843., 15410., 1.97, 1.97, 0., 352., 56.94, 4.3733759*^7, 77.39, 41.4, 
  16.462, 11.133, 7894.393, 0.1, 539.849, 7.11, 13.5, 47.4, "", 8.8, 72.06, 
  0.779}, {"UKR", "Europe", "Ukraine", "2021-05-09", 2.175151*^6, 5501., 
  5313.143, 48294., 199., 263.857, 49736.2, 125.784, 121.488, 1104.273, 4.55, 
  6.033, 0.81, "", "", "", "", "", "", "", "", 21796., 9.655779*^6, 220.785, 
  0.498, 25419., 0.581, 0.209, 4.8, "tests performed", "", "", "", "", 
  15613., "", "", "", 357., 56.94, 4.3733759*^7, 77.39, 41.4, 16.462, 11.133, 
  7894.393, 0.1, 539.849, 7.11, 13.5, 47.4, "", 8.8, 72.06, 0.779}, 
 {"UKR", "Europe", "Ukraine", "2021-05-10", 2.178095*^6, 2944., 5322.429, 
  48419., 125., 258.857, 49803.517, 67.316, 121.701, 1107.131, 2.858, 5.919, 
  0.8, "", "", "", "", "", "", "", "", 13158., 9.668937*^6, 221.086, 0.301, 
  25971., 0.594, 0.205, 4.9, "tests performed", 866283., 865588., 695., "", 
  15710., 1.98, 1.98, 0., 359., 56.94, 4.3733759*^7, 77.39, 41.4, 16.462, 
  11.133, 7894.393, 0.1, 539.849, 7.11, 13.5, 47.4, "", 8.8, 72.06, 0.779}, 
 {"UKR", "Europe", "Ukraine", "2021-05-11", 2.180429*^6, 2334., 5286., 
  48544., 125., 251.857, 49856.885, 53.368, 120.868, 1109.989, 2.858, 5.759, 
  0.79, "", "", "", "", "", "", "", "", 13349., 9.682286*^6, 221.392, 0.305, 
  26190., 0.599, 0.202, 5., "tests performed", 884547., 882619., 1928., 
  18264., 17830., 2.02, 2.02, 0., 408., 56.94, 4.3733759*^7, 77.39, 41.4, 
  16.462, 11.133, 7894.393, 0.1, 539.849, 7.11, 13.5, 47.4, "", 8.8, 72.06, 
  0.779}, {"UKR", "Europe", "Ukraine", "2021-05-12", 2.185088*^6, 4659., 
  5566.714, 48908., 364., 279.714, 49963.416, 106.531, 127.286, 1118.312, 
  8.323, 6.396, 0.81, "", "", "", "", "", "", "", "", 38750., 9.721036*^6, 
  222.278, 0.886, 28982., 0.663, 0.192, 5.2, "tests performed", 904933., 
  901105., 3828., 20386., 17243., 2.07, 2.06, 0.01, 394., 56.94, 
  4.3733759*^7, 77.39, 41.4, 16.462, 11.133, 7894.393, 0.1, 539.849, 7.11, 
  13.5, 47.4, "", 8.8, 72.06, 0.779}, {"UKR", "Europe", "Ukraine", 
  "2021-05-13", 2.192022*^6, 6934., 5677.429, 49261., 353., 275.714, 
  50121.966, 158.55, 129.818, 1126.384, 8.072, 6.304, 0.84, "", "", "", "", 
  "", "", "", "", 35366., 9.756402*^6, 223.086, 0.809, 28756., 0.658, 0.197, 
  5.1, "tests performed", 926520., 918162., 8358., 21587., 14903., 2.12, 2.1, 
  0.02, 341., 57.41, 4.3733759*^7, 77.39, 41.4, 16.462, 11.133, 7894.393, 
  0.1, 539.849, 7.11, 13.5, 47.4, "", 8.8, 72.06, 0.779}, 
 {"UKR", "Europe", "Ukraine", "2021-05-14", 2.199708*^6, 7686., 5557., 
  49554., 293., 262.429, 50297.712, 175.745, 127.064, 1133.083, 6.7, 6.001, 
  0.86, "", "", "", "", "", "", "", "", 33889., 9.790291*^6, 223.861, 0.775, 
  27919., 0.638, 0.199, 5., "tests performed", 950158., 936497., 13661., 
  23638., 13131., 2.17, 2.14, 0.03, 300., 57.41, 4.3733759*^7, 77.39, 41.4, 
  16.462, 11.133, 7894.393, 0.1, 539.849, 7.11, 13.5, 47.4, "", 8.8, 72.06, 
  0.779}, {"UKR", "Europe", "Ukraine", "2021-05-15", 2.206627*^6, 6919., 
  5282.429, 49881., 327., 255.143, 50455.919, 158.207, 120.786, 1140.561, 
  7.477, 5.834, 0.86, "", "", "", "", "", "", "", "", 34108., 9.824399*^6, 
  224.641, 0.78, 27202., 0.622, 0.194, 5.1, "tests performed", 956322., 
  939236., 17086., 6164., 13320., 2.19, 2.15, 0.04, 305., 57.41, 
  4.3733759*^7, 77.39, 41.4, 16.462, 11.133, 7894.393, 0.1, 539.849, 7.11, 
  13.5, 47.4, "", 8.8, 72.06, 0.779}, {"UKR", "Europe", "Ukraine", 
  "2021-05-16", 2.210375*^6, 3748., 5032., 50019., 138., 246.429, 50541.619, 
  85.7, 115.06, 1143.716, 3.155, 5.635, 0.85, "", "", "", "", "", "", "", "", 
  17389., 9.841788*^6, 225.039, 0.398, 26573., 0.608, 0.189, 5.3, 
  "tests performed", 958552., 940158., 18394., 2230., 13410., 2.19, 2.15, 
  0.04, 307., 57.41, 4.3733759*^7, 77.39, 41.4, 16.462, 11.133, 7894.393, 
  0.1, 539.849, 7.11, 13.5, 47.4, "", 8.8, 72.06, 0.779}, 
 {"UKR", "Europe", "Ukraine", "2021-05-17", 2.212635*^6, 2260., 4934.286, 
  50132., 113., 244.714, 50593.296, 51.676, 112.826, 1146.3, 2.584, 5.596, 
  0.84, "", "", "", "", "", "", "", "", 9966., 9.851754*^6, 225.267, 0.228, 
  26117., 0.597, 0.189, 5.3, "tests performed", 975784., 948330., 27454., 
  17232., 15643., 2.23, 2.17, 0.06, 358., 57.41, 4.3733759*^7, 77.39, 41.4, 
  16.462, 11.133, 7894.393, 0.1, 539.849, 7.11, 13.5, 47.4, "", 8.8, 72.06, 
  0.779}, {"UKR", "Europe", "Ukraine", "2021-05-18", 2.216856*^6, 4221., 
  5203.857, 50425., 293., 268.714, 50689.812, 96.516, 118.989, 1152.999, 6.7, 
  6.144, 0.85, "", "", "", "", "", "", "", "", 30693., 9.882447*^6, 225.968, 
  0.702, 28594., 0.654, 0.182, 5.5, "tests performed", 994872., 957346., 
  37526., 19088., 15761., 2.27, 2.19, 0.09, 360., 57.41, 4.3733759*^7, 77.39, 
  41.4, 16.462, 11.133, 7894.393, 0.1, 539.849, 7.11, 13.5, 47.4, "", 8.8, 
  72.06, 0.779}, {"UKR", "Europe", "Ukraine", "2021-05-19", 2.222115*^6, 
  5259., 5289.571, 50658., 233., 250., 50810.062, 120.25, 120.949, 1158.327, 
  5.328, 5.716, 0.83, "", "", "", "", "", "", "", "", 31935., 9.914382*^6, 
  226.699, 0.73, 27621., 0.632, 0.192, 5.2, "tests performed", 1.012815*^6, 
  964745., 48070., 17943., 15412., 2.32, 2.21, 0.11, 352., 57.41, 
  4.3733759*^7, 77.39, 41.4, 16.462, 11.133, 7894.393, 0.1, 539.849, 7.11, 
  13.5, 47.4, "", 8.8, 72.06, 0.779}, {"UKR", "Europe", "Ukraine", 
  "2021-05-20", 2.2274*^6, 5285., 5054., 50867., 209., 229.429, 50930.907, 
  120.845, 115.563, 1163.106, 4.779, 5.246, 0.8, "", "", "", "", "", "", "", 
  "", 29509., 9.943891*^6, 227.373, 0.675, 26784., 0.612, 0.189, 5.3, 
  "tests performed", 1.031728*^6, 971032., 60696., 18913., 15030., 2.36, 
  2.22, 0.14, 344., 57.41, 4.3733759*^7, 77.39, 41.4, 16.462, 11.133, 
  7894.393, 0.1, 539.849, 7.11, 13.5, 47.4, "", 8.8, 72.06, 0.779}, 
 {"UKR", "Europe", "Ukraine", "2021-05-21", 2.23251*^6, 5110., 4686., 51076., 
  209., 217.429, 51047.75, 116.843, 107.148, 1167.885, 4.779, 4.972, 0.77, 
  "", "", "", "", "", "", "", "", 26154., 9.970045*^6, 227.971, 0.598, 
  25679., 0.587, 0.182, 5.5, "tests performed", 1.049311*^6, 977009., 72302., 
  17583., 14165., 2.4, 2.23, 0.17, 324., 57.41, 4.3733759*^7, 77.39, 41.4, 
  16.462, 11.133, 7894.393, 0.1, 539.849, 7.11, 13.5, 47.4, "", 8.8, 72.06, 
  0.779}, {"UKR", "Europe", "Ukraine", "2021-05-22", 2.23724*^6, 4730., 
  4373.286, 51260., 184., 197., 51155.905, 108.154, 99.998, 1172.092, 4.207, 
  4.505, 0.75, "", "", "", "", "", "", "", "", 27443., 9.997488*^6, 228.599, 
  0.628, 24727., 0.565, 0.177, 5.7, "tests performed", 1.052814*^6, 978031., 
  74783., 3503., 13785., 2.41, 2.24, 0.17, 315., 57.41, 4.3733759*^7, 77.39, 
  41.4, 16.462, 11.133, 7894.393, 0.1, 539.849, 7.11, 13.5, 47.4, "", 8.8, 
  72.06, 0.779}, {"UKR", "Europe", "Ukraine", "2021-05-23", 2.239897*^6, 
  2657., 4217.429, 51353., 93., 190.571, 51216.659, 60.754, 96.434, 1174.219, 
  2.127, 4.358, 0.74, "", "", "", "", "", "", "", "", 16285., 1.0013773*^7, 
  228.971, 0.372, 24569., 0.562, 0.172, 5.8, "tests performed", 1.054139*^6, 
  978352., 75787., 1325., 13655., 2.41, 2.24, 0.17, 312., 57.41, 
  4.3733759*^7, 77.39, 41.4, 16.462, 11.133, 7894.393, 0.1, 539.849, 7.11, 
  13.5, 47.4, "", 8.8, 72.06, 0.779}, {"UKR", "Europe", "Ukraine", 
  "2021-05-24", 2.241354*^6, 1457., 4102.714, 51425., 72., 184.714, 
  51249.974, 33.315, 93.811, 1175.865, 1.646, 4.224, 0.74, "", "", "", "", 
  "", "", "", "", 8684., 1.0022457*^7, 229.17, 0.199, 24386., 0.558, 0.168, 
  5.9, "tests performed", 1.068195*^6, 981970., 86225., 14056., 13202., 2.44, 
  2.25, 0.2, 302., 57.41, 4.3733759*^7, 77.39, 41.4, 16.462, 11.133, 
  7894.393, 0.1, 539.849, 7.11, 13.5, 47.4, "", 8.8, 72.06, 0.779}, 
 {"UKR", "Europe", "Ukraine", "2021-05-25", 2.244084*^6, 2730., 3889.714, 
  51682., 257., 179.571, 51312.397, 62.423, 88.941, 1181.742, 5.876, 4.106, 
  0.73, "", "", "", "", "", "", "", "", 23440., 1.0045897*^7, 229.706, 0.536, 
  23350., 0.534, 0.167, 6., "tests performed", 1.084582*^6, 987191., 97391., 
  16387., 12816., 2.48, 2.26, 0.22, 293., 43.52, 4.3733759*^7, 77.39, 41.4, 
  16.462, 11.133, 7894.393, 0.1, 539.849, 7.11, 13.5, 47.4, "", 8.8, 72.06, 
  0.779}, {"UKR", "Europe", "Ukraine", "2021-05-26", 2.247605*^6, 3521., 
  3641.429, 51898., 216., 177.143, 51392.907, 80.51, 83.264, 1186.681, 4.939, 
  4.05, 0.72, "", "", "", "", "", "", "", "", 30724., 1.0076621*^7, 230.408, 
  0.703, 23177., 0.53, 0.157, 6.4, "tests performed", 1.099713*^6, 992189., 
  107524., 15131., 12414., 2.51, 2.27, 0.25, 284., 43.52, 4.3733759*^7, 
  77.39, 41.4, 16.462, 11.133, 7894.393, 0.1, 539.849, 7.11, 13.5, 47.4, "", 
  8.8, 72.06, 0.779}, {"UKR", "Europe", "Ukraine", "2021-05-27", 2.251242*^6, 
  3637., 3406., 52088., 190., 174.429, 51476.069, 83.162, 77.88, 1191.025, 
  4.344, 3.988, 0.7, "", "", "", "", "", "", "", "", 29280., 1.0105901*^7, 
  231.078, 0.67, 23144., 0.529, 0.147, 6.8, "tests performed", 1.116006*^6, 
  999072., 116934., 16293., 12040., 2.55, 2.28, 0.27, 275., 43.52, 
  4.3733759*^7, 77.39, 41.4, 16.462, 11.133, 7894.393, 0.1, 539.849, 7.11, 
  13.5, 47.4, "", 8.8, 72.06, 0.779}, {"UKR", "Europe", "Ukraine", 
  "2021-05-28", 2.254674*^6, 3432., 3166.286, 52252., 164., 168., 51554.544, 
  78.475, 72.399, 1194.775, 3.75, 3.841, 0.69, "", "", "", "", "", "", "", 
  "", 25454., 1.0131355*^7, 231.66, 0.582, 23044., 0.527, 0.137, 7.3, 
  "tests performed", 1.132821*^6, 1.008857*^6, 123964., 16815., 11930., 2.59, 
  2.31, 0.28, 273., 43.52, 4.3733759*^7, 77.39, 41.4, 16.462, 11.133, 
  7894.393, 0.1, 539.849, 7.11, 13.5, 47.4, "", 8.8, 72.06, 0.779}, 
 {"UKR", "Europe", "Ukraine", "2021-05-29", 2.257904*^6, 3230., 2952., 
  52414., 162., 164.857, 51628.4, 73.856, 67.499, 1198.479, 3.704, 3.77, 
  0.69, "", "", "", "", "", "", "", "", 25401., 1.0156756*^7, 232.241, 0.581, 
  22753., 0.52, 0.13, 7.7, "tests performed", 1.141413*^6, 1.015976*^6, 
  125437., 8592., 12657., 2.61, 2.32, 0.29, 289., 43.52, 4.3733759*^7, 77.39, 
  41.4, 16.462, 11.133, 7894.393, 0.1, 539.849, 7.11, 13.5, 47.4, "", 8.8, 
  72.06, 0.779}, {"UKR", "Europe", "Ukraine", "2021-05-30", 2.259743*^6, 
  1839., 2835.143, 52504., 90., 164.429, 51670.45, 42.05, 64.827, 1200.537, 
  2.058, 3.76, 0.7, "", "", "", "", "", "", "", "", 15199., 1.0171955*^7, 
  232.588, 0.348, 22597., 0.517, 0.125, 8., "tests performed", 1.147581*^6, 
  1.021804*^6, 125777., 6168., 13349., 2.62, 2.34, 0.29, 305., 43.52, 
  4.3733759*^7, 77.39, 41.4, 16.462, 11.133, 7894.393, 0.1, 539.849, 7.11, 
  13.5, 47.4, "", 8.8, 72.06, 0.779}, {"UKR", "Europe", "Ukraine", 
  "2021-05-31", 2.260899*^6, 1156., 2792.143, 52573., 69., 164., 51696.882, 
  26.433, 63.844, 1202.115, 1.578, 3.75, 0.7, "", "", "", "", "", "", "", "", 
  8822., 1.0180777*^7, 232.79, 0.202, 22617., 0.517, 0.123, 8.1, 
  "tests performed", 1.161518*^6, 1.032036*^6, 129482., 13937., 13332., 2.66, 
  2.36, 0.3, 305., 43.52, 4.3733759*^7, 77.39, 41.4, 16.462, 11.133, 
  7894.393, 0.1, 539.849, 7.11, 13.5, 47.4, "", 8.8, 72.06, 0.779}, 
 {"UKR", "Europe", "Ukraine", "2021-06-01", 2.263167*^6, 2268., 2726.143, 
  52742., 169., 151.429, 51748.742, 51.859, 62.335, 1205.979, 3.864, 3.463, 
  0.7, "", "", "", "", "", "", "", "", 26468., 1.0207245*^7, 233.395, 0.605, 
  23050., 0.527, 0.118, 8.5, "tests performed", 1.180402*^6, 1.047894*^6, 
  132508., 18884., 13689., 2.7, 2.4, 0.3, 313., "", 4.3733759*^7, 77.39, 
  41.4, 16.462, 11.133, 7894.393, 0.1, 539.849, 7.11, 13.5, 47.4, "", 8.8, 
  72.06, 0.779}, {"UKR", "Europe", "Ukraine", "2021-06-02", 2.265502*^6, 
  2335., 2556.714, 52907., 165., 144.143, 51802.133, 53.391, 58.461, 
  1209.752, 3.773, 3.296, 0.68, "", "", "", "", "", "", "", "", 27936., 
  1.0235181*^7, 234.034, 0.639, 22651., 0.518, 0.113, 8.9, "tests performed", 
  1.214883*^6, 1.076793*^6, 138090., 34481., 16453., 2.78, 2.46, 0.32, 376., 
  "", 4.3733759*^7, 77.39, 41.4, 16.462, 11.133, 7894.393, 0.1, 539.849, 
  7.11, 13.5, 47.4, "", 8.8, 72.06, 0.779}, {"UKR", "Europe", "Ukraine", 
  "2021-06-03", 2.268209*^6, 2707., 2423.857, 53015., 108., 132.429, 
  51864.03, 61.897, 55.423, 1212.221, 2.469, 3.028, 0.66, "", "", "", "", "", 
  "", "", "", 26468., 1.0261649*^7, 234.639, 0.605, 22250., 0.509, 0.109, 
  9.2, "tests performed", 1.265723*^6, 1.123661*^6, 142062., 50840., 21388., 
  2.89, 2.57, 0.32, 489., "", 4.3733759*^7, 77.39, 41.4, 16.462, 11.133, 
  7894.393, 0.1, 539.849, 7.11, 13.5, 47.4, "", 8.8, 72.06, 0.779}, 
 {"UKR", "Europe", "Ukraine", "2021-06-04", 2.270602*^6, 2393., 2275.429, 
  53117., 102., 123.571, 51918.748, 54.717, 52.029, 1214.554, 2.332, 2.826, 
  0.64, "", "", "", "", "", "", "", "", 28696., 1.0290345*^7, 235.295, 0.656, 
  22713., 0.519, 0.1, 10., "tests performed", 1.323163*^6, 1.177371*^6, 
  145792., 57440., 27192., 3.03, 2.69, 0.33, 622., "", 4.3733759*^7, 77.39, 
  41.4, 16.462, 11.133, 7894.393, 0.1, 539.849, 7.11, 13.5, 47.4, "", 8.8, 
  72.06, 0.779}, {"UKR", "Europe", "Ukraine", "2021-06-05", 2.272633*^6, 
  2031., 2104.143, 53211., 94., 113.857, 51965.188, 46.44, 48.113, 1216.703, 
  2.149, 2.603, 0.63, "", "", "", "", "", "", "", "", 29061., 1.0319406*^7, 
  235.96, 0.664, 23236., 0.531, 0.091, 11., "tests performed", 1.363264*^6, 
  1.2166*^6, 146664., 40101., 31693., 3.12, 2.78, 0.34, 725., "", 
  4.3733759*^7, 77.39, 41.4, 16.462, 11.133, 7894.393, 0.1, 539.849, 7.11, 
  13.5, 47.4, "", 8.8, 72.06, 0.779}, {"UKR", "Europe", "Ukraine", 
  "2021-06-06", 2.273708*^6, 1075., 1995., 53258., 47., 107.714, 51989.768, 
  24.581, 45.617, 1217.778, 1.075, 2.463, 0.62, "", "", "", "", "", "", "", 
  "", 16749., 1.0336155*^7, 236.343, 0.383, 23457., 0.536, 0.085, 11.8, 
  "tests performed", 1.388124*^6, 1.241006*^6, 147118., 24860., 34363., 3.17, 
  2.84, 0.34, 786., "", 4.3733759*^7, 77.39, 41.4, 16.462, 11.133, 7894.393, 
  0.1, 539.849, 7.11, 13.5, 47.4, "", 8.8, 72.06, 0.779}, 
 {"UKR", "Europe", "Ukraine", "2021-06-07", 2.274375*^6, 667., 1925.143, 
  53295., 37., 103.143, 52005.02, 15.251, 44.02, 1218.624, 0.846, 2.358, "", 
  "", "", "", "", "", "", "", "", 10723., 1.0346878*^7, 236.588, 0.245, 
  23729., 0.543, 0.081, 12.3, "tests performed", 1.436285*^6, 1.284143*^6, 
  152142., 48161., 39252., 3.28, 2.94, 0.35, 898., "", 4.3733759*^7, 77.39, 
  41.4, 16.462, 11.133, 7894.393, 0.1, 539.849, 7.11, 13.5, 47.4, "", 8.8, 
  72.06, 0.779}, {"ARE", "Asia", "United Arab Emirates", "2020-01-29", 4., 
  4., "", "", "", "", 0.404, 0.404, "", "", "", "", "", "", "", "", "", "", 
  "", "", "", 75., 75., 0.008, 0.008, "", "", "", "", "tests performed", "", 
  "", "", "", "", "", "", "", "", 2.78, 9.8904*^6, 112.442, 34., 1.144, 
  0.526, 67293.483, "", 317.84, 17.26, 1.2, 37.4, "", 1.2, 77.97, 0.89}, 
 {"ARE", "Asia", "United Arab Emirates", "2020-01-30", 4., 0., "", "", "", 
  "", 0.404, 0., "", "", "", "", "", "", "", "", "", "", "", "", "", "", "", 
  "", "", "", "", "", "", "tests performed", "", "", "", "", "", "", "", "", 
  "", 2.78, 9.8904*^6, 112.442, 34., 1.144, 0.526, 67293.483, "", 317.84, 
  17.26, 1.2, 37.4, "", 1.2, 77.97, 0.89}, 
 {"ARE", "Asia", "United Arab Emirates", "2020-01-31", 4., 0., "", "", "", 
  "", 0.404, 0., "", "", "", "", "", "", "", "", "", "", "", "", "", "", "", 
  "", "", "", "", "", "", "tests performed", "", "", "", "", "", "", "", "", 
  "", 2.78, 9.8904*^6, 112.442, 34., 1.144, 0.526, 67293.483, "", 317.84, 
  17.26, 1.2, 37.4, "", 1.2, 77.97, 0.89}, 
 {"ARE", "Asia", "United Arab Emirates", "2020-02-01", 4., 0., "", "", "", 
  "", 0.404, 0., "", "", "", "", "", "", "", "", "", "", "", "", "", 183., 
  258., 0.026, 0.019, "", "", "", "", "tests performed", "", "", "", "", "", 
  "", "", "", "", 2.78, 9.8904*^6, 112.442, 34., 1.144, 0.526, 67293.483, "", 
  317.84, 17.26, 1.2, 37.4, "", 1.2, 77.97, 0.89}, 
 {"ARE", "Asia", "United Arab Emirates", "2020-02-02", 5., 1., "", "", "", 
  "", 0.506, 0.101, "", "", "", "", "", "", "", "", "", "", "", "", "", "", 
  "", "", "", "", "", "", "", "tests performed", "", "", "", "", "", "", "", 
  "", "", 2.78, 9.8904*^6, 112.442, 34., 1.144, 0.526, 67293.483, "", 317.84, 
  17.26, 1.2, 37.4, "", 1.2, 77.97, 0.89}, 
 {"ARE", "Asia", "United Arab Emirates", "2020-02-03", 5., 0., 0.714, "", "", 
  0., 0.506, 0., 0.072, "", "", 0., "", "", "", "", "", "", "", "", "", "", 
  "", "", "", "", "", "", "", "tests performed", "", "", "", "", "", "", "", 
  "", "", 2.78, 9.8904*^6, 112.442, 34., 1.144, 0.526, 67293.483, "", 317.84, 
  17.26, 1.2, 37.4, "", 1.2, 77.97, 0.89}, 
 {"ARE", "Asia", "United Arab Emirates", "2020-02-04", 5., 0., 0.714, "", "", 
  0., 0.506, 0., 0.072, "", "", 0., "", "", "", "", "", "", "", "", "", "", 
  "", "", "", "", "", "", "", "tests performed", "", "", "", "", "", "", "", 
  "", "", 2.78, 9.8904*^6, 112.442, 34., 1.144, 0.526, 67293.483, "", 317.84, 
  17.26, 1.2, 37.4, "", 1.2, 77.97, 0.89}, 
 {"ARE", "Asia", "United Arab Emirates", "2020-02-05", 5., 0., 0.143, "", "", 
  0., 0.506, 0., 0.014, "", "", 0., "", "", "", "", "", "", "", "", "", "", 
  "", "", "", 73., 0.007, 0.002, 510.5, "tests performed", "", "", "", "", 
  "", "", "", "", "", 2.78, 9.8904*^6, 112.442, 34., 1.144, 0.526, 67293.483, 
  "", 317.84, 17.26, 1.2, 37.4, "", 1.2, 77.97, 0.89}, 
 {"ARE", "Asia", "United Arab Emirates", "2020-02-06", 5., 0., 0.143, "", "", 
  0., 0.506, 0., 0.014, "", "", 0., "", "", "", "", "", "", "", "", "", "", 
  "", "", "", 76., 0.008, 0.002, 531.5, "tests performed", "", "", "", "", 
  "", "", "", "", "", 2.78, 9.8904*^6, 112.442, 34., 1.144, 0.526, 67293.483, 
  "", 317.84, 17.26, 1.2, 37.4, "", 1.2, 77.97, 0.89}, 
 {"ARE", "Asia", "United Arab Emirates", "2020-02-07", 5., 0., 0.143, "", "", 
  0., 0.506, 0., 0.014, "", "", 0., "", "", "", "", "", "", "", "", "", "", 
  "", "", "", 79., 0.008, 0.002, 552.4, "tests performed", "", "", "", "", 
  "", "", "", "", "", 2.78, 9.8904*^6, 112.442, 34., 1.144, 0.526, 67293.483, 
  "", 317.84, 17.26, 1.2, 37.4, "", 1.2, 77.97, 0.89}, 
 {"ARE", "Asia", "United Arab Emirates", "2020-02-08", 7., 2., 0.429, "", "", 
  0., 0.708, 0.202, 0.043, "", "", 0., "", "", "", "", "", "", "", "", "", 
  574., 832., 0.084, 0.058, 82., 0.008, 0.005, 191.1, "tests performed", "", 
  "", "", "", "", "", "", "", "", 2.78, 9.8904*^6, 112.442, 34., 1.144, 
  0.526, 67293.483, "", 317.84, 17.26, 1.2, 37.4, "", 1.2, 77.97, 0.89}, 
 {"ARE", "Asia", "United Arab Emirates", "2020-02-09", 7., 0., 0.286, "", "", 
  0., 0.708, 0., 0.029, "", "", 0., "", "", "", "", "", "", "", "", "", 
  1360., 2192., 0.222, 0.138, 265., 0.027, 0.001, 926.6, "tests performed", 
  "", "", "", "", "", "", "", "", "", 2.78, 9.8904*^6, 112.442, 34., 1.144, 
  0.526, 67293.483, "", 317.84, 17.26, 1.2, 37.4, "", 1.2, 77.97, 0.89}, 
 {"ARE", "Asia", "United Arab Emirates", "2020-02-10", 8., 1., 0.429, "", "", 
  0., 0.809, 0.101, 0.043, "", "", 0., "", "", "", "", "", "", "", "", "", 
  437., 2629., 0.266, 0.044, 315., 0.032, 0.001, 734.3, "tests performed", 
  "", "", "", "", "", "", "", "", "", 2.78, 9.8904*^6, 112.442, 34., 1.144, 
  0.526, 67293.483, "", 317.84, 17.26, 1.2, 37.4, "", 1.2, 77.97, 0.89}, 
 {"ARE", "Asia", "United Arab Emirates", "2020-02-11", 8., 0., 0.429, "", "", 
  0., 0.809, 0., 0.043, "", "", 0., "", "", "", "", "", "", "", "", "", "", 
  "", "", "", 314., 0.032, 0.001, 731.9, "tests performed", "", "", "", "", 
  "", "", "", "", "", 2.78, 9.8904*^6, 112.442, 34., 1.144, 0.526, 67293.483, 
  "", 317.84, 17.26, 1.2, 37.4, "", 1.2, 77.97, 0.89}, 
 {"ARE", "Asia", "United Arab Emirates", "2020-02-12", 8., 0., 0.429, "", "", 
  0., 0.809, 0., 0.043, "", "", 0., "", "", "", "", "", "", "", "", "", "", 
  "", "", "", 314., 0.032, 0.001, 731.9, "tests performed", "", "", "", "", 
  "", "", "", "", "", 2.78, 9.8904*^6, 112.442, 34., 1.144, 0.526, 67293.483, 
  "", 317.84, 17.26, 1.2, 37.4, "", 1.2, 77.97, 0.89}, 
 {"ARE", "Asia", "United Arab Emirates", "2020-02-13", 8., 0., 0.429, "", "", 
  0., 0.809, 0., 0.043, "", "", 0., "", "", "", "", "", "", "", "", "", "", 
  "", "", "", 313., 0.032, 0.001, 729.6, "tests performed", "", "", "", "", 
  "", "", "", "", "", 2.78, 9.8904*^6, 112.442, 34., 1.144, 0.526, 67293.483, 
  "", 317.84, 17.26, 1.2, 37.4, "", 1.2, 77.97, 0.89}, 
 {"ARE", "Asia", "United Arab Emirates", "2020-02-14", 8., 0., 0.429, "", "", 
  0., 0.809, 0., 0.043, "", "", 0., "", "", "", "", "", "", "", "", "", 306., 
  2935., 0.297, 0.031, 312., 0.032, 0.001, 727.3, "tests performed", "", "", 
  "", "", "", "", "", "", "", 2.78, 9.8904*^6, 112.442, 34., 1.144, 0.526, 
  67293.483, "", 317.84, 17.26, 1.2, 37.4, "", 1.2, 77.97, 0.89}, 
 {"ARE", "Asia", "United Arab Emirates", "2020-02-15", 8., 0., 0.143, "", "", 
  0., 0.809, 0., 0.014, "", "", 0., "", "", "", "", "", "", "", "", "", "", 
  "", "", "", 451., 0.046, 0., 3153.8, "tests performed", "", "", "", "", "", 
  "", "", "", "", 2.78, 9.8904*^6, 112.442, 34., 1.144, 0.526, 67293.483, "", 
  317.84, 17.26, 1.2, 37.4, "", 1.2, 77.97, 0.89}, 
 {"ARE", "Asia", "United Arab Emirates", "2020-02-16", 9., 1., 0.286, "", "", 
  0., 0.91, 0.101, 0.029, "", "", 0., "", "", "", "", "", "", "", "", "", 
  2107., 5042., 0.51, 0.213, 407., 0.041, 0.001, 1423.1, "tests performed", 
  "", "", "", "", "", "", "", "", "", 2.78, 9.8904*^6, 112.442, 34., 1.144, 
  0.526, 67293.483, "", 317.84, 17.26, 1.2, 37.4, "", 1.2, 77.97, 0.89}, 
 {"ARE", "Asia", "United Arab Emirates", "2020-02-17", 9., 0., 0.143, "", "", 
  0., 0.91, 0., 0.014, "", "", 0., "", "", "", "", "", "", "", "", "", "", 
  "", "", "", 463., 0.047, 0., 3237.8, "tests performed", "", "", "", "", "", 
  "", "", "", "", 2.78, 9.8904*^6, 112.442, 34., 1.144, 0.526, 67293.483, "", 
  317.84, 17.26, 1.2, 37.4, "", 1.2, 77.97, 0.89}, 
 {"ARE", "Asia", "United Arab Emirates", "2020-02-18", 9., 0., 0.143, "", "", 
  0., 0.91, 0., 0.014, "", "", 0., "", "", "", "", "", "", "", "", "", 1651., 
  6693., 0.677, 0.167, 570., 0.058, 0., 3986., "tests performed", "", "", "", 
  "", "", "", "", "", "", 2.78, 9.8904*^6, 112.442, 34., 1.144, 0.526, 
  67293.483, "", 317.84, 17.26, 1.2, 37.4, "", 1.2, 77.97, 0.89}, 
 {"ARE", "Asia", "United Arab Emirates", "2020-02-19", 9., 0., 0.143, "", "", 
  0., 0.91, 0., 0.014, "", "", 0., "", "", "", "", "", "", "", "", "", "", 
  "", "", "", 664., 0.067, 0., 4643.4, "tests performed", "", "", "", "", "", 
  "", "", "", "", 2.78, 9.8904*^6, 112.442, 34., 1.144, 0.526, 67293.483, "", 
  317.84, 17.26, 1.2, 37.4, "", 1.2, 77.97, 0.89}, 
 {"ARE", "Asia", "United Arab Emirates", "2020-02-20", 9., 0., 0.143, "", "", 
  0., 0.91, 0., 0.014, "", "", 0., "", "", "", "", "", "", "", "", "", "", 
  "", "", "", 757., 0.077, 0., 5293.7, "tests performed", "", "", "", "", "", 
  "", "", "", "", 2.78, 9.8904*^6, 112.442, 34., 1.144, 0.526, 67293.483, "", 
  317.84, 17.26, 1.2, 37.4, "", 1.2, 77.97, 0.89}, 
 {"ARE", "Asia", "United Arab Emirates", "2020-02-21", 9., 0., 0.143, "", "", 
  0., 0.91, 0., 0.014, "", "", 0., "", "", "", "", "", "", "", "", "", 2201., 
  8894., 0.899, 0.223, 851., 0.086, 0., 5951., "tests performed", "", "", "", 
  "", "", "", "", "", "", 2.78, 9.8904*^6, 112.442, 34., 1.144, 0.526, 
  67293.483, "", 317.84, 17.26, 1.2, 37.4, "", 1.2, 77.97, 0.89}, 
 {"ARE", "Asia", "United Arab Emirates", "2020-02-22", 13., 4., 0.714, "", 
  "", 0., 1.314, 0.404, 0.072, "", "", 0., "", "", "", "", "", "", "", "", 
  "", 4096., 12990., 1.313, 0.414, 1286., 0.13, 0.001, 1801.1, 
  "tests performed", "", "", "", "", "", "", "", "", "", 2.78, 9.8904*^6, 
  112.442, 34., 1.144, 0.526, 67293.483, "", 317.84, 17.26, 1.2, 37.4, "", 
  1.2, 77.97, 0.89}, {"ARE", "Asia", "United Arab Emirates", "2020-02-23", 
  13., 0., 0.571, "", "", 0., 1.314, 0., 0.058, "", "", 0., "", "", "", "", 
  "", "", "", "", "", "", "", "", "", 1173., 0.119, 0., 2054.3, 
  "tests performed", "", "", "", "", "", "", "", "", "", 2.78, 9.8904*^6, 
  112.442, 34., 1.144, 0.526, 67293.483, "", 317.84, 17.26, 1.2, 37.4, "", 
  1.2, 77.97, 0.89}, {"ARE", "Asia", "United Arab Emirates", "2020-02-24", 
  13., 0., 0.571, "", "", 0., 1.314, 0., 0.058, "", "", 0., "", "", "", "", 
  "", "", "", "", "", "", "", "", "", 1093., 0.111, 0.001, 1914.2, 
  "tests performed", "", "", "", "", "", "", "", "", "", 8.33, 9.8904*^6, 
  112.442, 34., 1.144, 0.526, 67293.483, "", 317.84, 17.26, 1.2, 37.4, "", 
  1.2, 77.97, 0.89}, {"ARE", "Asia", "United Arab Emirates", "2020-02-25", 
  13., 0., 0.571, "", "", 0., 1.314, 0., 0.058, "", "", 0., "", "", "", "", 
  "", "", "", "", "", "", "", "", "", 1013., 0.102, 0.001, 1774.1, 
  "tests performed", "", "", "", "", "", "", "", "", "", 8.33, 9.8904*^6, 
  112.442, 34., 1.144, 0.526, 67293.483, "", 317.84, 17.26, 1.2, 37.4, "", 
  1.2, 77.97, 0.89}, {"ARE", "Asia", "United Arab Emirates", "2020-02-26", 
  13., 0., 0.571, "", "", 0., 1.314, 0., 0.058, "", "", 0., "", "", "", "", 
  "", "", "", "", "", "", "", "", "", 946., 0.096, 0.001, 1656.7, 
  "tests performed", "", "", "", "", "", "", "", "", "", 8.33, 9.8904*^6, 
  112.442, 34., 1.144, 0.526, 67293.483, "", 317.84, 17.26, 1.2, 37.4, "", 
  1.2, 77.97, 0.89}, {"ARE", "Asia", "United Arab Emirates", "2020-02-27", 
  13., 0., 0.571, "", "", 0., 1.314, 0., 0.058, "", "", 0., "", "", "", "", 
  "", "", "", "", "", 1325., 14315., 1.447, 0.134, 879., 0.089, 0.001, 
  1539.4, "tests performed", "", "", "", "", "", "", "", "", "", 8.33, 
  9.8904*^6, 112.442, 34., 1.144, 0.526, 67293.483, "", 317.84, 17.26, 1.2, 
  37.4, "", 1.2, 77.97, 0.89}, {"ARE", "Asia", "United Arab Emirates", 
  "2020-02-28", 19., 6., 1.429, "", "", 0., 1.921, 0.607, 0.144, "", "", 0., 
  "", "", "", "", "", "", "", "", "", 8606., 22921., 2.317, 0.87, 2004., 
  0.203, 0.001, 1402.4, "tests performed", "", "", "", "", "", "", "", "", 
  "", 8.33, 9.8904*^6, 112.442, 34., 1.144, 0.526, 67293.483, "", 317.84, 
  17.26, 1.2, 37.4, "", 1.2, 77.97, 0.89}, 
 {"ARE", "Asia", "United Arab Emirates", "2020-02-29", 21., 2., 1.143, "", 
  "", 0., 2.123, 0.202, 0.116, "", "", 0., "", "", "", "", "", "", "", "", 
  "", "", "", "", "", 1494., 0.151, 0.001, 1307.1, "tests performed", "", "", 
  "", "", "", "", "", "", "", 8.33, 9.8904*^6, 112.442, 34., 1.144, 0.526, 
  67293.483, "", 317.84, 17.26, 1.2, 37.4, "", 1.2, 77.97, 0.89}, 
 {"ARE", "Asia", "United Arab Emirates", "2020-03-01", 21., 0., 1.143, "", 
  "", 0., 2.123, 0., 0.116, "", "", 0., "", "", "", "", "", "", "", "", "", 
  "", "", "", "", 1532., 0.155, 0.001, 1340.3, "tests performed", "", "", "", 
  "", "", "", "", "", "", 15.74, 9.8904*^6, 112.442, 34., 1.144, 0.526, 
  67293.483, "", 317.84, 17.26, 1.2, 37.4, "", 1.2, 77.97, 0.89}, 
 {"ARE", "Asia", "United Arab Emirates", "2020-03-02", 21., 0., 1.143, "", 
  "", 0., 2.123, 0., 0.116, "", "", 0., "", "", "", "", "", "", "", "", "", 
  "", "", "", "", 1569., 0.159, 0.001, 1372.7, "tests performed", "", "", "", 
  "", "", "", "", "", "", 15.74, 9.8904*^6, 112.442, 34., 1.144, 0.526, 
  67293.483, "", 317.84, 17.26, 1.2, 37.4, "", 1.2, 77.97, 0.89}, 
 {"ARE", "Asia", "United Arab Emirates", "2020-03-03", 27., 6., 2., "", "", 
  0., 2.73, 0.607, 0.202, "", "", 0., "", "", "", "", "", "", "", "", "", 
  2113., 25034., 2.531, 0.214, 1607., 0.162, 0.001, 803.5, "tests performed", 
  "", "", "", "", "", "", "", "", "", 15.74, 9.8904*^6, 112.442, 34., 1.144, 
  0.526, 67293.483, "", 317.84, 17.26, 1.2, 37.4, "", 1.2, 77.97, 0.89}, 
 {"ARE", "Asia", "United Arab Emirates", "2020-03-04", 27., 0., 2., "", "", 
  0., 2.73, 0., 0.202, "", "", 0., "", "", "", "", "", "", "", "", "", 
  12724., 37758., 3.818, 1.287, 3387., 0.342, 0.001, 1693.5, 
  "tests performed", "", "", "", "", "", "", "", "", "", 15.74, 9.8904*^6, 
  112.442, 34., 1.144, 0.526, 67293.483, "", 317.84, 17.26, 1.2, 37.4, "", 
  1.2, 77.97, 0.89}, {"ARE", "Asia", "United Arab Emirates", "2020-03-05", 
  29., 2., 2.286, "", "", 0., 2.932, 0.202, 0.231, "", "", 0., "", "", "", 
  "", "", "", "", "", "", "", "", "", "", 4117., 0.416, 0.001, 1801., 
  "tests performed", "", "", "", "", "", "", "", "", "", 15.74, 9.8904*^6, 
  112.442, 34., 1.144, 0.526, 67293.483, "", 317.84, 17.26, 1.2, 37.4, "", 
  1.2, 77.97, 0.89}, {"ARE", "Asia", "United Arab Emirates", "2020-03-06", 
  29., 0., 1.429, "", "", 0., 2.932, 0., 0.144, "", "", 0., "", "", "", "", 
  "", "", "", "", "", 10753., 48511., 4.905, 1.087, 3656., 0.37, 0., 2558.4, 
  "tests performed", "", "", "", "", "", "", "", "", "", 15.74, 9.8904*^6, 
  112.442, 34., 1.144, 0.526, 67293.483, "", 317.84, 17.26, 1.2, 37.4, "", 
  1.2, 77.97, 0.89}, {"ARE", "Asia", "United Arab Emirates", "2020-03-07", 
  45., 16., 3.429, "", "", 0., 4.55, 1.618, 0.347, "", "", 0., "", "", "", 
  "", "", "", "", "", "", 4480., 52991., 5.358, 0.453, 4220., 0.427, 0.001, 
  1230.7, "tests performed", "", "", "", "", "", "", "", "", "", 15.74, 
  9.8904*^6, 112.442, 34., 1.144, 0.526, 67293.483, "", 317.84, 17.26, 1.2, 
  37.4, "", 1.2, 77.97, 0.89}, {"ARE", "Asia", "United Arab Emirates", 
  "2020-03-08", 45., 0., 3.429, "", "", 0., 4.55, 0., 0.347, "", "", 0., "", 
  "", "", "", "", "", "", "", "", "", "", "", "", 4641., 0.469, 0.001, 
  1353.5, "tests performed", "", "", "", "", "", "", "", "", "", 21.3, 
  9.8904*^6, 112.442, 34., 1.144, 0.526, 67293.483, "", 317.84, 17.26, 1.2, 
  37.4, "", 1.2, 77.97, 0.89}, {"ARE", "Asia", "United Arab Emirates", 
  "2020-03-09", 45., 0., 3.429, "", "", 0., 4.55, 0., 0.347, "", "", 0., "", 
  "", "", "", "", "", "", "", "", 6949., 59940., 6.06, 0.703, 5062., 0.512, 
  0.001, 1476.2, "tests performed", "", "", "", "", "", "", "", "", "", 21.3, 
  9.8904*^6, 112.442, 34., 1.144, 0.526, 67293.483, "", 317.84, 17.26, 1.2, 
  37.4, "", 1.2, 77.97, 0.89}, {"ARE", "Asia", "United Arab Emirates", 
  "2020-03-10", 74., 29., 6.714, "", "", 0., 7.482, 2.932, 0.679, "", "", 0., 
  "", "", "", "", "", "", "", "", "", 3618., 63558., 6.426, 0.366, 5503., 
  0.556, 0.001, 819.6, "tests performed", "", "", "", "", "", "", "", "", "", 
  21.3, 9.8904*^6, 112.442, 34., 1.144, 0.526, 67293.483, "", 317.84, 17.26, 
  1.2, 37.4, "", 1.2, 77.97, 0.89}, {"ARE", "Asia", "United Arab Emirates", 
  "2020-03-11", 74., 0., 6.714, "", "", 0., 7.482, 0., 0.679, "", "", 0., "", 
  "", "", "", "", "", "", "", "", "", "", "", "", 4398., 0.445, 0.002, 655., 
  "tests performed", "", "", "", "", "", "", "", "", "", 32.41, 9.8904*^6, 
  112.442, 34., 1.144, 0.526, 67293.483, "", 317.84, 17.26, 1.2, 37.4, "", 
  1.2, 77.97, 0.89}, {"ARE", "Asia", "United Arab Emirates", "2020-03-12", 
  85., 11., 8., "", "", 0., 8.594, 1.112, 0.809, "", "", 0., "", "", "", "", 
  "", "", "", "", "", 9973., 73531., 7.435, 1.008, 4342., 0.439, 0.002, 
  542.8, "tests performed", "", "", "", "", "", "", "", "", "", 32.41, 
  9.8904*^6, 112.442, 34., 1.144, 0.526, 67293.483, "", 317.84, 17.26, 1.2, 
  37.4, "", 1.2, 77.97, 0.89}, {"ARE", "Asia", "United Arab Emirates", 
  "2020-03-13", 85., 0., 8., "", "", 0., 8.594, 0., 0.809, "", "", 0., "", 
  "", "", "", "", "", "", "", "", "", "", "", "", 4291., 0.434, 0.002, 536.4, 
  "tests performed", "", "", "", "", "", "", "", "", "", 34.26, 9.8904*^6, 
  112.442, 34., 1.144, 0.526, 67293.483, "", 317.84, 17.26, 1.2, 37.4, "", 
  1.2, 77.97, 0.89}, {"ARE", "Asia", "United Arab Emirates", "2020-03-14", 
  85., 0., 5.714, "", "", 0., 8.594, 0., 0.578, "", "", 0., "", "", "", "", 
  "", "", "", "", "", 10040., 83571., 8.45, 1.015, 4369., 0.442, 0.001, 
  764.6, "tests performed", "", "", "", "", "", "", "", "", "", 34.26, 
  9.8904*^6, 112.442, 34., 1.144, 0.526, 67293.483, "", 317.84, 17.26, 1.2, 
  37.4, "", 1.2, 77.97, 0.89}, {"ARE", "Asia", "United Arab Emirates", 
  "2020-03-15", 98., 13., 7.571, "", "", 0., 9.909, 1.314, 0.766, "", "", 0., 
  "", "", "", "", "", "", "", "", "", 6616., 90187., 9.119, 0.669, 4817., 
  0.487, 0.002, 636.2, "tests performed", "", "", "", "", "", "", "", "", "", 
  34.26, 9.8904*^6, 112.442, 34., 1.144, 0.526, 67293.483, "", 317.84, 17.26, 
  1.2, 37.4, "", 1.2, 77.97, 0.89}, {"ARE", "Asia", "United Arab Emirates", 
  "2020-03-16", 98., 0., 7.571, "", "", 0., 9.909, 0., 0.766, "", "", 0., "", 
  "", "", "", "", "", "", "", "", "", "", "", "", 5073., 0.513, 0.001, 670.1, 
  "tests performed", "", "", "", "", "", "", "", "", "", 45.37, 9.8904*^6, 
  112.442, 34., 1.144, 0.526, 67293.483, "", 317.84, 17.26, 1.2, 37.4, "", 
  1.2, 77.97, 0.89}, {"ARE", "Asia", "United Arab Emirates", "2020-03-17", 
  98., 0., 3.429, "", "", 0., 9.909, 0., 0.347, "", "", 0., "", "", "", "", 
  "", "", "", "", "", 10525., 100712., 10.183, 1.064, 5308., 0.537, 0.001, 
  1548., "tests performed", "", "", "", "", "", "", "", "", "", 45.37, 
  9.8904*^6, 112.442, 34., 1.144, 0.526, 67293.483, "", 317.84, 17.26, 1.2, 
  37.4, "", 1.2, 77.97, 0.89}, {"ARE", "Asia", "United Arab Emirates", 
  "2020-03-18", 113., 15., 5.571, "", "", 0., 11.425, 1.517, 0.563, "", "", 
  0., "", "", "", "", "", "", "", "", "", "", "", "", "", 5585., 0.565, 
  0.001, 1002.5, "tests performed", "", "", "", "", "", "", "", "", "", 
  45.37, 9.8904*^6, 112.442, 34., 1.144, 0.526, 67293.483, "", 317.84, 17.26, 
  1.2, 37.4, "", 1.2, 77.97, 0.89}, {"ARE", "Asia", "United Arab Emirates", 
  "2020-03-19", 140., 27., 7.857, "", "", 0., 14.155, 2.73, 0.794, "", "", 
  0., 1.59, "", "", "", "", "", "", "", "", 13857., 114569., 11.584, 1.401, 
  5863., 0.593, 0.001, 746.2, "tests performed", "", "", "", "", "", "", "", 
  "", "", 45.37, 9.8904*^6, 112.442, 34., 1.144, 0.526, 67293.483, "", 
  317.84, 17.26, 1.2, 37.4, "", 1.2, 77.97, 0.89}, 
 {"ARE", "Asia", "United Arab Emirates", "2020-03-20", 140., 0., 7.857, 2., 
  2., 0.286, 14.155, 0., 0.794, 0.202, 0.202, 0.029, 1.57, "", "", "", "", 
  "", "", "", "", "", "", "", "", 6053., 0.612, 0.001, 770.4, 
  "tests performed", "", "", "", "", "", "", "", "", "", 45.37, 9.8904*^6, 
  112.442, 34., 1.144, 0.526, 67293.483, "", 317.84, 17.26, 1.2, 37.4, "", 
  1.2, 77.97, 0.89}, {"ARE", "Asia", "United Arab Emirates", "2020-03-21", 
  153., 13., 9.714, 2., 0., 0.286, 15.47, 1.314, 0.982, 0.202, 0., 0.029, 
  1.62, "", "", "", "", "", "", "", "", 12706., 127275., 12.869, 1.285, 
  6243., 0.631, 0.002, 642.7, "tests performed", "", "", "", "", "", "", "", 
  "", "", 45.37, 9.8904*^6, 112.442, 34., 1.144, 0.526, 67293.483, "", 
  317.84, 17.26, 1.2, 37.4, "", 1.2, 77.97, 0.89}, 
 {"ARE", "Asia", "United Arab Emirates", "2020-03-22", 153., 0., 7.857, 2., 
  0., 0.286, 15.47, 0., 0.794, 0.202, 0., 0.029, 1.72, "", "", "", "", "", 
  "", "", "", "", "", "", "", 6495., 0.657, 0.001, 826.7, "tests performed", 
  "", "", "", "", "", "", "", "", "", 45.37, 9.8904*^6, 112.442, 34., 1.144, 
  0.526, 67293.483, "", 317.84, 17.26, 1.2, 37.4, "", 1.2, 77.97, 0.89}, 
 {"ARE", "Asia", "United Arab Emirates", "2020-03-23", 198., 45., 14.286, 2., 
  0., 0.286, 20.019, 4.55, 1.444, 0.202, 0., 0.029, 1.89, "", "", "", "", "", 
  "", "", "", 16748., 144023., 14.562, 1.693, 6939., 0.702, 0.002, 485.7, 
  "tests performed", "", "", "", "", "", "", "", "", "", 62.04, 9.8904*^6, 
  112.442, 34., 1.144, 0.526, 67293.483, "", 317.84, 17.26, 1.2, 37.4, "", 
  1.2, 77.97, 0.89}, {"ARE", "Asia", "United Arab Emirates", "2020-03-24", 
  248., 50., 21.429, 2., 0., 0.286, 25.075, 5.055, 2.167, 0.202, 0., 0.029, 
  1.98, "", "", "", "", "", "", "", "", 9093., 153116., 15.481, 0.919, 7486., 
  0.757, 0.003, 349.3, "tests performed", "", "", "", "", "", "", "", "", "", 
  62.04, 9.8904*^6, 112.442, 34., 1.144, 0.526, 67293.483, "", 317.84, 17.26, 
  1.2, 37.4, "", 1.2, 77.97, 0.89}, {"ARE", "Asia", "United Arab Emirates", 
  "2020-03-25", 333., 85., 31.429, 2., 0., 0.286, 33.669, 8.594, 3.178, 
  0.202, 0., 0.029, 2., "", "", "", "", "", "", "", "", 9536., 162652., 
  16.445, 0.964, 7859., 0.795, 0.004, 250.1, "tests performed", "", "", "", 
  "", "", "", "", "", "", 70.37, 9.8904*^6, 112.442, 34., 1.144, 0.526, 
  67293.483, "", 317.84, 17.26, 1.2, 37.4, "", 1.2, 77.97, 0.89}, 
 {"ARE", "Asia", "United Arab Emirates", "2020-03-26", 333., 0., 27.571, 2., 
  0., 0.286, 33.669, 0., 2.788, 0.202, 0., 0.029, 1.97, "", "", "", "", "", 
  "", "", "", "", "", "", "", 8218., 0.831, 0.003, 298.1, "tests performed", 
  "", "", "", "", "", "", "", "", "", 73.15, 9.8904*^6, 112.442, 34., 1.144, 
  0.526, 67293.483, "", 317.84, 17.26, 1.2, 37.4, "", 1.2, 77.97, 0.89}, 
 {"ARE", "Asia", "United Arab Emirates", "2020-03-27", 405., 72., 37.857, 2., 
  0., 0., 40.949, 7.28, 3.828, 0.202, 0., 0., 2.03, "", "", "", "", "", "", 
  "", "", 18882., 181534., 18.355, 1.909, 8659., 0.875, 0.004, 228.7, 
  "tests performed", "", "", "", "", "", "", "", "", "", 84.26, 9.8904*^6, 
  112.442, 34., 1.144, 0.526, 67293.483, "", 317.84, 17.26, 1.2, 37.4, "", 
  1.2, 77.97, 0.89}, {"ARE", "Asia", "United Arab Emirates", "2020-03-28", 
  468., 63., 45., 2., 0., 0., 47.319, 6.37, 4.55, 0.202, 0., 0., 2.05, "", 
  "", "", "", "", "", "", "", 8216., 189750., 19.185, 0.831, 8925., 0.902, 
  0.005, 198.3, "tests performed", "", "", "", "", "", "", "", "", "", 84.26, 
  9.8904*^6, 112.442, 34., 1.144, 0.526, 67293.483, "", 317.84, 17.26, 1.2, 
  37.4, "", 1.2, 77.97, 0.89}, {"ARE", "Asia", "United Arab Emirates", 
  "2020-03-29", 570., 102., 59.571, 3., 1., 0.143, 57.632, 10.313, 6.023, 
  0.303, 0.101, 0.014, 2.07, "", "", "", "", "", "", "", "", 9098., 198848., 
  20.105, 0.92, 9028., 0.913, 0.007, 151.6, "tests performed", "", "", "", 
  "", "", "", "", "", "", 84.26, 9.8904*^6, 112.442, 34., 1.144, 0.526, 
  67293.483, "", 317.84, 17.26, 1.2, 37.4, "", 1.2, 77.97, 0.89}, 
 {"ARE", "Asia", "United Arab Emirates", "2020-03-30", 611., 41., 59., 5., 
  2., 0.429, 61.777, 4.145, 5.965, 0.506, 0.202, 0.043, 2.03, "", "", "", "", 
  "", "", "", "", 7694., 206542., 20.883, 0.778, 8931., 0.903, 0.007, 151.4, 
  "tests performed", "", "", "", "", "", "", "", "", "", 84.26, 9.8904*^6, 
  112.442, 34., 1.144, 0.526, 67293.483, "", 317.84, 17.26, 1.2, 37.4, "", 
  1.2, 77.97, 0.89}, {"ARE", "Asia", "United Arab Emirates", "2020-03-31", 
  664., 53., 59.429, 6., 1., 0.571, 67.136, 5.359, 6.009, 0.607, 0.101, 
  0.058, 2.07, "", "", "", "", "", "", "", "", 13458., 220000., 22.244, 
  1.361, 9555., 0.966, 0.006, 160.8, "tests performed", "", "", "", "", "", 
  "", "", "", "", 84.26, 9.8904*^6, 112.442, 34., 1.144, 0.526, 67293.483, 
  "", 317.84, 17.26, 1.2, 37.4, "", 1.2, 77.97, 0.89}, 
 {"ARE", "Asia", "United Arab Emirates", "2020-04-01", 814., 150., 68.714, 
  8., 2., 0.857, 82.302, 15.166, 6.948, 0.809, 0.202, 0.087, 2.16, "", "", 
  "", "", "", "", "", "", 20480., 240480., 24.314, 2.071, 11118., 1.124, 
  0.006, 161.8, "tests performed", "", "", "", "", "", "", "", "", "", 84.26, 
  9.8904*^6, 112.442, 34., 1.144, 0.526, 67293.483, "", 317.84, 17.26, 1.2, 
  37.4, "", 1.2, 77.97, 0.89}, {"ARE", "Asia", "United Arab Emirates", 
  "2020-04-02", 1024., 210., 98.714, 8., 0., 0.857, 103.535, 21.233, 9.981, 
  0.809, 0., 0.087, 2.23, "", "", "", "", "", "", "", "", 22433., 262913., 
  26.583, 2.268, 12974., 1.312, 0.008, 131.4, "tests performed", "", "", "", 
  "", "", "", "", "", "", 84.26, 9.8904*^6, 112.442, 34., 1.144, 0.526, 
  67293.483, "", 317.84, 17.26, 1.2, 37.4, "", 1.2, 77.97, 0.89}, 
 {"ARE", "Asia", "United Arab Emirates", "2020-04-03", 1264., 240., 122.714, 
  9., 1., 1., 127.801, 24.266, 12.407, 0.91, 0.101, 0.101, 2.21, "", "", "", 
  "", "", "", "", "", 31402., 294315., 29.758, 3.175, 16112., 1.629, 0.008, 
  131.3, "tests performed", "", "", "", "", "", "", "", "", "", 84.26, 
  9.8904*^6, 112.442, 34., 1.144, 0.526, 67293.483, "", 317.84, 17.26, 1.2, 
  37.4, "", 1.2, 77.97, 0.89}, {"ARE", "Asia", "United Arab Emirates", 
  "2020-04-04", 1505., 241., 148.143, 10., 1., 1.143, 152.168, 24.367, 
  14.978, 1.011, 0.101, 0.116, 2.15, "", "", "", "", "", "", "", "", 39950., 
  334265., 33.797, 4.039, 20645., 2.087, 0.007, 139.4, "tests performed", "", 
  "", "", "", "", "", "", "", "", 89.81, 9.8904*^6, 112.442, 34., 1.144, 
  0.526, 67293.483, "", 317.84, 17.26, 1.2, 37.4, "", 1.2, 77.97, 0.89}, 
 {"ARE", "Asia", "United Arab Emirates", "2020-04-05", 1799., 294., 175.571, 
  10., 0., 1., 181.894, 29.726, 17.752, 1.011, 0., 0.101, 2.07, "", "", "", 
  "", "", "", "", "", 58348., 392613., 39.696, 5.899, 27681., 2.799, 0.006, 
  157.7, "tests performed", "", "", "", "", "", "", "", "", "", 89.81, 
  9.8904*^6, 112.442, 34., 1.144, 0.526, 67293.483, "", 317.84, 17.26, 1.2, 
  37.4, "", 1.2, 77.97, 0.89}, {"ARE", "Asia", "United Arab Emirates", 
  "2020-04-06", 2076., 277., 209.286, 11., 1., 0.857, 209.901, 28.007, 21.16, 
  1.112, 0.101, 0.087, 1.97, "", "", "", "", "", "", "", "", 39870., 432483., 
  43.728, 4.031, 32277., 3.263, 0.006, 154.2, "tests performed", "", "", "", 
  "", "", "", "", "", "", 89.81, 9.8904*^6, 112.442, 34., 1.144, 0.526, 
  67293.483, "", 317.84, 17.26, 1.2, 37.4, "", 1.2, 77.97, 0.89}, 
 {"ARE", "Asia", "United Arab Emirates", "2020-04-07", 2359., 283., 242.143, 
  12., 1., 0.857, 238.514, 28.614, 24.483, 1.213, 0.101, 0.087, 1.87, "", "", 
  "", "", "", "", "", "", 58294., 490777., 49.622, 5.894, 38682., 3.911, 
  0.006, 159.7, "tests performed", "", "", "", "", "", "", "", "", "", 89.81, 
  9.8904*^6, 112.442, 34., 1.144, 0.526, 67293.483, "", 317.84, 17.26, 1.2, 
  37.4, "", 1.2, 77.97, 0.89}, {"ARE", "Asia", "United Arab Emirates", 
  "2020-04-08", 2659., 300., 263.571, 12., 0., 0.571, 268.847, 30.332, 
  26.649, 1.213, 0., 0.058, 1.78, "", "", "", "", "", "", "", "", 48418., 
  539195., 54.517, 4.895, 42674., 4.315, 0.006, 161.9, "tests performed", "", 
  "", "", "", "", "", "", "", "", 89.81, 9.8904*^6, 112.442, 34., 1.144, 
  0.526, 67293.483, "", 317.84, 17.26, 1.2, 37.4, "", 1.2, 77.97, 0.89}, 
 {"ARE", "Asia", "United Arab Emirates", "2020-04-09", 2990., 331., 280.857, 
  14., 2., 0.857, 302.313, 33.467, 28.397, 1.416, 0.202, 0.087, 1.73, "", "", 
  "", "", "", "", "", "", 40000., 579195., 58.561, 4.044, 45183., 4.568, 
  0.006, 160.9, "tests performed", "", "", "", "", "", "", "", "", "", 89.81, 
  9.8904*^6, 112.442, 34., 1.144, 0.526, 67293.483, "", 317.84, 17.26, 1.2, 
  37.4, "", 1.2, 77.97, 0.89}, {"ARE", "Asia", "United Arab Emirates", 
  "2020-04-10", 3360., 370., 299.429, 16., 2., 1., 339.723, 37.41, 30.275, 
  1.618, 0.202, 0.101, 1.68, "", "", "", "", "", "", "", "", 49000., 628195., 
  63.516, 4.954, 47697., 4.823, 0.006, 159.3, "tests performed", "", "", "", 
  "", "", "", "", "", "", 89.81, 9.8904*^6, 112.442, 34., 1.144, 0.526, 
  67293.483, "", 317.84, 17.26, 1.2, 37.4, "", 1.2, 77.97, 0.89}, 
 {"ARE", "Asia", "United Arab Emirates", "2020-04-11", 3736., 376., 318.714, 
  20., 4., 1.429, 377.74, 38.017, 32.225, 2.022, 0.404, 0.144, 1.63, "", "", 
  "", "", "", "", "", "", 20000., 648195., 65.538, 2.022, 44847., 4.534, 
  0.007, 140.7, "tests performed", "", "", "", "", "", "", "", "", "", 89.81, 
  9.8904*^6, 112.442, 34., 1.144, 0.526, 67293.483, "", 317.84, 17.26, 1.2, 
  37.4, "", 1.2, 77.97, 0.89}, {"ARE", "Asia", "United Arab Emirates", 
  "2020-04-12", 4123., 387., 332., 22., 2., 1.714, 416.869, 39.129, 33.568, 
  2.224, 0.202, 0.173, 1.56, "", "", "", "", "", "", "", "", 22000., 670195., 
  67.762, 2.224, 39655., 4.009, 0.008, 119.4, "tests performed", "", "", "", 
  "", "", "", "", "", "", 89.81, 9.8904*^6, 112.442, 34., 1.144, 0.526, 
  67293.483, "", 317.84, 17.26, 1.2, 37.4, "", 1.2, 77.97, 0.89}, 
 {"ARE", "Asia", "United Arab Emirates", "2020-04-13", 4521., 398., 349.286, 
  25., 3., 2., 457.11, 40.241, 35.316, 2.528, 0.303, 0.202, 1.5, "", "", "", 
  "", "", "", "", "", 23380., 693575., 70.126, 2.364, 37299., 3.771, 0.009, 
  106.8, "tests performed", "", "", "", "", "", "", "", "", "", 89.81, 
  9.8904*^6, 112.442, 34., 1.144, 0.526, 67293.483, "", 317.84, 17.26, 1.2, 
  37.4, "", 1.2, 77.97, 0.89}, {"ARE", "Asia", "United Arab Emirates", 
  "2020-04-14", 4933., 412., 367.714, 28., 3., 2.286, 498.766, 41.657, 
  37.179, 2.831, 0.303, 0.231, 1.44, "", "", "", "", "", "", "", "", 32000., 
  725575., 73.362, 3.235, 33543., 3.391, 0.011, 91.2, "tests performed", "", 
  "", "", "", "", "", "", "", "", 89.81, 9.8904*^6, 112.442, 34., 1.144, 
  0.526, 67293.483, "", 317.84, 17.26, 1.2, 37.4, "", 1.2, 77.97, 0.89}, 
 {"ARE", "Asia", "United Arab Emirates", "2020-04-15", 5365., 432., 386.571, 
  33., 5., 3., 542.445, 43.679, 39.086, 3.337, 0.506, 0.303, 1.39, "", "", 
  "", "", "", "", "", "", 41425., 767000., 77.55, 4.188, 32544., 3.29, 0.012, 
  84.2, "tests performed", "", "", "", "", "", "", "", "", "", 89.81, 
  9.8904*^6, 112.442, 34., 1.144, 0.526, 67293.483, "", 317.84, 17.26, 1.2, 
  37.4, "", 1.2, 77.97, 0.89}, {"ARE", "Asia", "United Arab Emirates", 
  "2020-04-16", 5825., 460., 405., 35., 2., 3., 588.955, 46.51, 40.949, 
  3.539, 0.202, 0.303, 1.35, "", "", "", "", "", "", "", "", 25000., 792000., 
  80.078, 2.528, 30401., 3.074, 0.013, 75.1, "tests performed", "", "", "", 
  "", "", "", "", "", "", 89.81, 9.8904*^6, 112.442, 34., 1.144, 0.526, 
  67293.483, "", 317.84, 17.26, 1.2, 37.4, "", 1.2, 77.97, 0.89}, 
 {"ARE", "Asia", "United Arab Emirates", "2020-04-17", 6302., 477., 420.286, 
  37., 2., 3., 637.184, 48.229, 42.494, 3.741, 0.202, 0.303, 1.31, "", "", 
  "", "", "", "", "", "", 24000., 816000., 82.504, 2.427, 26829., 2.713, 
  0.016, 63.8, "tests performed", "", "", "", "", "", "", "", "", "", 87.04, 
  9.8904*^6, 112.442, 34., 1.144, 0.526, 67293.483, "", 317.84, 17.26, 1.2, 
  37.4, "", 1.2, 77.97, 0.89}, {"ARE", "Asia", "United Arab Emirates", 
  "2020-04-18", 6302., 0., 366.571, 37., 0., 2.429, 637.184, 0., 37.063, 
  3.741, 0., 0.246, 1.27, "", "", "", "", "", "", "", "", 21806., 837806., 
  84.709, 2.205, 27087., 2.739, 0.014, 73.9, "tests performed", "", "", "", 
  "", "", "", "", "", "", 87.04, 9.8904*^6, 112.442, 34., 1.144, 0.526, 
  67293.483, "", 317.84, 17.26, 1.2, 37.4, "", 1.2, 77.97, 0.89}, 
 {"ARE", "Asia", "United Arab Emirates", "2020-04-19", 6781., 479., 379.714, 
  41., 4., 2.714, 685.614, 48.431, 38.392, 4.145, 0.404, 0.274, 1.28, "", "", 
  "", "", "", "", "", "", 25795., 863601., 87.317, 2.608, 27629., 2.794, 
  0.014, 72.8, "tests performed", "", "", "", "", "", "", "", "", "", 87.04, 
  9.8904*^6, 112.442, 34., 1.144, 0.526, 67293.483, "", 317.84, 17.26, 1.2, 
  37.4, "", 1.2, 77.97, 0.89}, {"ARE", "Asia", "United Arab Emirates", 
  "2020-04-20", 7265., 484., 392., 43., 2., 2.571, 734.551, 48.936, 39.634, 
  4.348, 0.202, 0.26, 1.28, "", "", "", "", "", "", "", "", 22807., 886408., 
  89.623, 2.306, 27548., 2.785, 0.014, 70.3, "tests performed", "", "", "", 
  "", "", "", "", "", "", 87.04, 9.8904*^6, 112.442, 34., 1.144, 0.526, 
  67293.483, "", 317.84, 17.26, 1.2, 37.4, "", 1.2, 77.97, 0.89}, 
 {"ARE", "Asia", "United Arab Emirates", "2020-04-21", 7755., 490., 403.143, 
  46., 3., 2.571, 784.094, 49.543, 40.761, 4.651, 0.303, 0.26, 1.27, "", "", 
  "", "", "", "", "", "", 20165., 906573., 91.662, 2.039, 25857., 2.614, 
  0.016, 64.1, "tests performed", "", "", "", "", "", "", "", "", "", 87.04, 
  9.8904*^6, 112.442, 34., 1.144, 0.526, 67293.483, "", 317.84, 17.26, 1.2, 
  37.4, "", 1.2, 77.97, 0.89}, {"ARE", "Asia", "United Arab Emirates", 
  "2020-04-22", 8238., 483., 410.429, 52., 6., 2.714, 832.929, 48.835, 
  41.498, 5.258, 0.607, 0.274, 1.26, "", "", "", "", "", "", "", "", 23053., 
  929626., 93.993, 2.331, 23232., 2.349, 0.018, 56.6, "tests performed", "", 
  "", "", "", "", "", "", "", "", 87.04, 9.8904*^6, 112.442, 34., 1.144, 
  0.526, 67293.483, "", 317.84, 17.26, 1.2, 37.4, "", 1.2, 77.97, 0.89}, 
 {"ARE", "Asia", "United Arab Emirates", "2020-04-23", 8756., 518., 418.714, 
  56., 4., 3., 885.303, 52.374, 42.335, 5.662, 0.404, 0.303, 1.25, "", "", 
  "", "", "", "", "", "", 25506., 955132., 96.572, 2.579, 23305., 2.356, 
  0.018, 55.7, "tests performed", "", "", "", "", "", "", "", "", "", 87.04, 
  9.8904*^6, 112.442, 34., 1.144, 0.526, 67293.483, "", 317.84, 17.26, 1.2, 
  37.4, "", 1.2, 77.97, 0.89}, {"ARE", "Asia", "United Arab Emirates", 
  "2020-04-24", 9281., 525., 425.571, 64., 8., 3.857, 938.385, 53.082, 
  43.029, 6.471, 0.809, 0.39, 1.24, "", "", "", "", "", "", "", "", 26274., 
  981406., 99.228, 2.657, 23629., 2.389, 0.018, 55.5, "tests performed", "", 
  "", "", "", "", "", "", "", "", 87.04, 9.8904*^6, 112.442, 34., 1.144, 
  0.526, 67293.483, "", 317.84, 17.26, 1.2, 37.4, "", 1.2, 77.97, 0.89}, 
 {"ARE", "Asia", "United Arab Emirates", "2020-04-25", 9813., 532., 501.571, 
  71., 7., 4.857, 992.174, 53.79, 50.713, 7.179, 0.708, 0.491, 1.24, "", "", 
  "", "", "", "", "", "", 21984., 1.00339*^6, 101.451, 2.223, 23655., 2.392, 
  0.021, 47.2, "tests performed", "", "", "", "", "", "", "", "", "", 87.04, 
  9.8904*^6, 112.442, 34., 1.144, 0.526, 67293.483, "", 317.84, 17.26, 1.2, 
  37.4, "", 1.2, 77.97, 0.89}, {"ARE", "Asia", "United Arab Emirates", 
  "2020-04-26", 10349., 536., 509.714, 76., 5., 5., 1046.368, 54.194, 51.536, 
  7.684, 0.506, 0.506, 1.21, "", "", "", "", "", "", "", "", 25086., 
  1.028476*^6, 103.987, 2.536, 23554., 2.382, 0.022, 46.2, "tests performed", 
  "", "", "", "", "", "", "", "", "", 87.04, 9.8904*^6, 112.442, 34., 1.144, 
  0.526, 67293.483, "", 317.84, 17.26, 1.2, 37.4, "", 1.2, 77.97, 0.89}, 
 {"ARE", "Asia", "United Arab Emirates", "2020-04-27", 10839., 490., 510.571, 
  82., 6., 5.571, 1095.911, 49.543, 51.623, 8.291, 0.607, 0.563, 1.19, "", 
  "", "", "", "", "", "", "", 26195., 1.054671*^6, 106.636, 2.649, 24038., 
  2.43, 0.021, 47.1, "tests performed", "", "", "", "", "", "", "", "", "", 
  87.04, 9.8904*^6, 112.442, 34., 1.144, 0.526, 67293.483, "", 317.84, 17.26, 
  1.2, 37.4, "", 1.2, 77.97, 0.89}, {"ARE", "Asia", "United Arab Emirates", 
  "2020-04-28", 11380., 541., 517.857, 89., 7., 6.143, 1150.611, 54.7, 52.36, 
  8.999, 0.708, 0.621, 1.17, "", "", "", "", "", "", "", "", 27905., 
  1.082576*^6, 109.457, 2.821, 25143., 2.542, 0.021, 48.6, "tests performed", 
  "", "", "", "", "", "", "", "", "", 87.04, 9.8904*^6, 112.442, 34., 1.144, 
  0.526, 67293.483, "", 317.84, 17.26, 1.2, 37.4, "", 1.2, 77.97, 0.89}, 
 {"ARE", "Asia", "United Arab Emirates", "2020-04-29", 11929., 549., 527.286, 
  98., 9., 6.571, 1206.119, 55.508, 53.313, 9.909, 0.91, 0.664, 1.16, "", "", 
  "", "", "", "", "", "", 26524., 1.1091*^6, 112.139, 2.682, 25639., 2.592, 
  0.021, 48.6, "tests performed", "", "", "", "", "", "", "", "", "", 81.48, 
  9.8904*^6, 112.442, 34., 1.144, 0.526, 67293.483, "", 317.84, 17.26, 1.2, 
  37.4, "", 1.2, 77.97, 0.89}, {"ARE", "Asia", "United Arab Emirates", 
  "2020-04-30", 12481., 552., 532.143, 105., 7., 7., 1261.931, 55.812, 
  53.804, 10.616, 0.708, 0.708, 1.15, "", "", "", "", "", "", "", "", 36266., 
  1.145366*^6, 115.806, 3.667, 27176., 2.748, 0.02, 51.1, "tests performed", 
  "", "", "", "", "", "", "", "", "", 81.48, 9.8904*^6, 112.442, 34., 1.144, 
  0.526, 67293.483, "", 317.84, 17.26, 1.2, 37.4, "", 1.2, 77.97, 0.89}, 
 {"ARE", "Asia", "United Arab Emirates", "2020-05-01", 13038., 557., 536.714, 
  111., 6., 6.714, 1318.248, 56.317, 54.266, 11.223, 0.607, 0.679, 1.14, "", 
  "", "", "", "", "", "", "", 26677., 1.172043*^6, 118.503, 2.697, 27234., 
  2.754, 0.02, 50.7, "tests performed", "", "", "", "", "", "", "", "", "", 
  81.48, 9.8904*^6, 112.442, 34., 1.144, 0.526, 67293.483, "", 317.84, 17.26, 
  1.2, 37.4, "", 1.2, 77.97, 0.89}, {"ARE", "Asia", "United Arab Emirates", 
  "2020-05-02", 13599., 561., 540.857, 119., 8., 6.857, 1374.97, 56.722, 
  54.685, 12.032, 0.809, 0.693, 1.14, "", "", "", "", "", "", "", "", 18428., 
  1.190471*^6, 120.366, 1.863, 26726., 2.702, 0.02, 49.4, "tests performed", 
  "", "", "", "", "", "", "", "", "", 77.78, 9.8904*^6, 112.442, 34., 1.144, 
  0.526, 67293.483, "", 317.84, 17.26, 1.2, 37.4, "", 1.2, 77.97, 0.89}, 
 {"ARE", "Asia", "United Arab Emirates", "2020-05-03", 14163., 564., 544.857, 
  126., 7., 7.143, 1431.995, 57.025, 55.089, 12.74, 0.708, 0.722, 1.12, "", 
  "", "", "", "", "", "", "", 28039., 1.21851*^6, 123.201, 2.835, 27148., 
  2.745, 0.02, 49.8, "tests performed", "", "", "", "", "", "", "", "", "", 
  77.78, 9.8904*^6, 112.442, 34., 1.144, 0.526, 67293.483, "", 317.84, 17.26, 
  1.2, 37.4, "", 1.2, 77.97, 0.89}, {"ARE", "Asia", "United Arab Emirates", 
  "2020-05-04", 14730., 567., 555.857, 137., 11., 7.857, 1489.323, 57.328, 
  56.202, 13.852, 1.112, 0.794, 1.11, "", "", "", "", "", "", "", "", 25231., 
  1.243741*^6, 125.752, 2.551, 27010., 2.731, 0.021, 48.6, "tests performed", 
  "", "", "", "", "", "", "", "", "", 77.78, 9.8904*^6, 112.442, 34., 1.144, 
  0.526, 67293.483, "", 317.84, 17.26, 1.2, 37.4, "", 1.2, 77.97, 0.89}, 
 {"ARE", "Asia", "United Arab Emirates", "2020-05-05", 15192., 462., 544.571, 
  146., 9., 8.143, 1536.035, 46.712, 55.061, 14.762, 0.91, 0.823, 1.1, "", 
  "", "", "", "", "", "", "", 33994., 1.277735*^6, 129.189, 3.437, 27880., 
  2.819, 0.02, 51.2, "tests performed", "", "", "", "", "", "", "", "", "", 
  77.78, 9.8904*^6, 112.442, 34., 1.144, 0.526, 67293.483, "", 317.84, 17.26, 
  1.2, 37.4, "", 1.2, 77.97, 0.89}, {"ARE", "Asia", "United Arab Emirates", 
  "2020-05-06", 15738., 546., 544.143, 157., 11., 8.429, 1591.24, 55.205, 
  55.017, 15.874, 1.112, 0.852, 1.11, "", "", "", "", "", "", "", "", 41134., 
  1.318869*^6, 133.348, 4.159, 29967., 3.03, 0.018, 55.1, "tests performed", 
  "", "", "", "", "", "", "", "", "", 75.93, 9.8904*^6, 112.442, 34., 1.144, 
  0.526, 67293.483, "", 317.84, 17.26, 1.2, 37.4, "", 1.2, 77.97, 0.89}, 
 {"ARE", "Asia", "United Arab Emirates", "2020-05-07", 16240., 502., 537., 
  165., 8., 8.571, 1641.996, 50.756, 54.295, 16.683, 0.809, 0.867, 1.12, "", 
  "", "", "", "", "", "", "", 33153., 1.352022*^6, 136.7, 3.352, 29522., 
  2.985, 0.018, 55., "tests performed", "", "", "", "", "", "", "", "", "", 
  75.93, 9.8904*^6, 112.442, 34., 1.144, 0.526, 67293.483, "", 317.84, 17.26, 
  1.2, 37.4, "", 1.2, 77.97, 0.89}, {"ARE", "Asia", "United Arab Emirates", 
  "2020-05-08", 16793., 553., 536.429, 174., 9., 9., 1697.909, 55.913, 
  54.237, 17.593, 0.91, 0.91, 1.14, "", "", "", "", "", "", "", "", 29866., 
  1.381888*^6, 139.72, 3.02, 29978., 3.031, 0.018, 55.9, "tests performed", 
  "", "", "", "", "", "", "", "", "", 75.93, 9.8904*^6, 112.442, 34., 1.144, 
  0.526, 67293.483, "", 317.84, 17.26, 1.2, 37.4, "", 1.2, 77.97, 0.89}, 
 {"ARE", "Asia", "United Arab Emirates", "2020-05-09", 17417., 624., 545.429, 
  185., 11., 9.429, 1761.001, 63.091, 55.147, 18.705, 1.112, 0.953, 1.16, "", 
  "", "", "", "", "", "", "", 26763., 1.408651*^6, 142.426, 2.706, 31169., 
  3.151, 0.017, 57.1, "tests performed", "", "", "", "", "", "", "", "", "", 
  75.93, 9.8904*^6, 112.442, 34., 1.144, 0.526, 67293.483, "", 317.84, 17.26, 
  1.2, 37.4, "", 1.2, 77.97, 0.89}, {"ARE", "Asia", "United Arab Emirates", 
  "2020-05-10", 18198., 781., 576.429, 198., 13., 10.286, 1839.966, 78.965, 
  58.282, 20.019, 1.314, 1.04, 1.18, "", "", "", "", "", "", "", "", 32597., 
  1.441248*^6, 145.722, 3.296, 31820., 3.217, 0.018, 55.2, "tests performed", 
  "", "", "", "", "", "", "", "", "", 75.93, 9.8904*^6, 112.442, 34., 1.144, 
  0.526, 67293.483, "", 317.84, 17.26, 1.2, 37.4, "", 1.2, 77.97, 0.89}, 
 {"ARE", "Asia", "United Arab Emirates", "2020-05-11", 18878., 680., 592.571, 
  201., 3., 9.143, 1908.72, 68.754, 59.914, 20.323, 0.303, 0.924, 1.18, "", 
  "", "", "", "", "", "", "", 34869., 1.476117*^6, 149.247, 3.526, 33197., 
  3.356, 0.018, 56., "tests performed", "", "", "", "", "", "", "", "", "", 
  75.93, 9.8904*^6, 112.442, 34., 1.144, 0.526, 67293.483, "", 317.84, 17.26, 
  1.2, 37.4, "", 1.2, 77.97, 0.89}, {"ARE", "Asia", "United Arab Emirates", 
  "2020-05-12", 19661., 783., 638.429, 203., 2., 8.143, 1987.887, 79.168, 
  64.55, 20.525, 0.202, 0.823, 1.18, "", "", "", "", "", "", "", "", 37112., 
  1.513229*^6, 153., 3.752, 33642., 3.401, 0.019, 52.7, "tests performed", 
  "", "", "", "", "", "", "", "", "", 75.93, 9.8904*^6, 112.442, 34., 1.144, 
  0.526, 67293.483, "", 317.84, 17.26, 1.2, 37.4, "", 1.2, 77.97, 0.89}, 
 {"ARE", "Asia", "United Arab Emirates", "2020-05-13", 20386., 725., 664., 
  206., 3., 7., 2061.191, 73.303, 67.136, 20.828, 0.303, 0.708, 1.17, "", "", 
  "", "", "", "", "", "", 38477., 1.551706*^6, 156.89, 3.89, 33262., 3.363, 
  0.02, 50.1, "tests performed", "", "", "", "", "", "", "", "", "", 75.93, 
  9.8904*^6, 112.442, 34., 1.144, 0.526, 67293.483, "", 317.84, 17.26, 1.2, 
  37.4, "", 1.2, 77.97, 0.89}, {"ARE", "Asia", "United Arab Emirates", 
  "2020-05-14", 21084., 698., 692., 208., 2., 6.143, 2131.764, 70.573, 
  69.967, 21.03, 0.202, 0.621, 1.17, "", "", "", "", "", "", "", "", 35735., 
  1.587441*^6, 160.503, 3.613, 33631., 3.4, 0.021, 48.6, "tests performed", 
  "", "", "", "", "", "", "", "", "", 74.07, 9.8904*^6, 112.442, 34., 1.144, 
  0.526, 67293.483, "", 317.84, 17.26, 1.2, 37.4, "", 1.2, 77.97, 0.89}, 
 {"ARE", "Asia", "United Arab Emirates", "2020-05-15", 21831., 747., 719.714, 
  210., 2., 5.143, 2207.292, 75.528, 72.769, 21.233, 0.202, 0.52, 1.17, "", 
  "", "", "", "", "", "", "", 40720., 1.628161*^6, 164.62, 4.117, 35182., 
  3.557, 0.02, 48.9, "tests performed", "", "", "", "", "", "", "", "", "", 
  74.07, 9.8904*^6, 112.442, 34., 1.144, 0.526, 67293.483, "", 317.84, 17.26, 
  1.2, 37.4, "", 1.2, 77.97, 0.89}, {"ARE", "Asia", "United Arab Emirates", 
  "2020-05-16", 22627., 796., 744.286, 214., 4., 4.143, 2287.774, 80.482, 
  75.253, 21.637, 0.404, 0.419, 1.17, "", "", "", "", "", "", "", "", 37844., 
  1.666005*^6, 168.447, 3.826, 36765., 3.717, 0.02, 49.4, "tests performed", 
  "", "", "", "", "", "", "", "", "", 74.07, 9.8904*^6, 112.442, 34., 1.144, 
  0.526, 67293.483, "", 317.84, 17.26, 1.2, 37.4, "", 1.2, 77.97, 0.89}, 
 {"ARE", "Asia", "United Arab Emirates", "2020-05-17", 23358., 731., 737.143, 
  220., 6., 3.143, 2361.684, 73.91, 74.531, 22.244, 0.607, 0.318, 1.16, "", 
  "", "", "", "", "", "", "", 38904., 1.704909*^6, 172.38, 3.934, 37666., 
  3.808, 0.02, 51.1, "tests performed", "", "", "", "", "", "", "", "", "", 
  74.07, 9.8904*^6, 112.442, 34., 1.144, 0.526, 67293.483, "", 317.84, 17.26, 
  1.2, 37.4, "", 1.2, 77.97, 0.89}, {"ARE", "Asia", "United Arab Emirates", 
  "2020-05-18", 24190., 832., 758.857, 224., 4., 3.286, 2445.806, 84.122, 
  76.727, 22.648, 0.404, 0.332, 1.16, "", "", "", "", "", "", "", "", 43732., 
  1.748641*^6, 176.802, 4.422, 38932., 3.936, 0.019, 51.3, "tests performed", 
  "", "", "", "", "", "", "", "", "", 72.22, 9.8904*^6, 112.442, 34., 1.144, 
  0.526, 67293.483, "", 317.84, 17.26, 1.2, 37.4, "", 1.2, 77.97, 0.89}, 
 {"ARE", "Asia", "United Arab Emirates", "2020-05-19", 25063., 873., 771.714, 
  227., 3., 3.429, 2534.073, 88.267, 78.027, 22.952, 0.303, 0.347, 1.15, "", 
  "", "", "", "", "", "", "", 43993., 1.792634*^6, 181.25, 4.448, 39915., 
  4.036, 0.019, 51.7, "tests performed", "", "", "", "", "", "", "", "", "", 
  72.22, 9.8904*^6, 112.442, 34., 1.144, 0.526, 67293.483, "", 317.84, 17.26, 
  1.2, 37.4, "", 1.2, 77.97, 0.89}, {"ARE", "Asia", "United Arab Emirates", 
  "2020-05-20", 26004., 941., 802.571, 233., 6., 3.857, 2629.216, 95.143, 
  81.147, 23.558, 0.607, 0.39, 1.14, "", "", "", "", "", "", "", "", 50377., 
  1.843011*^6, 186.343, 5.094, 41615., 4.208, 0.019, 51.9, "tests performed", 
  "", "", "", "", "", "", "", "", "", 72.22, 9.8904*^6, 112.442, 34., 1.144, 
  0.526, 67293.483, "", 317.84, 17.26, 1.2, 37.4, "", 1.2, 77.97, 0.89}, 
 {"ARE", "Asia", "United Arab Emirates", "2020-05-21", 26898., 894., 830.571, 
  237., 4., 4.143, 2719.607, 90.391, 83.978, 23.963, 0.404, 0.419, 1.12, "", 
  "", "", "", "", "", "", "", 39791., 1.882802*^6, 190.367, 4.023, 42194., 
  4.266, 0.02, 50.8, "tests performed", "", "", "", "", "", "", "", "", "", 
  72.22, 9.8904*^6, 112.442, 34., 1.144, 0.526, 67293.483, "", 317.84, 17.26, 
  1.2, 37.4, "", 1.2, 77.97, 0.89}, {"ARE", "Asia", "United Arab Emirates", 
  "2020-05-22", 27892., 994., 865.857, 241., 4., 4.429, 2820.108, 100.501, 
  87.545, 24.367, 0.404, 0.448, 1.1, "", "", "", "", "", "", "", "", 35686., 
  1.918488*^6, 193.975, 3.608, 41475., 4.193, 0.021, 47.9, "tests performed", 
  "", "", "", "", "", "", "", "", "", 72.22, 9.8904*^6, 112.442, 34., 1.144, 
  0.526, 67293.483, "", 317.84, 17.26, 1.2, 37.4, "", 1.2, 77.97, 0.89}, 
 {"ARE", "Asia", "United Arab Emirates", "2020-05-23", 28704., 812., 868.143, 
  244., 3., 4.286, 2902.208, 82.1, 87.776, 24.67, 0.303, 0.433, 1.07, "", "", 
  "", "", "", "", "", "", 41202., 1.95969*^6, 198.141, 4.166, 41955., 4.242, 
  0.021, 48.3, "tests performed", "", "", "", "", "", "", "", "", "", 72.22, 
  9.8904*^6, 112.442, 34., 1.144, 0.526, 67293.483, "", 317.84, 17.26, 1.2, 
  37.4, "", 1.2, 77.97, 0.89}, {"ARE", "Asia", "United Arab Emirates", 
  "2020-05-24", 29485., 781., 875.286, 245., 1., 3.571, 2981.174, 78.965, 
  88.499, 24.771, 0.101, 0.361, 1.04, "", "", "", "", "", "", "", "", 28282., 
  1.987972*^6, 201., 2.86, 40438., 4.089, 0.022, 46.2, "tests performed", "", 
  "", "", "", "", "", "", "", "", 72.22, 9.8904*^6, 112.442, 34., 1.144, 
  0.526, 67293.483, "", 317.84, 17.26, 1.2, 37.4, "", 1.2, 77.97, 0.89}, 
 {"ARE", "Asia", "United Arab Emirates", "2020-05-25", 30307., 822., 873.857, 
  248., 3., 3.429, 3064.285, 83.111, 88.354, 25.075, 0.303, 0.347, 1.02, "", 
  "", "", "", "", "", "", "", 27540., 2.015512*^6, 203.785, 2.785, 38124., 
  3.855, 0.023, 43.6, "tests performed", "", "", "", "", "", "", "", "", "", 
  72.22, 9.8904*^6, 112.442, 34., 1.144, 0.526, 67293.483, "", 317.84, 17.26, 
  1.2, 37.4, "", 1.2, 77.97, 0.89}, {"ARE", "Asia", "United Arab Emirates", 
  "2020-05-26", 31086., 779., 860.429, 253., 5., 3.714, 3143.048, 78.763, 
  86.996, 25.58, 0.506, 0.376, 0.99, "", "", "", "", "", "", "", "", 38628., 
  2.05414*^6, 207.69, 3.906, 37358., 3.777, 0.023, 43.4, "tests performed", 
  "", "", "", "", "", "", "", "", "", 72.22, 9.8904*^6, 112.442, 34., 1.144, 
  0.526, 67293.483, "", 317.84, 17.26, 1.2, 37.4, "", 1.2, 77.97, 0.89}, 
 {"ARE", "Asia", "United Arab Emirates", "2020-05-27", 31969., 883., 852.143, 
  255., 2., 3.143, 3232.326, 89.278, 86.159, 25.783, 0.202, 0.318, 0.97, "", 
  "", "", "", "", "", "", "", 36131., 2.090271*^6, 211.343, 3.653, 35323., 
  3.571, 0.024, 41.5, "tests performed", "", "", "", "", "", "", "", "", "", 
  72.22, 9.8904*^6, 112.442, 34., 1.144, 0.526, 67293.483, "", 317.84, 17.26, 
  1.2, 37.4, "", 1.2, 77.97, 0.89}, {"ARE", "Asia", "United Arab Emirates", 
  "2020-05-28", 32532., 563., 804.857, 258., 3., 3., 3289.25, 56.924, 81.378, 
  26.086, 0.303, 0.303, 0.94, "", "", "", "", "", "", "", "", 42624., 
  2.132895*^6, 215.653, 4.31, 35728., 3.612, 0.023, 44.4, "tests performed", 
  "", "", "", "", "", "", "", "", "", 72.22, 9.8904*^6, 112.442, 34., 1.144, 
  0.526, 67293.483, "", 317.84, 17.26, 1.2, 37.4, "", 1.2, 77.97, 0.89}, 
 {"ARE", "Asia", "United Arab Emirates", "2020-05-29", 33170., 638., 754., 
  260., 2., 2.714, 3353.757, 64.507, 76.236, 26.288, 0.202, 0.274, 0.92, "", 
  "", "", "", "", "", "", "", 37153., 2.170048*^6, 219.41, 3.756, 35937., 
  3.634, 0.021, 47.7, "tests performed", "", "", "", "", "", "", "", "", "", 
  72.22, 9.8904*^6, 112.442, 34., 1.144, 0.526, 67293.483, "", 317.84, 17.26, 
  1.2, 37.4, "", 1.2, 77.97, 0.89}, {"ARE", "Asia", "United Arab Emirates", 
  "2020-05-30", 33896., 726., 741.714, 262., 2., 2.571, 3427.162, 73.405, 
  74.993, 26.49, 0.202, 0.26, 0.92, "", "", "", "", "", "", "", "", 30147., 
  2.200195*^6, 222.458, 3.048, 34358., 3.474, 0.022, 46.3, "tests performed", 
  "", "", "", "", "", "", "", "", "", 72.22, 9.8904*^6, 112.442, 34., 1.144, 
  0.526, 67293.483, "", 317.84, 17.26, 1.2, 37.4, "", 1.2, 77.97, 0.89}, 
 {"ARE", "Asia", "United Arab Emirates", "2020-05-31", 34557., 661., 724.571, 
  264., 2., 2.714, 3493.994, 66.832, 73.26, 26.693, 0.202, 0.274, 0.91, "", 
  "", "", "", "", "", "", "", 35037., 2.235232*^6, 226., 3.543, 35323., 
  3.571, 0.021, 48.8, "tests performed", "", "", "", "", "", "", "", "", "", 
  72.22, 9.8904*^6, 112.442, 34., 1.144, 0.526, 67293.483, "", 317.84, 17.26, 
  1.2, 37.4, "", 1.2, 77.97, 0.89}, {"ARE", "Asia", "United Arab Emirates", 
  "2020-06-01", 35192., 635., 697.857, 266., 2., 2.571, 3558.198, 64.204, 
  70.559, 26.895, 0.202, 0.26, 0.9, "", "", "", "", "", "", "", "", 41762., 
  2.276994*^6, 230.223, 4.222, 37355., 3.777, 0.019, 53.5, "tests performed", 
  "", "", "", "", "", "", "", "", "", 72.22, 9.8904*^6, 112.442, 34., 1.144, 
  0.526, 67293.483, "", 317.84, 17.26, 1.2, 37.4, "", 1.2, 77.97, 0.89}, 
 {"ARE", "Asia", "United Arab Emirates", "2020-06-02", 35788., 596., 671.714, 
  269., 3., 2.286, 3618.458, 60.26, 67.916, 27.198, 0.303, 0.231, 0.89, "", 
  "", "", "", "", "", "", "", 54823., 2.331817*^6, 235.766, 5.543, 39668., 
  4.011, 0.017, 59.1, "tests performed", "", "", "", "", "", "", "", "", "", 
  72.22, 9.8904*^6, 112.442, 34., 1.144, 0.526, 67293.483, "", 317.84, 17.26, 
  1.2, 37.4, "", 1.2, 77.97, 0.89}, {"ARE", "Asia", "United Arab Emirates", 
  "2020-06-03", 36359., 571., 627.143, 270., 1., 2.143, 3676.191, 57.733, 
  63.409, 27.299, 0.101, 0.217, 0.88, "", "", "", "", "", "", "", "", 44241., 
  2.376058*^6, 240.239, 4.473, 40827., 4.128, 0.015, 65.1, "tests performed", 
  "", "", "", "", "", "", "", "", "", 72.22, 9.8904*^6, 112.442, 34., 1.144, 
  0.526, 67293.483, "", 317.84, 17.26, 1.2, 37.4, "", 1.2, 77.97, 0.89}, 
 {"ARE", "Asia", "United Arab Emirates", "2020-06-04", 37018., 659., 640.857, 
  273., 3., 2.143, 3742.821, 66.63, 64.796, 27.603, 0.303, 0.217, 0.88, "", 
  "", "", "", "", "", "", "", 52996., 2.429054*^6, 245.597, 5.358, 42308., 
  4.278, 0.015, 66., "tests performed", "", "", "", "", "", "", "", "", "", 
  72.22, 9.8904*^6, 112.442, 34., 1.144, 0.526, 67293.483, "", 317.84, 17.26, 
  1.2, 37.4, "", 1.2, 77.97, 0.89}, {"ARE", "Asia", "United Arab Emirates", 
  "2020-06-05", 37642., 624., 638.857, 274., 1., 2., 3805.913, 63.091, 
  64.594, 27.704, 0.101, 0.202, 0.88, "", "", "", "", "", "", "", "", 44201., 
  2.473255*^6, 250.066, 4.469, 43315., 4.379, 0.015, 67.8, "tests performed", 
  "", "", "", "", "", "", "", "", "", 72.22, 9.8904*^6, 112.442, 34., 1.144, 
  0.526, 67293.483, "", 317.84, 17.26, 1.2, 37.4, "", 1.2, 77.97, 0.89}, 
 {"ARE", "Asia", "United Arab Emirates", "2020-06-06", 38268., 626., 624.571, 
  275., 1., 1.857, 3869.207, 63.294, 63.149, 27.805, 0.101, 0.188, 0.87, "", 
  "", "", "", "", "", "", "", 32679., 2.505934*^6, 253.37, 3.304, 43677., 
  4.416, 0.014, 69.9, "tests performed", "", "", "", "", "", "", "", "", "", 
  72.22, 9.8904*^6, 112.442, 34., 1.144, 0.526, 67293.483, "", 317.84, 17.26, 
  1.2, 37.4, "", 1.2, 77.97, 0.89}, {"ARE", "Asia", "United Arab Emirates", 
  "2020-06-07", 38808., 540., 607.286, 276., 1., 1.714, 3923.805, 54.598, 
  61.402, 27.906, 0.101, 0.173, 0.87, "", "", "", "", "", "", "", "", 37640., 
  2.543574*^6, 257.176, 3.806, 44049., 4.454, 0.014, 72.5, "tests performed", 
  "", "", "", "", "", "", "", "", "", 72.22, 9.8904*^6, 112.442, 34., 1.144, 
  0.526, 67293.483, "", 317.84, 17.26, 1.2, 37.4, "", 1.2, 77.97, 0.89}, 
 {"ARE", "Asia", "United Arab Emirates", "2020-06-08", 39376., 568., 597.714, 
  281., 5., 2.143, 3981.234, 57.429, 60.434, 28.411, 0.506, 0.217, 0.86, "", 
  "", "", "", "", "", "", "", 47201., 2.590775*^6, 261.948, 4.772, 44826., 
  4.532, 0.013, 75., "tests performed", "", "", "", "", "", "", "", "", "", 
  72.22, 9.8904*^6, 112.442, 34., 1.144, 0.526, 67293.483, "", 317.84, 17.26, 
  1.2, 37.4, "", 1.2, 77.97, 0.89}, {"ARE", "Asia", "United Arab Emirates", 
  "2020-06-09", 39904., 528., 588., 283., 2., 2., 4034.619, 53.385, 59.452, 
  28.614, 0.202, 0.202, 0.85, "", "", "", "", "", "", "", "", 45378., 
  2.636153*^6, 266.537, 4.588, 43477., 4.396, 0.014, 73.9, "tests performed", 
  "", "", "", "", "", "", "", "", "", 72.22, 9.8904*^6, 112.442, 34., 1.144, 
  0.526, 67293.483, "", 317.84, 17.26, 1.2, 37.4, "", 1.2, 77.97, 0.89}, 
 {"ARE", "Asia", "United Arab Emirates", "2020-06-10", 40507., 603., 592.571, 
  284., 1., 2., 4095.588, 60.968, 59.914, 28.715, 0.101, 0.202, 0.84, "", "", 
  "", "", "", "", "", "", 44167., 2.68032*^6, 271.002, 4.466, 43466., 4.395, 
  0.014, 73.4, "tests performed", "", "", "", "", "", "", "", "", "", 72.22, 
  9.8904*^6, 112.442, 34., 1.144, 0.526, 67293.483, "", 317.84, 17.26, 1.2, 
  37.4, "", 1.2, 77.97, 0.89}, {"ARE", "Asia", "United Arab Emirates", 
  "2020-06-11", 40986., 479., 566.857, 286., 2., 1.857, 4144.018, 48.431, 
  57.314, 28.917, 0.202, 0.188, 0.83, "", "", "", "", "", "", "", "", 40724., 
  2.721044*^6, 275.12, 4.118, 41713., 4.218, 0.014, 73.6, "tests performed", 
  "", "", "", "", "", "", "", "", "", 72.22, 9.8904*^6, 112.442, 34., 1.144, 
  0.526, 67293.483, "", 317.84, 17.26, 1.2, 37.4, "", 1.2, 77.97, 0.89}, 
 {"ARE", "Asia", "United Arab Emirates", "2020-06-12", 41499., 513., 551., 
  287., 1., 1.857, 4195.887, 51.868, 55.711, 29.018, 0.101, 0.188, 0.82, "", 
  "", "", "", "", "", "", "", 43013., 2.764057*^6, 279.469, 4.349, 41543., 
  4.2, 0.013, 75.4, "tests performed", "", "", "", "", "", "", "", "", "", 
  72.22, 9.8904*^6, 112.442, 34., 1.144, 0.526, 67293.483, "", 317.84, 17.26, 
  1.2, 37.4, "", 1.2, 77.97, 0.89}, {"ARE", "Asia", "United Arab Emirates", 
  "2020-06-13", 41990., 491., 531.714, 288., 1., 1.857, 4245.531, 49.644, 
  53.761, 29.119, 0.101, 0.188, 0.8, "", "", "", "", "", "", "", "", 27041., 
  2.791098*^6, 282.203, 2.734, 40738., 4.119, 0.013, 76.6, "tests performed", 
  "", "", "", "", "", "", "", "", "", 72.22, 9.8904*^6, 112.442, 34., 1.144, 
  0.526, 67293.483, "", 317.84, 17.26, 1.2, 37.4, "", 1.2, 77.97, 0.89}, 
 {"ARE", "Asia", "United Arab Emirates", "2020-06-14", 42294., 304., 498., 
  289., 1., 1.857, 4276.268, 30.737, 50.352, 29.22, 0.101, 0.188, 0.79, "", 
  "", "", "", "", "", "", "", 38036., 2.829134*^6, 286.048, 3.846, 40794., 
  4.125, 0.012, 81.9, "tests performed", "", "", "", "", "", "", "", "", "", 
  72.22, 9.8904*^6, 112.442, 34., 1.144, 0.526, 67293.483, "", 317.84, 17.26, 
  1.2, 37.4, "", 1.2, 77.97, 0.89}, {"ARE", "Asia", "United Arab Emirates", 
  "2020-06-15", 42636., 342., 465.714, 291., 2., 1.429, 4310.847, 34.579, 
  47.088, 29.422, 0.202, 0.144, 0.79, "", "", "", "", "", "", "", "", 39887., 
  2.869021*^6, 290.081, 4.033, 39749., 4.019, 0.012, 85.4, "tests performed", 
  "", "", "", "", "", "", "", "", "", 72.22, 9.8904*^6, 112.442, 34., 1.144, 
  0.526, 67293.483, "", 317.84, 17.26, 1.2, 37.4, "", 1.2, 77.97, 0.89}, 
 {"ARE", "Asia", "United Arab Emirates", "2020-06-16", 42982., 346., 439.714, 
  293., 2., 1.429, 4345.83, 34.983, 44.459, 29.625, 0.202, 0.144, 0.8, "", 
  "", "", "", "", "", "", "", 40478., 2.909499*^6, 294.174, 4.093, 39049., 
  3.948, 0.011, 88.8, "tests performed", "", "", "", "", "", "", "", "", "", 
  72.22, 9.8904*^6, 112.442, 34., 1.144, 0.526, 67293.483, "", 317.84, 17.26, 
  1.2, 37.4, "", 1.2, 77.97, 0.89}, {"ARE", "Asia", "United Arab Emirates", 
  "2020-06-17", 43364., 382., 408.143, 295., 2., 1.571, 4384.454, 38.623, 
  41.267, 29.827, 0.202, 0.159, 0.82, "", "", "", "", "", "", "", "", 38502., 
  2.948001*^6, 298.067, 3.893, 38240., 3.866, 0.011, 93.7, "tests performed", 
  "", "", "", "", "", "", "", "", "", 72.22, 9.8904*^6, 112.442, 34., 1.144, 
  0.526, 67293.483, "", 317.84, 17.26, 1.2, 37.4, "", 1.2, 77.97, 0.89}, 
 {"ARE", "Asia", "United Arab Emirates", "2020-06-18", 43752., 388., 395.143, 
  298., 3., 1.714, 4423.684, 39.23, 39.952, 30.13, 0.303, 0.173, 0.83, "", 
  "", "", "", "", "", "", "", 34364., 2.982365*^6, 301.541, 3.474, 37332., 
  3.775, 0.011, 94.5, "tests performed", "", "", "", "", "", "", "", "", "", 
  72.22, 9.8904*^6, 112.442, 34., 1.144, 0.526, 67293.483, "", 317.84, 17.26, 
  1.2, 37.4, "", 1.2, 77.97, 0.89}, {"ARE", "Asia", "United Arab Emirates", 
  "2020-06-19", 44145., 393., 378., 300., 2., 1.857, 4463.419, 39.736, 
  38.219, 30.332, 0.202, 0.188, 0.85, "", "", "", "", "", "", "", "", 48524., 
  3.030889*^6, 306.448, 4.906, 38119., 3.854, 0.01, 100.8, "tests performed", 
  "", "", "", "", "", "", "", "", "", 72.22, 9.8904*^6, 112.442, 34., 1.144, 
  0.526, 67293.483, "", 317.84, 17.26, 1.2, 37.4, "", 1.2, 77.97, 0.89}, 
 {"ARE", "Asia", "United Arab Emirates", "2020-06-20", 44533., 388., 363.286, 
  301., 1., 1.857, 4502.649, 39.23, 36.731, 30.434, 0.101, 0.188, 0.87, "", 
  "", "", "", "", "", "", "", 40876., 3.071765*^6, 310.58, 4.133, 40095., 
  4.054, 0.009, 110.4, "tests performed", "", "", "", "", "", "", "", "", "", 
  72.22, 9.8904*^6, 112.442, 34., 1.144, 0.526, 67293.483, "", 317.84, 17.26, 
  1.2, 37.4, "", 1.2, 77.97, 0.89}, {"ARE", "Asia", "United Arab Emirates", 
  "2020-06-21", 44925., 392., 375.857, 302., 1., 1.857, 4542.283, 39.634, 
  38.002, 30.535, 0.101, 0.188, 0.89, "", "", "", "", "", "", "", "", 40956., 
  3.112721*^6, 314.721, 4.141, 40512., 4.096, 0.009, 107.8, 
  "tests performed", "", "", "", "", "", "", "", "", "", 72.22, 9.8904*^6, 
  112.442, 34., 1.144, 0.526, 67293.483, "", 317.84, 17.26, 1.2, 37.4, "", 
  1.2, 77.97, 0.89}, {"ARE", "Asia", "United Arab Emirates", "2020-06-22", 
  45303., 378., 381., 303., 1., 1.714, 4580.502, 38.219, 38.522, 30.636, 
  0.101, 0.173, 0.91, "", "", "", "", "", "", "", "", 44291., 3.157012*^6, 
  319.2, 4.478, 41142., 4.16, 0.009, 108., "tests performed", "", "", "", "", 
  "", "", "", "", "", 72.22, 9.8904*^6, 112.442, 34., 1.144, 0.526, 
  67293.483, "", 317.84, 17.26, 1.2, 37.4, "", 1.2, 77.97, 0.89}, 
 {"ARE", "Asia", "United Arab Emirates", "2020-06-23", 45683., 380., 385.857, 
  305., 2., 1.714, 4618.923, 38.421, 39.013, 30.838, 0.202, 0.173, 0.93, "", 
  "", "", "", "", "", "", "", 49650., 3.206662*^6, 324.22, 5.02, 42452., 
  4.292, 0.009, 110., "tests performed", "", "", "", "", "", "", "", "", "", 
  72.22, 9.8904*^6, 112.442, 34., 1.144, 0.526, 67293.483, "", 317.84, 17.26, 
  1.2, 37.4, "", 1.2, 77.97, 0.89}, {"ARE", "Asia", "United Arab Emirates", 
  "2020-06-24", 46133., 450., 395.571, 307., 2., 1.714, 4664.422, 45.499, 
  39.995, 31.04, 0.202, 0.173, 0.95, "", "", "", "", "", "", "", "", 49152., 
  3.255814*^6, 329.189, 4.97, 43973., 4.446, 0.009, 111.2, "tests performed", 
  "", "", "", "", "", "", "", "", "", 72.22, 9.8904*^6, 112.442, 34., 1.144, 
  0.526, 67293.483, "", 317.84, 17.26, 1.2, 37.4, "", 1.2, 77.97, 0.89}, 
 {"ARE", "Asia", "United Arab Emirates", "2020-06-25", 46563., 430., 401.571, 
  308., 1., 1.429, 4707.899, 43.477, 40.602, 31.141, 0.101, 0.144, 0.97, "", 
  "", "", "", "", "", "", "", 52527., 3.308341*^6, 334.5, 5.311, 46568., 
  4.708, 0.009, 116., "tests performed", "", "", "", "", "", "", "", "", "", 
  72.22, 9.8904*^6, 112.442, 34., 1.144, 0.526, 67293.483, "", 317.84, 17.26, 
  1.2, 37.4, "", 1.2, 77.97, 0.89}, {"ARE", "Asia", "United Arab Emirates", 
  "2020-06-26", 46973., 410., 404., 310., 2., 1.429, 4749.353, 41.454, 
  40.848, 31.344, 0.202, 0.144, 0.98, "", "", "", "", "", "", "", "", 58741., 
  3.367082*^6, 340.439, 5.939, 48028., 4.856, 0.008, 118.9, 
  "tests performed", "", "", "", "", "", "", "", "", "", 72.22, 9.8904*^6, 
  112.442, 34., 1.144, 0.526, 67293.483, "", 317.84, 17.26, 1.2, 37.4, "", 
  1.2, 77.97, 0.89}, {"ARE", "Asia", "United Arab Emirates", "2020-06-27", 
  47360., 387., 403.857, 311., 1., 1.429, 4788.482, 39.129, 40.833, 31.445, 
  0.101, 0.144, 0.99, "", "", "", "", "", "", "", "", 43551., 3.410633*^6, 
  344.843, 4.403, 48410., 4.895, 0.008, 119.9, "tests performed", "", "", "", 
  "", "", "", "", "", "", 72.22, 9.8904*^6, 112.442, 34., 1.144, 0.526, 
  67293.483, "", 317.84, 17.26, 1.2, 37.4, "", 1.2, 77.97, 0.89}, 
 {"ARE", "Asia", "United Arab Emirates", "2020-06-28", 47797., 437., 410.286, 
  313., 2., 1.571, 4832.666, 44.184, 41.483, 31.647, 0.202, 0.159, 1.02, "", 
  "", "", "", "", "", "", "", 63970., 3.474603*^6, 351.311, 6.468, 51697., 
  5.227, 0.008, 126., "tests performed", "", "", "", "", "", "", "", "", "", 
  72.22, 9.8904*^6, 112.442, 34., 1.144, 0.526, 67293.483, "", 317.84, 17.26, 
  1.2, 37.4, "", 1.2, 77.97, 0.89}, {"ARE", "Asia", "United Arab Emirates", 
  "2020-06-29", 48246., 449., 420.429, 314., 1., 1.571, 4878.064, 45.398, 
  42.509, 31.748, 0.101, 0.159, 1.03, "", "", "", "", "", "", "", "", 62028., 
  3.536631*^6, 357.582, 6.272, 54231., 5.483, 0.008, 129., "tests performed", 
  "", "", "", "", "", "", "", "", "", 72.22, 9.8904*^6, 112.442, 34., 1.144, 
  0.526, 67293.483, "", 317.84, 17.26, 1.2, 37.4, "", 1.2, 77.97, 0.89}, 
 {"ARE", "Asia", "United Arab Emirates", "2020-06-30", 48667., 421., 426.286, 
  315., 1., 1.429, 4920.63, 42.567, 43.101, 31.849, 0.101, 0.144, 1.05, "", 
  "", "", "", "", "", "", "", 56177., 3.592808*^6, 363.262, 5.68, 55164., 
  5.578, 0.008, 129.4, "tests performed", "", "", "", "", "", "", "", "", "", 
  72.22, 9.8904*^6, 112.442, 34., 1.144, 0.526, 67293.483, "", 317.84, 17.26, 
  1.2, 37.4, "", 1.2, 77.97, 0.89}, {"ARE", "Asia", "United Arab Emirates", 
  "2020-07-01", 49069., 402., 419.429, 316., 1., 1.286, 4961.276, 40.645, 
  42.408, 31.95, 0.101, 0.13, 1.06, "", "", "", "", "", "", "", "", 54358., 
  3.647166*^6, 368.758, 5.496, 55907., 5.653, 0.008, 133.3, 
  "tests performed", "", "", "", "", "", "", "", "", "", 72.22, 9.8904*^6, 
  112.442, 34., 1.144, 0.526, 67293.483, "", 317.84, 17.26, 1.2, 37.4, "", 
  1.2, 77.97, 0.89}, {"ARE", "Asia", "United Arab Emirates", "2020-07-02", 
  49469., 400., 415.143, 317., 1., 1.286, 5001.719, 40.443, 41.974, 32.051, 
  0.101, 0.13, 1.09, "", "", "", "", "", "", "", "", 71697., 3.718863*^6, 
  376.007, 7.249, 58646., 5.93, 0.007, 141.3, "tests performed", "", "", "", 
  "", "", "", "", "", "", 72.22, 9.8904*^6, 112.442, 34., 1.144, 0.526, 
  67293.483, "", 317.84, 17.26, 1.2, 37.4, "", 1.2, 77.97, 0.89}, 
 {"ARE", "Asia", "United Arab Emirates", "2020-07-03", 50141., 672., 452.571, 
  318., 1., 1.143, 5069.664, 67.945, 45.759, 32.152, 0.101, 0.116, 1.12, "", 
  "", "", "", "", "", "", "", 47930., 3.766793*^6, 380.853, 4.846, 57102., 
  5.773, 0.008, 126.2, "tests performed", "", "", "", "", "", "", "", "", "", 
  63.89, 9.8904*^6, 112.442, 34., 1.144, 0.526, 67293.483, "", 317.84, 17.26, 
  1.2, 37.4, "", 1.2, 77.97, 0.89}, {"ARE", "Asia", "United Arab Emirates", 
  "2020-07-04", 50857., 716., 499.571, 321., 3., 1.429, 5142.057, 72.393, 
  50.511, 32.456, 0.303, 0.144, 1.12, "", "", "", "", "", "", "", "", 28009., 
  3.794802*^6, 383.685, 2.832, 54881., 5.549, 0.009, 109.9, 
  "tests performed", "", "", "", "", "", "", "", "", "", 63.89, 9.8904*^6, 
  112.442, 34., 1.144, 0.526, 67293.483, "", 317.84, 17.26, 1.2, 37.4, "", 
  1.2, 77.97, 0.89}, {"ARE", "Asia", "United Arab Emirates", "2020-07-05", 
  51540., 683., 534.714, 323., 2., 1.429, 5211.114, 69.057, 54.064, 32.658, 
  0.202, 0.144, 1.1, "", "", "", "", "", "", "", "", 44192., 3.838994*^6, 
  388.154, 4.468, 52056., 5.263, 0.01, 97.4, "tests performed", "", "", "", 
  "", "", "", "", "", "", 56.48, 9.8904*^6, 112.442, 34., 1.144, 0.526, 
  67293.483, "", 317.84, 17.26, 1.2, 37.4, "", 1.2, 77.97, 0.89}, 
 {"ARE", "Asia", "United Arab Emirates", "2020-07-06", 52068., 528., 546., 
  324., 1., 1.429, 5264.499, 53.385, 55.205, 32.759, 0.101, 0.144, 1.07, "", 
  "", "", "", "", "", "", "", 51430., 3.890424*^6, 393.354, 5.2, 50542., 
  5.11, 0.011, 92.6, "tests performed", "", "", "", "", "", "", "", "", "", 
  56.48, 9.8904*^6, 112.442, 34., 1.144, 0.526, 67293.483, "", 317.84, 17.26, 
  1.2, 37.4, "", 1.2, 77.97, 0.89}, {"ARE", "Asia", "United Arab Emirates", 
  "2020-07-07", 52600., 532., 561.857, 326., 2., 1.571, 5318.288, 53.79, 
  56.808, 32.961, 0.202, 0.159, 1.03, "", "", "", "", "", "", "", "", 49777., 
  3.940201*^6, 398.386, 5.033, 49628., 5.018, 0.011, 88.3, "tests performed", 
  "", "", "", "", "", "", "", "", "", 56.48, 9.8904*^6, 112.442, 34., 1.144, 
  0.526, 67293.483, "", 317.84, 17.26, 1.2, 37.4, "", 1.2, 77.97, 0.89}, 
 {"ARE", "Asia", "United Arab Emirates", "2020-07-08", 53045., 445., 568., 
  327., 1., 1.571, 5363.282, 44.993, 57.429, 33.062, 0.101, 0.159, 0.99, "", 
  "", "", "", "", "", "", "", 47322., 3.987523*^6, 403.171, 4.785, 48622., 
  4.916, 0.012, 85.6, "tests performed", "", "", "", "", "", "", "", "", "", 
  56.48, 9.8904*^6, 112.442, 34., 1.144, 0.526, 67293.483, "", 317.84, 17.26, 
  1.2, 37.4, "", 1.2, 77.97, 0.89}, {"ARE", "Asia", "United Arab Emirates", 
  "2020-07-09", 53577., 532., 586.857, 328., 1., 1.571, 5417.071, 53.79, 
  59.336, 33.163, 0.101, 0.159, 0.95, "", "", "", "", "", "", "", "", 58504., 
  4.046027*^6, 409.086, 5.915, 46738., 4.726, 0.013, 79.6, "tests performed", 
  "", "", "", "", "", "", "", "", "", 56.48, 9.8904*^6, 112.442, 34., 1.144, 
  0.526, 67293.483, "", 317.84, 17.26, 1.2, 37.4, "", 1.2, 77.97, 0.89}, 
 {"ARE", "Asia", "United Arab Emirates", "2020-07-10", 54050., 473., 558.429, 
  330., 2., 1.714, 5464.895, 47.824, 56.462, 33.366, 0.202, 0.173, 0.92, "", 
  "", "", "", "", "", "", "", 50139., 4.096166*^6, 414.156, 5.069, 47053., 
  4.757, 0.012, 84.3, "tests performed", "", "", "", "", "", "", "", "", "", 
  56.48, 9.8904*^6, 112.442, 34., 1.144, 0.526, 67293.483, "", 317.84, 17.26, 
  1.2, 37.4, "", 1.2, 77.97, 0.89}, {"ARE", "Asia", "United Arab Emirates", 
  "2020-07-11", 54453., 403., 513.714, 331., 1., 1.429, 5505.642, 40.747, 
  51.941, 33.467, 0.101, 0.144, 0.89, "", "", "", "", "", "", "", "", 34478., 
  4.130644*^6, 417.642, 3.486, 47977., 4.851, 0.011, 93.4, "tests performed", 
  "", "", "", "", "", "", "", "", "", 56.48, 9.8904*^6, 112.442, 34., 1.144, 
  0.526, 67293.483, "", 317.84, 17.26, 1.2, 37.4, "", 1.2, 77.97, 0.89}, 
 {"ARE", "Asia", "United Arab Emirates", "2020-07-12", 54854., 401., 473.429, 
  333., 2., 1.429, 5546.186, 40.544, 47.867, 33.669, 0.202, 0.144, 0.86, "", 
  "", "", "", "", "", "", "", 50325., 4.180969*^6, 422.73, 5.088, 48854., 
  4.94, 0.01, 103.2, "tests performed", "", "", "", "", "", "", "", "", "", 
  56.48, 9.8904*^6, 112.442, 34., 1.144, 0.526, 67293.483, "", 317.84, 17.26, 
  1.2, 37.4, "", 1.2, 77.97, 0.89}, {"ARE", "Asia", "United Arab Emirates", 
  "2020-07-13", 55198., 344., 447.143, 334., 1., 1.429, 5580.967, 34.781, 
  45.21, 33.77, 0.101, 0.144, 0.84, "", "", "", "", "", "", "", "", 34478., 
  4.215447*^6, 426.216, 3.486, 46432., 4.695, 0.01, 103.8, "tests performed", 
  "", "", "", "", "", "", "", "", "", 56.48, 9.8904*^6, 112.442, 34., 1.144, 
  0.526, 67293.483, "", 317.84, 17.26, 1.2, 37.4, "", 1.2, 77.97, 0.89}, 
 {"ARE", "Asia", "United Arab Emirates", "2020-07-14", 55573., 375., 424.714, 
  335., 1., 1.286, 5618.883, 37.916, 42.942, 33.871, 0.101, 0.13, 0.81, "", 
  "", "", "", "", "", "", "", 52782., 4.268229*^6, 431.553, 5.337, 46861., 
  4.738, 0.009, 110.3, "tests performed", "", "", "", "", "", "", "", "", "", 
  56.48, 9.8904*^6, 112.442, 34., 1.144, 0.526, 67293.483, "", 317.84, 17.26, 
  1.2, 37.4, "", 1.2, 77.97, 0.89}, {"ARE", "Asia", "United Arab Emirates", 
  "2020-07-15", 55848., 275., 400.429, 335., 0., 1.143, 5646.688, 27.805, 
  40.487, 33.871, 0., 0.116, 0.79, "", "", "", "", "", "", "", "", 48534., 
  4.316763*^6, 436.46, 4.907, 47034., 4.756, 0.009, 117.5, "tests performed", 
  "", "", "", "", "", "", "", "", "", 56.48, 9.8904*^6, 112.442, 34., 1.144, 
  0.526, 67293.483, "", 317.84, 17.26, 1.2, 37.4, "", 1.2, 77.97, 0.89}, 
 {"ARE", "Asia", "United Arab Emirates", "2020-07-16", 56129., 281., 364.571, 
  335., 0., 1., 5675.099, 28.411, 36.861, 33.871, 0., 0.101, 0.78, "", "", 
  "", "", "", "", "", "", 48931., 4.365694*^6, 441.407, 4.947, 45667., 4.617, 
  0.008, 125.3, "tests performed", "", "", "", "", "", "", "", "", "", 56.48, 
  9.8904*^6, 112.442, 34., 1.144, 0.526, 67293.483, "", 317.84, 17.26, 1.2, 
  37.4, "", 1.2, 77.97, 0.89}, {"ARE", "Asia", "United Arab Emirates", 
  "2020-07-17", 56422., 293., 338.857, 337., 2., 1., 5704.724, 29.625, 
  34.261, 34.073, 0.202, 0.101, 0.78, "", "", "", "", "", "", "", "", 48561., 
  4.414255*^6, 446.317, 4.91, 45441., 4.594, 0.007, 134.1, "tests performed", 
  "", "", "", "", "", "", "", "", "", 56.48, 9.8904*^6, 112.442, 34., 1.144, 
  0.526, 67293.483, "", 317.84, 17.26, 1.2, 37.4, "", 1.2, 77.97, 0.89}, 
 {"ARE", "Asia", "United Arab Emirates", "2020-07-18", 56711., 289., 322.571, 
  338., 1., 1., 5733.944, 29.22, 32.615, 34.175, 0.101, 0.101, 0.78, "", "", 
  "", "", "", "", "", "", 46950., 4.461205*^6, 451.064, 4.747, 47223., 4.775, 
  0.007, 146.4, "tests performed", "", "", "", "", "", "", "", "", "", 56.48, 
  9.8904*^6, 112.442, 34., 1.144, 0.526, 67293.483, "", 317.84, 17.26, 1.2, 
  37.4, "", 1.2, 77.97, 0.89}, {"ARE", "Asia", "United Arab Emirates", 
  "2020-07-19", 56922., 211., 295.429, 339., 1., 0.857, 5755.278, 21.334, 
  29.87, 34.276, 0.101, 0.087, 0.79, "", "", "", "", "", "", "", "", 47723., 
  4.508928*^6, 455.889, 4.825, 46851., 4.737, 0.006, 158.6, 
  "tests performed", "", "", "", "", "", "", "", "", "", 56.48, 9.8904*^6, 
  112.442, 34., 1.144, 0.526, 67293.483, "", 317.84, 17.26, 1.2, 37.4, "", 
  1.2, 77.97, 0.89}, {"ARE", "Asia", "United Arab Emirates", "2020-07-20", 
  57193., 271., 285., 340., 1., 0.857, 5782.678, 27.4, 28.816, 34.377, 0.101, 
  0.087, 0.81, "", "", "", "", "", "", "", "", 27224., 4.536152*^6, 458.642, 
  2.753, 45815., 4.632, 0.006, 160.8, "tests performed", "", "", "", "", "", 
  "", "", "", "", 56.48, 9.8904*^6, 112.442, 34., 1.144, 0.526, 67293.483, 
  "", 317.84, 17.26, 1.2, 37.4, "", 1.2, 77.97, 0.89}, 
 {"ARE", "Asia", "United Arab Emirates", "2020-07-21", 57498., 305., 275., 
  341., 1., 0.857, 5813.516, 30.838, 27.805, 34.478, 0.101, 0.087, 0.82, "", 
  "", "", "", "", "", "", "", 40050., 4.576202*^6, 462.691, 4.049, 43996., 
  4.448, 0.006, 160., "tests performed", "", "", "", "", "", "", "", "", "", 
  56.48, 9.8904*^6, 112.442, 34., 1.144, 0.526, 67293.483, "", 317.84, 17.26, 
  1.2, 37.4, "", 1.2, 77.97, 0.89}, {"ARE", "Asia", "United Arab Emirates", 
  "2020-07-22", 57734., 236., 269.429, 342., 1., 1., 5837.378, 23.862, 
  27.241, 34.579, 0.101, 0.101, 0.83, "", "", "", "", "", "", "", "", 47014., 
  4.623216*^6, 467.445, 4.753, 43779., 4.426, 0.006, 162.5, 
  "tests performed", "", "", "", "", "", "", "", "", "", 56.48, 9.8904*^6, 
  112.442, 34., 1.144, 0.526, 67293.483, "", 317.84, 17.26, 1.2, 37.4, "", 
  1.2, 77.97, 0.89}, {"ARE", "Asia", "United Arab Emirates", "2020-07-23", 
  57988., 254., 265.571, 342., 0., 1., 5863.059, 25.681, 26.851, 34.579, 0., 
  0.101, 0.85, "", "", "", "", "", "", "", "", 54096., 4.677312*^6, 472.914, 
  5.47, 44517., 4.501, 0.006, 167.6, "tests performed", "", "", "", "", "", 
  "", "", "", "", 56.48, 9.8904*^6, 112.442, 34., 1.144, 0.526, 67293.483, 
  "", 317.84, 17.26, 1.2, 37.4, "", 1.2, 77.97, 0.89}, 
 {"ARE", "Asia", "United Arab Emirates", "2020-07-24", 58249., 261., 261., 
  343., 1., 0.857, 5889.448, 26.389, 26.389, 34.68, 0.101, 0.087, 0.88, "", 
  "", "", "", "", "", "", "", 46965., 4.724277*^6, 477.663, 4.749, 44289., 
  4.478, 0.006, 169.7, "tests performed", "", "", "", "", "", "", "", "", "", 
  56.48, 9.8904*^6, 112.442, 34., 1.144, 0.526, 67293.483, "", 317.84, 17.26, 
  1.2, 37.4, "", 1.2, 77.97, 0.89}, {"ARE", "Asia", "United Arab Emirates", 
  "2020-07-25", 58562., 313., 264.429, 343., 0., 0.714, 5921.095, 31.647, 
  26.736, 34.68, 0., 0.072, 0.91, "", "", "", "", "", "", "", "", 52627., 
  4.776904*^6, 482.984, 5.321, 45100., 4.56, 0.006, 170.6, "tests performed", 
  "", "", "", "", "", "", "", "", "", 56.48, 9.8904*^6, 112.442, 34., 1.144, 
  0.526, 67293.483, "", 317.84, 17.26, 1.2, 37.4, "", 1.2, 77.97, 0.89}, 
 {"ARE", "Asia", "United Arab Emirates", "2020-07-26", 58913., 351., 284.429, 
  344., 1., 0.714, 5956.584, 35.489, 28.758, 34.781, 0.101, 0.072, 0.93, "", 
  "", "", "", "", "", "", "", 51162., 4.828066*^6, 488.157, 5.173, 45591., 
  4.61, 0.006, 160.3, "tests performed", "", "", "", "", "", "", "", "", "", 
  56.48, 9.8904*^6, 112.442, 34., 1.144, 0.526, 67293.483, "", 317.84, 17.26, 
  1.2, 37.4, "", 1.2, 77.97, 0.89}, {"ARE", "Asia", "United Arab Emirates", 
  "2020-07-27", 59177., 264., 283.429, 345., 1., 0.714, 5983.277, 26.693, 
  28.657, 34.882, 0.101, 0.072, 0.94, "", "", "", "", "", "", "", "", 47229., 
  4.875295*^6, 492.932, 4.775, 48449., 4.899, 0.006, 170.9, 
  "tests performed", "", "", "", "", "", "", "", "", "", 56.48, 9.8904*^6, 
  112.442, 34., 1.144, 0.526, 67293.483, "", 317.84, 17.26, 1.2, 37.4, "", 
  1.2, 77.97, 0.89}, {"ARE", "Asia", "United Arab Emirates", "2020-07-28", 
  59546., 369., 292.571, 347., 2., 0.857, 6020.586, 37.309, 29.581, 35.085, 
  0.202, 0.087, 0.95, "", "", "", "", "", "", "", "", 43622., 4.918917*^6, 
  497.343, 4.411, 48959., 4.95, 0.006, 167.3, "tests performed", "", "", "", 
  "", "", "", "", "", "", 56.48, 9.8904*^6, 112.442, 34., 1.144, 0.526, 
  67293.483, "", 317.84, 17.26, 1.2, 37.4, "", 1.2, 77.97, 0.89}, 
 {"ARE", "Asia", "United Arab Emirates", "2020-07-29", 59921., 375., 312.429, 
  347., 0., 0.714, 6058.501, 37.916, 31.589, 35.085, 0., 0.072, 0.94, "", "", 
  "", "", "", "", "", "", 47483., 4.9664*^6, 502.143, 4.801, 49026., 4.957, 
  0.006, 156.9, "tests performed", "", "", "", "", "", "", "", "", "", 56.48, 
  9.8904*^6, 112.442, 34., 1.144, 0.526, 67293.483, "", 317.84, 17.26, 1.2, 
  37.4, "", 1.2, 77.97, 0.89}, {"ARE", "Asia", "United Arab Emirates", 
  "2020-07-30", 60223., 302., 319.286, 349., 2., 1., 6089.036, 30.535, 
  32.282, 35.287, 0.202, 0.101, 0.92, "", "", "", "", "", "", "", "", 55257., 
  5.021657*^6, 507.73, 5.587, 49192., 4.974, 0.006, 154.1, "tests performed", 
  "", "", "", "", "", "", "", "", "", 56.48, 9.8904*^6, 112.442, 34., 1.144, 
  0.526, 67293.483, "", 317.84, 17.26, 1.2, 37.4, "", 1.2, 77.97, 0.89}, 
 {"ARE", "Asia", "United Arab Emirates", "2020-07-31", 60506., 283., 322.429, 
  351., 2., 1.143, 6117.649, 28.614, 32.6, 35.489, 0.202, 0.116, 0.9, "", "", 
  "", "", "", "", "", "", 54727., 5.076384*^6, 513.264, 5.533, 50301., 5.086, 
  0.006, 156., "tests performed", "", "", "", "", "", "", "", "", "", 56.48, 
  9.8904*^6, 112.442, 34., 1.144, 0.526, 67293.483, "", 317.84, 17.26, 1.2, 
  37.4, "", 1.2, 77.97, 0.89}, {"ARE", "Asia", "United Arab Emirates", 
  "2020-08-01", 60760., 254., 314., 351., 0., 1.143, 6143.331, 25.681, 
  31.748, 35.489, 0., 0.116, 0.88, "", "", "", "", "", "", "", "", 43268., 
  5.119652*^6, 517.639, 4.375, 48964., 4.951, 0.006, 155.9, 
  "tests performed", "", "", "", "", "", "", "", "", "", 56.48, 9.8904*^6, 
  112.442, 34., 1.144, 0.526, 67293.483, "", 317.84, 17.26, 1.2, 37.4, "", 
  1.2, 77.97, 0.89}, {"ARE", "Asia", "United Arab Emirates", "2020-08-02", 
  60999., 239., 298., 351., 0., 1., 6167.496, 24.165, 30.13, 35.489, 0., 
  0.101, 0.87, "", "", "", "", "", "", "", "", 42428., 5.16208*^6, 521.928, 
  4.29, 47716., 4.824, 0.006, 160.1, "tests performed", "", "", "", "", "", 
  "", "", "", "", 56.48, 9.8904*^6, 112.442, 34., 1.144, 0.526, 67293.483, 
  "", 317.84, 17.26, 1.2, 37.4, "", 1.2, 77.97, 0.89}, 
 {"ARE", "Asia", "United Arab Emirates", "2020-08-03", 61163., 164., 283.714, 
  351., 0., 0.857, 6184.077, 16.582, 28.686, 35.489, 0., 0.087, 0.87, "", "", 
  "", "", "", "", "", "", 27811., 5.189891*^6, 524.74, 2.812, 44942., 4.544, 
  0.006, 158.4, "tests performed", "", "", "", "", "", "", "", "", "", 56.48, 
  9.8904*^6, 112.442, 34., 1.144, 0.526, 67293.483, "", 317.84, 17.26, 1.2, 
  37.4, "", 1.2, 77.97, 0.89}, {"ARE", "Asia", "United Arab Emirates", 
  "2020-08-04", 61352., 189., 258., 351., 0., 0.571, 6203.187, 19.109, 
  26.086, 35.489, 0., 0.058, 0.87, "", "", "", "", "", "", "", "", 29398., 
  5.219289*^6, 527.713, 2.972, 42910., 4.339, 0.006, 166.3, 
  "tests performed", "", "", "", "", "", "", "", "", "", 56.48, 9.8904*^6, 
  112.442, 34., 1.144, 0.526, 67293.483, "", 317.84, 17.26, 1.2, 37.4, "", 
  1.2, 77.97, 0.89}, {"ARE", "Asia", "United Arab Emirates", "2020-08-05", 
  61606., 254., 240.714, 353., 2., 0.857, 6228.868, 25.681, 24.338, 35.691, 
  0.202, 0.087, 0.88, "", "", "", "", "", "", "", "", 43369., 5.262658*^6, 
  532.098, 4.385, 42323., 4.279, 0.006, 175.8, "tests performed", "", "", "", 
  "", "", "", "", "", "", 56.48, 9.8904*^6, 112.442, 34., 1.144, 0.526, 
  67293.483, "", 317.84, 17.26, 1.2, 37.4, "", 1.2, 77.97, 0.89}, 
 {"ARE", "Asia", "United Arab Emirates", "2020-08-06", 61845., 239., 231.714, 
  354., 1., 0.714, 6253.033, 24.165, 23.428, 35.792, 0.101, 0.072, 0.89, "", 
  "", "", "", "", "", "", "", 50729., 5.313387*^6, 537.227, 5.129, 41676., 
  4.214, 0.006, 179.9, "tests performed", "", "", "", "", "", "", "", "", "", 
  56.48, 9.8904*^6, 112.442, 34., 1.144, 0.526, 67293.483, "", 317.84, 17.26, 
  1.2, 37.4, "", 1.2, 77.97, 0.89}, {"ARE", "Asia", "United Arab Emirates", 
  "2020-08-07", 62061., 216., 222.143, 356., 2., 0.714, 6274.873, 21.839, 
  22.46, 35.994, 0.202, 0.072, 0.91, "", "", "", "", "", "", "", "", 61978., 
  5.375365*^6, 543.493, 6.266, 42712., 4.319, 0.005, 192.3, 
  "tests performed", "", "", "", "", "", "", "", "", "", 56.48, 9.8904*^6, 
  112.442, 34., 1.144, 0.526, 67293.483, "", 317.84, 17.26, 1.2, 37.4, "", 
  1.2, 77.97, 0.89}, {"ARE", "Asia", "United Arab Emirates", "2020-08-08", 
  62300., 239., 220., 356., 0., 0.714, 6299.037, 24.165, 22.244, 35.994, 0., 
  0.072, 0.93, "", "", "", "", "", "", "", "", 63792., 5.439157*^6, 549.943, 
  6.45, 45644., 4.615, 0.005, 207.5, "tests performed", "", "", "", "", "", 
  "", "", "", "", 56.48, 9.8904*^6, 112.442, 34., 1.144, 0.526, 67293.483, 
  "", 317.84, 17.26, 1.2, 37.4, "", 1.2, 77.97, 0.89}, 
 {"ARE", "Asia", "United Arab Emirates", "2020-08-09", 62525., 225., 218., 
  357., 1., 0.857, 6321.787, 22.749, 22.042, 36.096, 0.101, 0.087, 0.96, "", 
  "", "", "", "", "", "", "", 61544., 5.500701*^6, 556.166, 6.223, 48374., 
  4.891, 0.005, 221.9, "tests performed", "", "", "", "", "", "", "", "", "", 
  56.48, 9.8904*^6, 112.442, 34., 1.144, 0.526, 67293.483, "", 317.84, 17.26, 
  1.2, 37.4, "", 1.2, 77.97, 0.89}, {"ARE", "Asia", "United Arab Emirates", 
  "2020-08-10", 62704., 179., 220.143, 357., 0., 0.857, 6339.885, 18.098, 
  22.258, 36.096, 0., 0.087, 0.98, "", "", "", "", "", "", "", "", 58953., 
  5.559654*^6, 562.126, 5.961, 52823., 5.341, 0.004, 239.9, 
  "tests performed", "", "", "", "", "", "", "", "", "", 56.48, 9.8904*^6, 
  112.442, 34., 1.144, 0.526, 67293.483, "", 317.84, 17.26, 1.2, 37.4, "", 
  1.2, 77.97, 0.89}, {"ARE", "Asia", "United Arab Emirates", "2020-08-11", 
  62966., 262., 230.571, 358., 1., 1., 6366.375, 26.49, 23.313, 36.197, 
  0.101, 0.101, 1.01, "", "", "", "", "", "", "", "", 64110., 5.623764*^6, 
  568.608, 6.482, 57782., 5.842, 0.004, 250.6, "tests performed", "", "", "", 
  "", "", "", "", "", "", 56.48, 9.8904*^6, 112.442, 34., 1.144, 0.526, 
  67293.483, "", 317.84, 17.26, 1.2, 37.4, "", 1.2, 77.97, 0.89}, 
 {"ARE", "Asia", "United Arab Emirates", "2020-08-12", 63212., 246., 229.429, 
  358., 0., 0.714, 6391.248, 24.873, 23.197, 36.197, 0., 0.072, 1.03, "", "", 
  "", "", "", "", "", "", 72630., 5.696394*^6, 575.952, 7.343, 61962., 6.265, 
  0.004, 270.1, "tests performed", "", "", "", "", "", "", "", "", "", 56.48, 
  9.8904*^6, 112.442, 34., 1.144, 0.526, 67293.483, "", 317.84, 17.26, 1.2, 
  37.4, "", 1.2, 77.97, 0.89}, {"ARE", "Asia", "United Arab Emirates", 
  "2020-08-13", 63489., 277., 234.857, 358., 0., 0.571, 6419.255, 28.007, 
  23.746, 36.197, 0., 0.058, 1.06, "", "", "", "", "", "", "", "", 68964., 
  5.765358*^6, 582.925, 6.973, 64567., 6.528, 0.004, 274.9, 
  "tests performed", "", "", "", "", "", "", "", "", "", 56.48, 9.8904*^6, 
  112.442, 34., 1.144, 0.526, 67293.483, "", 317.84, 17.26, 1.2, 37.4, "", 
  1.2, 77.97, 0.89}, {"ARE", "Asia", "United Arab Emirates", "2020-08-14", 
  63819., 330., 251.143, 359., 1., 0.429, 6452.621, 33.366, 25.393, 36.298, 
  0.101, 0.043, 1.09, "", "", "", "", "", "", "", "", 82344., 5.847702*^6, 
  591.25, 8.326, 67477., 6.822, 0.004, 268.7, "tests performed", "", "", "", 
  "", "", "", "", "", "", 56.48, 9.8904*^6, 112.442, 34., 1.144, 0.526, 
  67293.483, "", 317.84, 17.26, 1.2, 37.4, "", 1.2, 77.97, 0.89}, 
 {"ARE", "Asia", "United Arab Emirates", "2020-08-15", 64102., 283., 257.429, 
  361., 2., 0.714, 6481.234, 28.614, 26.028, 36.5, 0.202, 0.072, 1.11, "", 
  "", "", "", "", "", "", "", 77640., 5.925342*^6, 599.1, 7.85, 69455., 
  7.022, 0.004, 269.8, "tests performed", "", "", "", "", "", "", "", "", "", 
  56.48, 9.8904*^6, 112.442, 34., 1.144, 0.526, 67293.483, "", 317.84, 17.26, 
  1.2, 37.4, "", 1.2, 77.97, 0.89}, {"ARE", "Asia", "United Arab Emirates", 
  "2020-08-16", 64312., 210., 255.286, 364., 3., 1., 6502.467, 21.233, 
  25.811, 36.803, 0.303, 0.101, 1.13, "", "", "", "", "", "", "", "", 65186., 
  5.990528*^6, 605.691, 6.591, 69975., 7.075, 0.004, 274.1, 
  "tests performed", "", "", "", "", "", "", "", "", "", 56.48, 9.8904*^6, 
  112.442, 34., 1.144, 0.526, 67293.483, "", 317.84, 17.26, 1.2, 37.4, "", 
  1.2, 77.97, 0.89}, {"ARE", "Asia", "United Arab Emirates", "2020-08-17", 
  64541., 229., 262.429, 364., 0., 1., 6525.621, 23.154, 26.534, 36.803, 0., 
  0.101, 1.16, "", "", "", "", "", "", "", "", 71322., 6.06185*^6, 612.902, 
  7.211, 71742., 7.254, 0.004, 273.4, "tests performed", "", "", "", "", "", 
  "", "", "", "", 56.48, 9.8904*^6, 112.442, 34., 1.144, 0.526, 67293.483, 
  "", 317.84, 17.26, 1.2, 37.4, "", 1.2, 77.97, 0.89}, 
 {"ARE", "Asia", "United Arab Emirates", "2020-08-18", 64906., 365., 277.143, 
  366., 2., 1.143, 6562.525, 36.904, 28.021, 37.006, 0.202, 0.116, 1.19, "", 
  "", "", "", "", "", "", "", 59759., 6.121609*^6, 618.945, 6.042, 71121., 
  7.191, 0.004, 256.6, "tests performed", "", "", "", "", "", "", "", "", "", 
  56.48, 9.8904*^6, 112.442, 34., 1.144, 0.526, 67293.483, "", 317.84, 17.26, 
  1.2, 37.4, "", 1.2, 77.97, 0.89}, {"ARE", "Asia", "United Arab Emirates", 
  "2020-08-19", 65341., 435., 304.143, 367., 1., 1.286, 6606.507, 43.982, 
  30.751, 37.107, 0.101, 0.13, 1.22, "", "", "", "", "", "", "", "", 72026., 
  6.193635*^6, 626.227, 7.282, 71034., 7.182, 0.004, 233.6, 
  "tests performed", "", "", "", "", "", "", "", "", "", 56.48, 9.8904*^6, 
  112.442, 34., 1.144, 0.526, 67293.483, "", 317.84, 17.26, 1.2, 37.4, "", 
  1.2, 77.97, 0.89}, {"ARE", "Asia", "United Arab Emirates", "2020-08-20", 
  65802., 461., 330.429, 369., 2., 1.571, 6653.118, 46.611, 33.409, 37.309, 
  0.202, 0.159, 1.22, "", "", "", "", "", "", "", "", 72283., 6.265918*^6, 
  633.535, 7.308, 71509., 7.23, 0.005, 216.4, "tests performed", "", "", "", 
  "", "", "", "", "", "", 56.48, 9.8904*^6, 112.442, 34., 1.144, 0.526, 
  67293.483, "", 317.84, 17.26, 1.2, 37.4, "", 1.2, 77.97, 0.89}, 
 {"ARE", "Asia", "United Arab Emirates", "2020-08-21", 66193., 391., 339.143, 
  370., 1., 1.571, 6692.651, 39.533, 34.29, 37.41, 0.101, 0.159, 1.22, "", 
  "", "", "", "", "", "", "", 82191., 6.348109*^6, 641.846, 8.31, 71487., 
  7.228, 0.005, 210.8, "tests performed", "", "", "", "", "", "", "", "", "", 
  56.48, 9.8904*^6, 112.442, 34., 1.144, 0.526, 67293.483, "", 317.84, 17.26, 
  1.2, 37.4, "", 1.2, 77.97, 0.89}, {"ARE", "Asia", "United Arab Emirates", 
  "2020-08-22", 66617., 424., 359.286, 372., 2., 1.571, 6735.521, 42.87, 
  36.327, 37.612, 0.202, 0.159, 1.21, "", "", "", "", "", "", "", "", 70079., 
  6.418188*^6, 648.931, 7.086, 70407., 7.119, 0.005, 196., "tests performed", 
  "", "", "", "", "", "", "", "", "", 56.48, 9.8904*^6, 112.442, 34., 1.144, 
  0.526, 67293.483, "", 317.84, 17.26, 1.2, 37.4, "", 1.2, 77.97, 0.89}, 
 {"ARE", "Asia", "United Arab Emirates", "2020-08-23", 67007., 390., 385., 
  375., 3., 1.571, 6774.953, 39.432, 38.927, 37.916, 0.303, 0.159, 1.2, "", 
  "", "", "", "", "", "", "", 71216., 6.489404*^6, 656.132, 7.201, 71268., 
  7.206, 0.005, 185.1, "tests performed", "", "", "", "", "", "", "", "", "", 
  56.48, 9.8904*^6, 112.442, 34., 1.144, 0.526, 67293.483, "", 317.84, 17.26, 
  1.2, 37.4, "", 1.2, 77.97, 0.89}, {"ARE", "Asia", "United Arab Emirates", 
  "2020-08-24", 67282., 275., 391.571, 376., 1., 1.714, 6802.758, 27.805, 
  39.591, 38.017, 0.101, 0.173, 1.18, "", "", "", "", "", "", "", "", 71282., 
  6.560686*^6, 663.339, 7.207, 71262., 7.205, 0.005, 182., "tests performed", 
  "", "", "", "", "", "", "", "", "", 56.48, 9.8904*^6, 112.442, 34., 1.144, 
  0.526, 67293.483, "", 317.84, 17.26, 1.2, 37.4, "", 1.2, 77.97, 0.89}, 
 {"ARE", "Asia", "United Arab Emirates", "2020-08-25", 67621., 339., 387.857, 
  377., 1., 1.571, 6837.034, 34.276, 39.216, 38.118, 0.101, 0.159, 1.17, "", 
  "", "", "", "", "", "", "", 69309., 6.629995*^6, 670.346, 7.008, 72627., 
  7.343, 0.005, 187.3, "tests performed", "", "", "", "", "", "", "", "", "", 
  56.48, 9.8904*^6, 112.442, 34., 1.144, 0.526, 67293.483, "", 317.84, 17.26, 
  1.2, 37.4, "", 1.2, 77.97, 0.89}, {"ARE", "Asia", "United Arab Emirates", 
  "2020-08-26", 68020., 399., 382.714, 378., 1., 1.571, 6877.376, 40.342, 
  38.696, 38.219, 0.101, 0.159, 1.18, "", "", "", "", "", "", "", "", 57419., 
  6.687414*^6, 676.152, 5.806, 70540., 7.132, 0.005, 184.3, 
  "tests performed", "", "", "", "", "", "", "", "", "", 56.48, 9.8904*^6, 
  112.442, 34., 1.144, 0.526, 67293.483, "", 317.84, 17.26, 1.2, 37.4, "", 
  1.2, 77.97, 0.89}, {"ARE", "Asia", "United Arab Emirates", "2020-08-27", 
  68511., 491., 387., 378., 0., 1.286, 6927.02, 49.644, 39.129, 38.219, 0., 
  0.13, 1.19, "", "", "", "", "", "", "", "", 68043., 6.755457*^6, 683.032, 
  6.88, 69934., 7.071, 0.006, 180.7, "tests performed", "", "", "", "", "", 
  "", "", "", "", 56.48, 9.8904*^6, 112.442, 34., 1.144, 0.526, 67293.483, 
  "", 317.84, 17.26, 1.2, 37.4, "", 1.2, 77.97, 0.89}, 
 {"ARE", "Asia", "United Arab Emirates", "2020-08-28", 68901., 390., 386.857, 
  379., 1., 1.286, 6966.452, 39.432, 39.114, 38.32, 0.101, 0.13, 1.2, "", "", 
  "", "", "", "", "", "", 79680., 6.835137*^6, 691.088, 8.056, 69575., 7.035, 
  0.006, 179.8, "tests performed", "", "", "", "", "", "", "", "", "", 56.48, 
  9.8904*^6, 112.442, 34., 1.144, 0.526, 67293.483, "", 317.84, 17.26, 1.2, 
  37.4, "", 1.2, 77.97, 0.89}, {"ARE", "Asia", "United Arab Emirates", 
  "2020-08-29", 69328., 427., 387.286, 379., 0., 1., 7009.625, 43.173, 
  39.158, 38.32, 0., 0.101, 1.22, "", "", "", "", "", "", "", "", 88803., 
  6.92394*^6, 700.067, 8.979, 72250., 7.305, 0.005, 186.6, "tests performed", 
  "", "", "", "", "", "", "", "", "", 56.48, 9.8904*^6, 112.442, 34., 1.144, 
  0.526, 67293.483, "", 317.84, 17.26, 1.2, 37.4, "", 1.2, 77.97, 0.89}, 
 {"ARE", "Asia", "United Arab Emirates", "2020-08-30", 69690., 362., 383.286, 
  382., 3., 1., 7046.227, 36.601, 38.753, 38.623, 0.303, 0.101, 1.25, "", "", 
  "", "", "", "", "", "", 87955., 7.011895*^6, 708.96, 8.893, 74642., 7.547, 
  0.005, 194.7, "tests performed", "", "", "", "", "", "", "", "", "", 56.48, 
  9.8904*^6, 112.442, 34., 1.144, 0.526, 67293.483, "", 317.84, 17.26, 1.2, 
  37.4, "", 1.2, 77.97, 0.89}, {"ARE", "Asia", "United Arab Emirates", 
  "2020-08-31", 70231., 541., 421.286, 384., 2., 1.143, 7100.926, 54.7, 
  42.595, 38.826, 0.202, 0.116, 1.28, "", "", "", "", "", "", "", "", 82763., 
  7.094658*^6, 717.328, 8.368, 76282., 7.713, 0.006, 181.1, 
  "tests performed", "", "", "", "", "", "", "", "", "", 54.63, 9.8904*^6, 
  112.442, 34., 1.144, 0.526, 67293.483, "", 317.84, 17.26, 1.2, 37.4, "", 
  1.2, 77.97, 0.89}, {"ARE", "Asia", "United Arab Emirates", "2020-09-01", 
  70805., 574., 454.857, 384., 0., 1., 7158.962, 58.036, 45.99, 38.826, 0., 
  0.101, 1.29, "", "", "", "", "", "", "", "", 82772., 7.17743*^6, 725.697, 
  8.369, 78205., 7.907, 0.006, 171.9, "tests performed", "", "", "", "", "", 
  "", "", "", "", 54.63, 9.8904*^6, 112.442, 34., 1.144, 0.526, 67293.483, 
  "", 317.84, 17.26, 1.2, 37.4, "", 1.2, 77.97, 0.89}, 
 {"ARE", "Asia", "United Arab Emirates", "2020-09-02", 71540., 735., 502.857, 
  387., 3., 1.286, 7233.277, 74.314, 50.843, 39.129, 0.303, 0.13, 1.29, "", 
  "", "", "", "", "", "", "", 79623., 7.257053*^6, 733.747, 8.051, 81377., 
  8.228, 0.006, 161.8, "tests performed", "", "", "", "", "", "", "", "", "", 
  54.63, 9.8904*^6, 112.442, 34., 1.144, 0.526, 67293.483, "", 317.84, 17.26, 
  1.2, 37.4, "", 1.2, 77.97, 0.89}, {"ARE", "Asia", "United Arab Emirates", 
  "2020-09-03", 72154., 614., 520.429, 387., 0., 1.286, 7295.357, 62.08, 
  52.62, 39.129, 0., 0.13, 1.28, "", "", "", "", "", "", "", "", 67821., 
  7.324874*^6, 740.604, 6.857, 81345., 8.225, 0.006, 156.3, 
  "tests performed", "", "", "", "", "", "", "", "", "", 54.63, 9.8904*^6, 
  112.442, 34., 1.144, 0.526, 67293.483, "", 317.84, 17.26, 1.2, 37.4, "", 
  1.2, 77.97, 0.89}, {"ARE", "Asia", "United Arab Emirates", "2020-09-04", 
  72766., 612., 552.143, 387., 0., 1.143, 7357.235, 61.878, 55.826, 39.129, 
  0., 0.116, 1.27, "", "", "", "", "", "", "", "", 80935., 7.405809*^6, 
  748.788, 8.183, 81525., 8.243, 0.007, 147.7, "tests performed", "", "", "", 
  "", "", "", "", "", "", 54.63, 9.8904*^6, 112.442, 34., 1.144, 0.526, 
  67293.483, "", 317.84, 17.26, 1.2, 37.4, "", 1.2, 77.97, 0.89}, 
 {"ARE", "Asia", "United Arab Emirates", "2020-09-05", 73471., 705., 591.857, 
  388., 1., 1.286, 7428.517, 71.281, 59.842, 39.23, 0.101, 0.13, 1.26, "", 
  "", "", "", "", "", "", "", 82333., 7.488142*^6, 757.112, 8.325, 80600., 
  8.149, 0.007, 136.2, "tests performed", "", "", "", "", "", "", "", "", "", 
  54.63, 9.8904*^6, 112.442, 34., 1.144, 0.526, 67293.483, "", 317.84, 17.26, 
  1.2, 37.4, "", 1.2, 77.97, 0.89}, {"ARE", "Asia", "United Arab Emirates", 
  "2020-09-06", 73984., 513., 613.429, 388., 0., 0.857, 7480.385, 51.868, 
  62.023, 39.23, 0., 0.087, 1.26, "", "", "", "", "", "", "", "", 87336., 
  7.575478*^6, 765.943, 8.83, 80512., 8.14, 0.008, 131.2, "tests performed", 
  "", "", "", "", "", "", "", "", "", 54.63, 9.8904*^6, 112.442, 34., 1.144, 
  0.526, 67293.483, "", 317.84, 17.26, 1.2, 37.4, "", 1.2, 77.97, 0.89}, 
 {"ARE", "Asia", "United Arab Emirates", "2020-09-07", 74454., 470., 603.286, 
  390., 2., 0.857, 7527.906, 47.521, 60.997, 39.432, 0.202, 0.087, 1.25, "", 
  "", "", "", "", "", "", "", 57506., 7.632984*^6, 771.757, 5.814, 76904., 
  7.776, 0.008, 127.5, "tests performed", "", "", "", "", "", "", "", "", "", 
  54.63, 9.8904*^6, 112.442, 34., 1.144, 0.526, 67293.483, "", 317.84, 17.26, 
  1.2, 37.4, "", 1.2, 77.97, 0.89}, {"ARE", "Asia", "United Arab Emirates", 
  "2020-09-08", 75098., 644., 613.286, 391., 1., 1., 7593.019, 65.114, 
  62.008, 39.533, 0.101, 0.101, 1.26, "", "", "", "", "", "", "", "", 71334., 
  7.704318*^6, 778.969, 7.212, 75270., 7.61, 0.008, 122.7, "tests performed", 
  "", "", "", "", "", "", "", "", "", 54.63, 9.8904*^6, 112.442, 34., 1.144, 
  0.526, 67293.483, "", 317.84, 17.26, 1.2, 37.4, "", 1.2, 77.97, 0.89}, 
 {"ARE", "Asia", "United Arab Emirates", "2020-09-09", 75981., 883., 634.429, 
  393., 2., 0.857, 7682.298, 89.278, 64.146, 39.736, 0.202, 0.087, 1.27, "", 
  "", "", "", "", "", "", "", 85917., 7.790235*^6, 787.656, 8.687, 76169., 
  7.701, 0.008, 120.1, "tests performed", "", "", "", "", "", "", "", "", "", 
  54.63, 9.8904*^6, 112.442, 34., 1.144, 0.526, 67293.483, "", 317.84, 17.26, 
  1.2, 37.4, "", 1.2, 77.97, 0.89}, {"ARE", "Asia", "United Arab Emirates", 
  "2020-09-10", 76911., 930., 679.571, 398., 5., 1.571, 7776.329, 94.031, 
  68.71, 40.241, 0.506, 0.159, 1.27, "", "", "", "", "", "", "", "", 82076., 
  7.872311*^6, 795.955, 8.299, 78205., 7.907, 0.009, 115.1, 
  "tests performed", "", "", "", "", "", "", "", "", "", 54.63, 9.8904*^6, 
  112.442, 34., 1.144, 0.526, 67293.483, "", 317.84, 17.26, 1.2, 37.4, "", 
  1.2, 77.97, 0.89}, {"ARE", "Asia", "United Arab Emirates", "2020-09-11", 
  77842., 931., 725.143, 398., 0., 1.571, 7870.46, 94.132, 73.318, 40.241, 
  0., 0.159, 1.26, "", "", "", "", "", "", "", "", 75177., 7.947488*^6, 
  803.556, 7.601, 77383., 7.824, 0.009, 106.7, "tests performed", "", "", "", 
  "", "", "", "", "", "", 54.63, 9.8904*^6, 112.442, 34., 1.144, 0.526, 
  67293.483, "", 317.84, 17.26, 1.2, 37.4, "", 1.2, 77.97, 0.89}, 
 {"ARE", "Asia", "United Arab Emirates", "2020-09-12", 78849., 1007., 
  768.286, 399., 1., 1.571, 7972.276, 101.816, 77.68, 40.342, 0.101, 0.159, 
  1.24, "", "", "", "", "", "", "", "", 95287., 8.042775*^6, 813.19, 9.634, 
  79233., 8.011, 0.01, 103.1, "tests performed", "", "", "", "", "", "", "", 
  "", "", 54.63, 9.8904*^6, 112.442, 34., 1.144, 0.526, 67293.483, "", 
  317.84, 17.26, 1.2, 37.4, "", 1.2, 77.97, 0.89}, 
 {"ARE", "Asia", "United Arab Emirates", "2020-09-13", 79489., 640., 786.429, 
  399., 0., 1.571, 8036.985, 64.709, 79.514, 40.342, 0., 0.159, 1.2, "", "", 
  "", "", "", "", "", "", 84642., 8.127417*^6, 821.748, 8.558, 78848., 7.972, 
  0.01, 100.3, "tests performed", "", "", "", "", "", "", "", "", "", 54.63, 
  9.8904*^6, 112.442, 34., 1.144, 0.526, 67293.483, "", 317.84, 17.26, 1.2, 
  37.4, "", 1.2, 77.97, 0.89}, {"ARE", "Asia", "United Arab Emirates", 
  "2020-09-14", 80266., 777., 830.286, 399., 0., 1.286, 8115.546, 78.561, 
  83.949, 40.342, 0., 0.13, 1.18, "", "", "", "", "", "", "", "", 61084., 
  8.188501*^6, 827.924, 6.176, 79360., 8.024, 0.01, 95.6, "tests performed", 
  "", "", "", "", "", "", "", "", "", 54.63, 9.8904*^6, 112.442, 34., 1.144, 
  0.526, 67293.483, "", 317.84, 17.26, 1.2, 37.4, "", 1.2, 77.97, 0.89}, 
 {"ARE", "Asia", "United Arab Emirates", "2020-09-15", 80940., 674., 834.571, 
  401., 2., 1.429, 8183.693, 68.147, 84.382, 40.544, 0.202, 0.144, 1.15, "", 
  "", "", "", "", "", "", "", 86879., 8.27538*^6, 836.708, 8.784, 81580., 
  8.248, 0.01, 97.8, "tests performed", "", "", "", "", "", "", "", "", "", 
  54.63, 9.8904*^6, 112.442, 34., 1.144, 0.526, 67293.483, "", 317.84, 17.26, 
  1.2, 37.4, "", 1.2, 77.97, 0.89}, {"ARE", "Asia", "United Arab Emirates", 
  "2020-09-16", 81782., 842., 828.714, 402., 1., 1.286, 8268.826, 85.133, 
  83.79, 40.645, 0.101, 0.13, 1.13, "", "", "", "", "", "", "", "", 93682., 
  8.369062*^6, 846.18, 9.472, 82690., 8.361, 0.01, 99.8, "tests performed", 
  "", "", "", "", "", "", "", "", "", 54.63, 9.8904*^6, 112.442, 34., 1.144, 
  0.526, 67293.483, "", 317.84, 17.26, 1.2, 37.4, "", 1.2, 77.97, 0.89}, 
 {"ARE", "Asia", "United Arab Emirates", "2020-09-17", 82568., 786., 808.143, 
  402., 0., 0.571, 8348.297, 79.471, 81.71, 40.645, 0., 0.058, 1.12, "", "", 
  "", "", "", "", "", "", 92912., 8.461974*^6, 855.574, 9.394, 84238., 8.517, 
  0.01, 104.2, "tests performed", "", "", "", "", "", "", "", "", "", 54.63, 
  9.8904*^6, 112.442, 34., 1.144, 0.526, 67293.483, "", 317.84, 17.26, 1.2, 
  37.4, "", 1.2, 77.97, 0.89}, {"ARE", "Asia", "United Arab Emirates", 
  "2020-09-18", 83433., 865., 798.714, 403., 1., 0.714, 8435.756, 87.459, 
  80.757, 40.747, 0.101, 0.072, 1.11, "", "", "", "", "", "", "", "", 97469., 
  8.559443*^6, 865.429, 9.855, 87422., 8.839, 0.009, 109.5, 
  "tests performed", "", "", "", "", "", "", "", "", "", 54.63, 9.8904*^6, 
  112.442, 34., 1.144, 0.526, 67293.483, "", 317.84, 17.26, 1.2, 37.4, "", 
  1.2, 77.97, 0.89}, {"ARE", "Asia", "United Arab Emirates", "2020-09-19", 
  84242., 809., 770.429, 404., 1., 0.714, 8517.552, 81.796, 77.897, 40.848, 
  0.101, 0.072, 1.11, "", "", "", "", "", "", "", "", 103124., 8.662567*^6, 
  875.856, 10.427, 88542., 8.952, 0.009, 114.9, "tests performed", "", "", 
  "", "", "", "", "", "", "", 54.63, 9.8904*^6, 112.442, 34., 1.144, 0.526, 
  67293.483, "", 317.84, 17.26, 1.2, 37.4, "", 1.2, 77.97, 0.89}, 
 {"ARE", "Asia", "United Arab Emirates", "2020-09-20", 84916., 674., 775.286, 
  404., 0., 0.714, 8585.699, 68.147, 78.388, 40.848, 0., 0.072, 1.11, "", "", 
  "", "", "", "", "", "", 97251., 8.759818*^6, 885.689, 9.833, 90343., 9.134, 
  0.009, 116.5, "tests performed", "", "", "", "", "", "", "", "", "", 54.63, 
  9.8904*^6, 112.442, 34., 1.144, 0.526, 67293.483, "", 317.84, 17.26, 1.2, 
  37.4, "", 1.2, 77.97, 0.89}, {"ARE", "Asia", "United Arab Emirates", 
  "2020-09-21", 85595., 679., 761.286, 405., 1., 0.857, 8654.352, 68.652, 
  76.972, 40.949, 0.101, 0.087, 1.12, "", "", "", "", "", "", "", "", 72388., 
  8.832206*^6, 893.008, 7.319, 91958., 9.298, 0.008, 120.8, 
  "tests performed", "", "", "", "", "", "", "", "", "", 54.63, 9.8904*^6, 
  112.442, 34., 1.144, 0.526, 67293.483, "", 317.84, 17.26, 1.2, 37.4, "", 
  1.2, 77.97, 0.89}, {"ARE", "Asia", "United Arab Emirates", "2020-09-22", 
  86447., 852., 786.714, 405., 0., 0.571, 8740.496, 86.144, 79.543, 40.949, 
  0., 0.058, 1.13, "", "", "", "", "", "", "", "", 98528., 8.930734*^6, 
  902.97, 9.962, 93622., 9.466, 0.008, 119., "tests performed", "", "", "", 
  "", "", "", "", "", "", 54.63, 9.8904*^6, 112.442, 34., 1.144, 0.526, 
  67293.483, "", 317.84, 17.26, 1.2, 37.4, "", 1.2, 77.97, 0.89}, 
 {"ARE", "Asia", "United Arab Emirates", "2020-09-23", 87530., 1083., 
  821.143, 406., 1., 0.571, 8849.996, 109.5, 83.024, 41.05, 0.101, 0.058, 
  1.14, "", "", "", "", "", "", "", "", 103199., 9.033933*^6, 913.404, 
  10.434, 94982., 9.603, 0.009, 115.7, "tests performed", "", "", "", "", "", 
  "", "", "", "", 54.63, 9.8904*^6, 112.442, 34., 1.144, 0.526, 67293.483, 
  "", 317.84, 17.26, 1.2, 37.4, "", 1.2, 77.97, 0.89}, 
 {"ARE", "Asia", "United Arab Emirates", "2020-09-24", 88532., 1002., 852., 
  407., 1., 0.714, 8951.306, 101.31, 86.144, 41.151, 0.101, 0.072, 1.14, "", 
  "", "", "", "", "", "", "", 93618., 9.127551*^6, 922.87, 9.466, 95082., 
  9.614, 0.009, 111.6, "tests performed", "", "", "", "", "", "", "", "", "", 
  54.63, 9.8904*^6, 112.442, 34., 1.144, 0.526, 67293.483, "", 317.84, 17.26, 
  1.2, 37.4, "", 1.2, 77.97, 0.89}, {"ARE", "Asia", "United Arab Emirates", 
  "2020-09-25", 89540., 1008., 872.429, 409., 2., 0.857, 9053.223, 101.917, 
  88.21, 41.353, 0.202, 0.087, 1.13, "", "", "", "", "", "", "", "", 92058., 
  9.219609*^6, 932.178, 9.308, 94309., 9.535, 0.009, 108.1, 
  "tests performed", "", "", "", "", "", "", "", "", "", 54.63, 9.8904*^6, 
  112.442, 34., 1.144, 0.526, 67293.483, "", 317.84, 17.26, 1.2, 37.4, "", 
  1.2, 77.97, 0.89}, {"ARE", "Asia", "United Arab Emirates", "2020-09-26", 
  90618., 1078., 910.857, 411., 2., 1., 9162.218, 108.995, 92.095, 41.555, 
  0.202, 0.101, 1.13, "", "", "", "", "", "", "", "", 98168., 9.317777*^6, 
  942.103, 9.926, 93601., 9.464, 0.01, 102.8, "tests performed", "", "", "", 
  "", "", "", "", "", "", 54.63, 9.8904*^6, 112.442, 34., 1.144, 0.526, 
  67293.483, "", 317.84, 17.26, 1.2, 37.4, "", 1.2, 77.97, 0.89}, 
 {"ARE", "Asia", "United Arab Emirates", "2020-09-27", 91469., 851., 936.143, 
  412., 1., 1.143, 9248.261, 86.043, 94.652, 41.657, 0.101, 0.116, 1.12, "", 
  "", "", "", "", "", "", "", 106034., 9.423811*^6, 952.824, 10.721, 94856., 
  9.591, 0.01, 101.3, "tests performed", "", "", "", "", "", "", "", "", "", 
  54.63, 9.8904*^6, 112.442, 34., 1.144, 0.526, 67293.483, "", 317.84, 17.26, 
  1.2, 37.4, "", 1.2, 77.97, 0.89}, {"ARE", "Asia", "United Arab Emirates", 
  "2020-09-28", 92095., 626., 928.571, 413., 1., 1.143, 9311.555, 63.294, 
  93.886, 41.758, 0.101, 0.116, 1.12, "", "", "", "", "", "", "", "", 76888., 
  9.500699*^6, 960.598, 7.774, 95499., 9.656, 0.01, 102.8, "tests performed", 
  "", "", "", "", "", "", "", "", "", 54.63, 9.8904*^6, 112.442, 34., 1.144, 
  0.526, 67293.483, "", 317.84, 17.26, 1.2, 37.4, "", 1.2, 77.97, 0.89}, 
 {"ARE", "Asia", "United Arab Emirates", "2020-09-29", 93090., 995., 949., 
  416., 3., 1.571, 9412.157, 100.603, 95.952, 42.061, 0.303, 0.159, 1.12, "", 
  "", "", "", "", "", "", "", 98412., 9.599111*^6, 970.548, 9.95, 95482., 
  9.654, 0.01, 100.6, "tests performed", "", "", "", "", "", "", "", "", "", 
  54.63, 9.8904*^6, 112.442, 34., 1.144, 0.526, 67293.483, "", 317.84, 17.26, 
  1.2, 37.4, "", 1.2, 77.97, 0.89}, {"ARE", "Asia", "United Arab Emirates", 
  "2020-09-30", 94190., 1100., 951.429, 419., 3., 1.857, 9523.376, 111.219, 
  96.197, 42.364, 0.303, 0.188, 1.13, "", "", "", "", "", "", "", "", 
  105615., 9.704726*^6, 981.227, 10.679, 95828., 9.689, 0.01, 100.7, 
  "tests performed", "", "", "", "", "", "", "", "", "", 54.63, 9.8904*^6, 
  112.442, 34., 1.144, 0.526, 67293.483, "", 317.84, 17.26, 1.2, 37.4, "", 
  1.2, 77.97, 0.89}, {"ARE", "Asia", "United Arab Emirates", "2020-10-01", 
  95348., 1158., 973.714, 421., 2., 2., 9640.459, 117.083, 98.45, 42.567, 
  0.202, 0.202, 1.13, "", "", "", "", "", "", "", "", 91234., 9.79596*^6, 
  990.451, 9.225, 95487., 9.655, 0.01, 98.1, "tests performed", "", "", "", 
  "", "", "", "", "", "", 54.63, 9.8904*^6, 112.442, 34., 1.144, 0.526, 
  67293.483, "", 317.84, 17.26, 1.2, 37.4, "", 1.2, 77.97, 0.89}, 
 {"ARE", "Asia", "United Arab Emirates", "2020-10-02", 96529., 1181., 
  998.429, 424., 3., 2.143, 9759.868, 119.409, 100.949, 42.87, 0.303, 0.217, 
  1.13, "", "", "", "", "", "", "", "", 107187., 9.903147*^6, 1001.289, 
  10.837, 97648., 9.873, 0.01, 97.8, "tests performed", "", "", "", "", "", 
  "", "", "", "", 54.63, 9.8904*^6, 112.442, 34., 1.144, 0.526, 67293.483, 
  "", 317.84, 17.26, 1.2, 37.4, "", 1.2, 77.97, 0.89}, 
 {"ARE", "Asia", "United Arab Emirates", "2020-10-03", 97760., 1231., 
  1020.286, 426., 2., 2.143, 9884.332, 124.464, 103.159, 43.072, 0.202, 
  0.217, 1.13, "", "", "", "", "", "", "", "", 117812., 1.0020959*^7, 
  1013.201, 11.912, 100455., 10.157, 0.01, 98.5, "tests performed", "", "", 
  "", "", "", "", "", "", "", 54.63, 9.8904*^6, 112.442, 34., 1.144, 0.526, 
  67293.483, "", 317.84, 17.26, 1.2, 37.4, "", 1.2, 77.97, 0.89}, 
 {"ARE", "Asia", "United Arab Emirates", "2020-10-04", 98801., 1041., 
  1047.429, 426., 0., 2., 9989.586, 105.254, 105.904, 43.072, 0., 0.202, 
  1.12, "", "", "", "", "", "", "", "", 108906., 1.0129865*^7, 1024.212, 
  11.011, 100865., 10.198, 0.01, 96.3, "tests performed", "", "", "", "", "", 
  "", "", "", "", 54.63, 9.8904*^6, 112.442, 34., 1.144, 0.526, 67293.483, 
  "", 317.84, 17.26, 1.2, 37.4, "", 1.2, 77.97, 0.89}, 
 {"ARE", "Asia", "United Arab Emirates", "2020-10-05", 99733., 932., 
  1091.143, 429., 3., 2.286, 10083.819, 94.233, 110.323, 43.375, 0.303, 
  0.231, 1.11, "", "", "", "", "", "", "", "", 87669., 1.0217534*^7, 
  1033.076, 8.864, 102405., 10.354, 0.011, 93.9, "tests performed", "", "", 
  "", "", "", "", "", "", "", 54.63, 9.8904*^6, 112.442, 34., 1.144, 0.526, 
  67293.483, "", 317.84, 17.26, 1.2, 37.4, "", 1.2, 77.97, 0.89}, 
 {"ARE", "Asia", "United Arab Emirates", "2020-10-06", 100794., 1061., 
  1100.571, 435., 6., 2.714, 10191.094, 107.276, 111.277, 43.982, 0.607, 
  0.274, 1.09, "", "", "", "", "", "", "", "", 102379., 1.0319913*^7, 
  1043.427, 10.351, 102972., 10.411, 0.011, 93.6, "tests performed", "", "", 
  "", "", "", "", "", "", "", 54.63, 9.8904*^6, 112.442, 34., 1.144, 0.526, 
  67293.483, "", 317.84, 17.26, 1.2, 37.4, "", 1.2, 77.97, 0.89}, 
 {"ARE", "Asia", "United Arab Emirates", "2020-10-07", 101840., 1046., 
  1092.857, 436., 1., 2.429, 10296.854, 105.759, 110.497, 44.083, 0.101, 
  0.246, 1.08, "", "", "", "", "", "", "", "", 111882., 1.0431795*^7, 
  1054.739, 11.312, 103867., 10.502, 0.011, 95., "tests performed", "", "", 
  "", "", "", "", "", "", "", 54.63, 9.8904*^6, 112.442, 34., 1.144, 0.526, 
  67293.483, "", 317.84, 17.26, 1.2, 37.4, "", 1.2, 77.97, 0.89}, 
 {"ARE", "Asia", "United Arab Emirates", "2020-10-08", 102929., 1089., 1083., 
  438., 2., 2.429, 10406.96, 110.107, 109.5, 44.285, 0.202, 0.246, 1.08, "", 
  "", "", "", "", "", "", "", 115258., 1.0547053*^7, 1066.393, 11.654, 
  107299., 10.849, 0.01, 99.1, "tests performed", "", "", "", "", "", "", "", 
  "", "", 54.63, 9.8904*^6, 112.442, 34., 1.144, 0.526, 67293.483, "", 
  317.84, 17.26, 1.2, 37.4, "", 1.2, 77.97, 0.89}, 
 {"ARE", "Asia", "United Arab Emirates", "2020-10-09", 104004., 1075., 
  1067.857, 442., 4., 2.571, 10515.652, 108.691, 107.969, 44.69, 0.404, 0.26, 
  1.09, "", "", "", "", "", "", "", "", 120665., 1.0667718*^7, 1078.593, 
  12.2, 109224., 11.043, 0.01, 102.3, "tests performed", "", "", "", "", "", 
  "", "", "", "", 54.63, 9.8904*^6, 112.442, 34., 1.144, 0.526, 67293.483, 
  "", 317.84, 17.26, 1.2, 37.4, "", 1.2, 77.97, 0.89}, 
 {"ARE", "Asia", "United Arab Emirates", "2020-10-10", 105133., 1129., 
  1053.286, 443., 1., 2.429, 10629.803, 114.151, 106.496, 44.791, 0.101, 
  0.246, 1.1, "", "", "", "", "", "", "", "", 136430., 1.0804148*^7, 
  1092.387, 13.794, 111884., 11.312, 0.009, 106.2, "tests performed", "", "", 
  "", "", "", "", "", "", "", 54.63, 9.8904*^6, 112.442, 34., 1.144, 0.526, 
  67293.483, "", 317.84, 17.26, 1.2, 37.4, "", 1.2, 77.97, 0.89}, 
 {"ARE", "Asia", "United Arab Emirates", "2020-10-11", 106229., 1096., 
  1061.143, 445., 2., 2.714, 10740.617, 110.815, 107.29, 44.993, 0.202, 
  0.274, 1.11, "", "", "", "", "", "", "", "", 133935., 1.0938083*^7, 
  1105.929, 13.542, 115460., 11.674, 0.009, 108.8, "tests performed", "", "", 
  "", "", "", "", "", "", "", 54.63, 9.8904*^6, 112.442, 34., 1.144, 0.526, 
  67293.483, "", 317.84, 17.26, 1.2, 37.4, "", 1.2, 77.97, 0.89}, 
 {"ARE", "Asia", "United Arab Emirates", "2020-10-12", 107293., 1064., 1080., 
  446., 1., 2.429, 10848.196, 107.579, 109.197, 45.094, 0.101, 0.246, 1.12, 
  "", "", "", "", "", "", "", "", 78483., 1.1016566*^7, 1113.865, 7.935, 
  114147., 11.541, 0.009, 105.7, "tests performed", "", "", "", "", "", "", 
  "", "", "", 54.63, 9.8904*^6, 112.442, 34., 1.144, 0.526, 67293.483, "", 
  317.84, 17.26, 1.2, 37.4, "", 1.2, 77.97, 0.89}, 
 {"ARE", "Asia", "United Arab Emirates", "2020-10-13", 108608., 1315., 
  1116.286, 448., 2., 1.857, 10981.153, 132.957, 112.866, 45.296, 0.202, 
  0.188, 1.13, "", "", "", "", "", "", "", "", 96989., 1.1113555*^7, 
  1123.671, 9.806, 113377., 11.463, 0.01, 101.6, "tests performed", "", "", 
  "", "", "", "", "", "", "", 54.63, 9.8904*^6, 112.442, 34., 1.144, 0.526, 
  67293.483, "", 317.84, 17.26, 1.2, 37.4, "", 1.2, 77.97, 0.89}, 
 {"ARE", "Asia", "United Arab Emirates", "2020-10-14", 110039., 1431., 
  1171.286, 450., 2., 2., 11125.839, 144.686, 118.427, 45.499, 0.202, 0.202, 
  1.13, "", "", "", "", "", "", "", "", 103132., 1.1216687*^7, 1134.098, 
  10.427, 112127., 11.337, 0.01, 95.7, "tests performed", "", "", "", "", "", 
  "", "", "", "", 54.63, 9.8904*^6, 112.442, 34., 1.144, 0.526, 67293.483, 
  "", 317.84, 17.26, 1.2, 37.4, "", 1.2, 77.97, 0.89}, 
 {"ARE", "Asia", "United Arab Emirates", "2020-10-15", 111437., 1398., 
  1215.429, 452., 2., 2., 11267.188, 141.349, 122.89, 45.701, 0.202, 0.202, 
  1.12, "", "", "", "", "", "", "", "", 114147., 1.1330834*^7, 1145.64, 
  11.541, 111969., 11.321, 0.011, 92.1, "tests performed", "", "", "", "", 
  "", "", "", "", "", 54.63, 9.8904*^6, 112.442, 34., 1.144, 0.526, 
  67293.483, "", 317.84, 17.26, 1.2, 37.4, "", 1.2, 77.97, 0.89}, 
 {"ARE", "Asia", "United Arab Emirates", "2020-10-16", 112849., 1412., 
  1263.571, 455., 3., 1.857, 11409.953, 142.765, 127.757, 46.004, 0.303, 
  0.188, 1.11, "", "", "", "", "", "", "", "", 116470., 1.1447304*^7, 
  1157.416, 11.776, 111369., 11.26, 0.011, 88.1, "tests performed", "", "", 
  "", "", "", "", "", "", "", 54.63, 9.8904*^6, 112.442, 34., 1.144, 0.526, 
  67293.483, "", 317.84, 17.26, 1.2, 37.4, "", 1.2, 77.97, 0.89}, 
 {"ARE", "Asia", "United Arab Emirates", "2020-10-17", 114387., 1538., 1322., 
  459., 4., 2.286, 11565.457, 155.504, 133.665, 46.409, 0.404, 0.231, 1.11, 
  "", "", "", "", "", "", "", "", 130567., 1.1577871*^7, 1170.617, 13.201, 
  110532., 11.176, 0.012, 83.6, "tests performed", "", "", "", "", "", "", 
  "", "", "", 54.63, 9.8904*^6, 112.442, 34., 1.144, 0.526, 67293.483, "", 
  317.84, 17.26, 1.2, 37.4, "", 1.2, 77.97, 0.89}, 
 {"ARE", "Asia", "United Arab Emirates", "2020-10-18", 115602., 1215., 1339., 
  463., 4., 2.571, 11688.304, 122.846, 135.384, 46.813, 0.404, 0.26, 1.09, 
  "", "", "", "", "", "", "", "", 115293., 1.1693164*^7, 1182.274, 11.657, 
  107869., 10.906, 0.012, 80.6, "tests performed", "", "", "", "", "", "", 
  "", "", "", 54.63, 9.8904*^6, 112.442, 34., 1.144, 0.526, 67293.483, "", 
  317.84, 17.26, 1.2, 37.4, "", 1.2, 77.97, 0.89}, 
 {"ARE", "Asia", "United Arab Emirates", "2020-10-19", 116517., 915., 
  1317.714, 466., 3., 2.857, 11780.818, 92.514, 133.232, 47.116, 0.303, 
  0.289, 1.08, "", "", "", "", "", "", "", "", 77291., 1.1770455*^7, 
  1190.089, 7.815, 107698., 10.889, 0.012, 81.7, "tests performed", "", "", 
  "", "", "", "", "", "", "", 54.63, 9.8904*^6, 112.442, 34., 1.144, 0.526, 
  67293.483, "", 317.84, 17.26, 1.2, 37.4, "", 1.2, 77.97, 0.89}, 
 {"ARE", "Asia", "United Arab Emirates", "2020-10-20", 117594., 1077., 
  1283.714, 470., 4., 3.143, 11889.711, 108.893, 129.794, 47.521, 0.404, 
  0.318, 1.07, "", "", "", "", "", "", "", "", 112196., 1.1882651*^7, 
  1201.433, 11.344, 109871., 11.109, 0.012, 85.6, "tests performed", "", "", 
  "", "", "", "", "", "", "", 54.63, 9.8904*^6, 112.442, 34., 1.144, 0.526, 
  67293.483, "", 317.84, 17.26, 1.2, 37.4, "", 1.2, 77.97, 0.89}, 
 {"ARE", "Asia", "United Arab Emirates", "2020-10-21", 119132., 1538., 1299., 
  472., 2., 3.143, 12045.216, 155.504, 131.339, 47.723, 0.202, 0.318, 1.08, 
  "", "", "", "", "", "", "", "", 105740., 1.1988391*^7, 1212.124, 10.691, 
  110243., 11.146, 0.012, 84.9, "tests performed", "", "", "", "", "", "", 
  "", "", "", 54.63, 9.8904*^6, 112.442, 34., 1.144, 0.526, 67293.483, "", 
  317.84, 17.26, 1.2, 37.4, "", 1.2, 77.97, 0.89}, 
 {"ARE", "Asia", "United Arab Emirates", "2020-10-22", 120710., 1578., 
  1324.714, 474., 2., 3.143, 12204.764, 159.549, 133.939, 47.925, 0.202, 
  0.318, 1.08, "", "", "", "", "", "", "", "", 114483., 1.2102874*^7, 
  1223.699, 11.575, 110291., 11.151, 0.012, 83.3, "tests performed", "", "", 
  "", "", "", "", "", "", "", 54.63, 9.8904*^6, 112.442, 34., 1.144, 0.526, 
  67293.483, "", 317.84, 17.26, 1.2, 37.4, "", 1.2, 77.97, 0.89}, 
 {"ARE", "Asia", "United Arab Emirates", "2020-10-23", 122273., 1563., 
  1346.286, 475., 1., 2.857, 12362.796, 158.032, 136.12, 48.026, 0.101, 
  0.289, 1.07, "", "", "", "", "", "", "", "", 120351., 1.2223225*^7, 
  1235.868, 12.168, 110846., 11.207, 0.012, 82.3, "tests performed", "", "", 
  "", "", "", "", "", "", "", 54.63, 9.8904*^6, 112.442, 34., 1.144, 0.526, 
  67293.483, "", 317.84, 17.26, 1.2, 37.4, "", 1.2, 77.97, 0.89}, 
 {"ARE", "Asia", "United Arab Emirates", "2020-10-24", 123764., 1491., 
  1339.571, 475., 0., 2.286, 12513.548, 150.752, 135.442, 48.026, 0., 0.231, 
  1.06, "", "", "", "", "", "", "", "", 124404., 1.2347629*^7, 1248.446, 
  12.578, 109965., 11.118, 0.012, 82.1, "tests performed", "", "", "", "", 
  "", "", "", "", "", 54.63, 9.8904*^6, 112.442, 34., 1.144, 0.526, 
  67293.483, "", 317.84, 17.26, 1.2, 37.4, "", 1.2, 77.97, 0.89}, 
 {"ARE", "Asia", "United Arab Emirates", "2020-10-25", 125123., 1359., 
  1360.143, 477., 2., 2., 12650.954, 137.406, 137.522, 48.229, 0.202, 0.202, 
  1.04, "", "", "", "", "", "", "", "", 118058., 1.2465687*^7, 1260.382, 
  11.937, 110360., 11.158, 0.012, 81.1, "tests performed", "", "", "", "", 
  "", "", "", "", "", 54.63, 9.8904*^6, 112.442, 34., 1.144, 0.526, 
  67293.483, "", 317.84, 17.26, 1.2, 37.4, "", 1.2, 77.97, 0.89}, 
 {"ARE", "Asia", "United Arab Emirates", "2020-10-26", 126234., 1111., 
  1388.143, 480., 3., 2., 12763.286, 112.331, 140.353, 48.532, 0.303, 0.202, 
  1.03, "", "", "", "", "", "", "", "", 85093., 1.255078*^7, 1268.986, 8.604, 
  111475., 11.271, 0.012, 80.3, "tests performed", "", "", "", "", "", "", 
  "", "", "", 54.63, 9.8904*^6, 112.442, 34., 1.144, 0.526, 67293.483, "", 
  317.84, 17.26, 1.2, 37.4, "", 1.2, 77.97, 0.89}, 
 {"ARE", "Asia", "United Arab Emirates", "2020-10-27", 127624., 1390., 
  1432.857, 482., 2., 1.714, 12903.826, 140.54, 144.874, 48.734, 0.202, 
  0.173, 1.01, "", "", "", "", "", "", "", "", 110807., 1.2661587*^7, 
  1280.19, 11.203, 111277., 11.251, 0.013, 77.7, "tests performed", "", "", 
  "", "", "", "", "", "", "", 54.63, 9.8904*^6, 112.442, 34., 1.144, 0.526, 
  67293.483, "", 317.84, 17.26, 1.2, 37.4, "", 1.2, 77.97, 0.89}, 
 {"ARE", "Asia", "United Arab Emirates", "2020-10-28", 129024., 1400., 
  1413.143, 485., 3., 1.857, 13045.377, 141.551, 142.88, 49.037, 0.303, 
  0.188, 1., "", "", "", "", "", "", "", "", 104673., 1.276626*^7, 1290.773, 
  10.583, 111124., 11.236, 0.013, 78.6, "tests performed", "", "", "", "", 
  "", "", "", "", "", 54.63, 9.8904*^6, 112.442, 34., 1.144, 0.526, 
  67293.483, "", 317.84, 17.26, 1.2, 37.4, "", 1.2, 77.97, 0.89}, 
 {"ARE", "Asia", "United Arab Emirates", "2020-10-29", 130336., 1312., 
  1375.143, 488., 3., 2., 13178.031, 132.654, 139.038, 49.341, 0.303, 0.202, 
  0.98, "", "", "", "", "", "", "", "", 130573., 1.2896833*^7, 1303.975, 
  13.202, 113423., 11.468, 0.012, 82.5, "tests performed", "", "", "", "", 
  "", "", "", "", "", 54.63, 9.8904*^6, 112.442, 34., 1.144, 0.526, 
  67293.483, "", 317.84, 17.26, 1.2, 37.4, "", 1.2, 77.97, 0.89}, 
 {"ARE", "Asia", "United Arab Emirates", "2020-10-30", 131508., 1172., 
  1319.286, 490., 2., 2.143, 13296.53, 118.499, 133.391, 49.543, 0.202, 
  0.217, 0.97, "", "", "", "", "", "", "", "", 143336., 1.3040169*^7, 
  1318.467, 14.492, 116706., 11.8, 0.011, 88.5, "tests performed", "", "", 
  "", "", "", "", "", "", "", 49.07, 9.8904*^6, 112.442, 34., 1.144, 0.526, 
  67293.483, "", 317.84, 17.26, 1.2, 37.4, "", 1.2, 77.97, 0.89}, 
 {"ARE", "Asia", "United Arab Emirates", "2020-10-31", 132629., 1121., 
  1266.429, 495., 5., 2.857, 13409.872, 113.342, 128.046, 50.049, 0.506, 
  0.289, 0.96, "", "", "", "", "", "", "", "", 143991., 1.318416*^7, 
  1333.026, 14.559, 119504., 12.083, 0.011, 94.4, "tests performed", "", "", 
  "", "", "", "", "", "", "", 49.07, 9.8904*^6, 112.442, 34., 1.144, 0.526, 
  67293.483, "", 317.84, 17.26, 1.2, 37.4, "", 1.2, 77.97, 0.89}, 
 {"ARE", "Asia", "United Arab Emirates", "2020-11-01", 133907., 1278., 
  1254.857, 496., 1., 2.714, 13539.088, 129.216, 126.876, 50.15, 0.101, 
  0.274, 0.97, "", "", "", "", "", "", "", "", 112546., 1.3296706*^7, 
  1344.405, 11.379, 118717., 12.003, 0.011, 94.6, "tests performed", "", "", 
  "", "", "", "", "", "", "", 49.07, 9.8904*^6, 112.442, 34., 1.144, 0.526, 
  67293.483, "", 317.84, 17.26, 1.2, 37.4, "", 1.2, 77.97, 0.89}, 
 {"ARE", "Asia", "United Arab Emirates", "2020-11-02", 135141., 1234., 
  1272.429, 497., 1., 2.429, 13663.856, 124.767, 128.653, 50.251, 0.101, 
  0.246, 0.97, "", "", "", "", "", "", "", "", 71466., 1.3368172*^7, 
  1351.631, 7.226, 116770., 11.806, 0.011, 91.8, "tests performed", "", "", 
  "", "", "", "", "", "", "", 49.07, 9.8904*^6, 112.442, 34., 1.144, 0.526, 
  67293.483, "", 317.84, 17.26, 1.2, 37.4, "", 1.2, 77.97, 0.89}, 
 {"ARE", "Asia", "United Arab Emirates", "2020-11-03", 136149., 1008., 
  1217.857, 503., 6., 3., 13765.773, 101.917, 123.135, 50.857, 0.607, 0.303, 
  0.96, "", "", "", "", "", "", "", "", 96994., 1.3465166*^7, 1361.438, 
  9.807, 114797., 11.607, 0.011, 94.3, "tests performed", "", "", "", "", "", 
  "", "", "", "", 49.07, 9.8904*^6, 112.442, 34., 1.144, 0.526, 67293.483, 
  "", 317.84, 17.26, 1.2, 37.4, "", 1.2, 77.97, 0.89}, 
 {"ARE", "Asia", "United Arab Emirates", "2020-11-04", 137310., 1161., 
  1183.714, 505., 2., 2.857, 13883.159, 117.387, 119.683, 51.06, 0.202, 
  0.289, 0.96, "", "", "", "", "", "", "", "", 116083., 1.3581249*^7, 
  1373.175, 11.737, 116427., 11.772, 0.01, 98.4, "tests performed", "", "", 
  "", "", "", "", "", "", "", 49.07, 9.8904*^6, 112.442, 34., 1.144, 0.526, 
  67293.483, "", 317.84, 17.26, 1.2, 37.4, "", 1.2, 77.97, 0.89}, 
 {"ARE", "Asia", "United Arab Emirates", "2020-11-05", 138599., 1289., 
  1180.429, 508., 3., 2.857, 14013.488, 130.328, 119.351, 51.363, 0.303, 
  0.289, 0.96, "", "", "", "", "", "", "", "", 131633., 1.3712882*^7, 
  1386.484, 13.309, 116578., 11.787, 0.01, 98.8, "tests performed", "", "", 
  "", "", "", "", "", "", "", 49.07, 9.8904*^6, 112.442, 34., 1.144, 0.526, 
  67293.483, "", 317.84, 17.26, 1.2, 37.4, "", 1.2, 77.97, 0.89}, 
 {"ARE", "Asia", "United Arab Emirates", "2020-11-06", 139891., 1292., 
  1197.571, 510., 2., 2.857, 14144.12, 130.632, 121.084, 51.565, 0.202, 
  0.289, 0.96, "", "", "", "", "", "", "", "", 137606., 1.3850488*^7, 
  1400.397, 13.913, 115760., 11.704, 0.01, 96.7, "tests performed", "", "", 
  "", "", "", "", "", "", "", 49.07, 9.8904*^6, 112.442, 34., 1.144, 0.526, 
  67293.483, "", 317.84, 17.26, 1.2, 37.4, "", 1.2, 77.97, 0.89}, 
 {"ARE", "Asia", "United Arab Emirates", "2020-11-07", 141032., 1141., 
  1200.429, 514., 4., 2.714, 14259.484, 115.364, 121.373, 51.97, 0.404, 
  0.274, 0.97, "", "", "", "", "", "", "", "", 132347., 1.3982835*^7, 
  1413.779, 13.381, 114096., 11.536, 0.011, 95., "tests performed", "", "", 
  "", "", "", "", "", "", "", 49.07, 9.8904*^6, 112.442, 34., 1.144, 0.526, 
  67293.483, "", 317.84, 17.26, 1.2, 37.4, "", 1.2, 77.97, 0.89}, 
 {"ARE", "Asia", "United Arab Emirates", "2020-11-08", 142143., 1111., 
  1176.571, 514., 0., 2.571, 14371.815, 112.331, 118.961, 51.97, 0., 0.26, 
  0.97, "", "", "", "", "", "", "", "", 154882., 1.4137717*^7, 1429.438, 
  15.66, 120144., 12.148, 0.01, 102.1, "tests performed", "", "", "", "", "", 
  "", "", "", "", 49.07, 9.8904*^6, 112.442, 34., 1.144, 0.526, 67293.483, 
  "", 317.84, 17.26, 1.2, 37.4, "", 1.2, 77.97, 0.89}, 
 {"ARE", "Asia", "United Arab Emirates", "2020-11-09", 143289., 1146., 1164., 
  515., 1., 2.571, 14487.685, 115.87, 117.69, 52.071, 0.101, 0.26, 0.97, "", 
  "", "", "", "", "", "", "", 85643., 1.422336*^7, 1438.098, 8.659, 122170., 
  12.352, 0.01, 105., "tests performed", "", "", "", "", "", "", "", "", "", 
  49.07, 9.8904*^6, 112.442, 34., 1.144, 0.526, 67293.483, "", 317.84, 17.26, 
  1.2, 37.4, "", 1.2, 77.97, 0.89}, {"ARE", "Asia", "United Arab Emirates", 
  "2020-11-10", 144385., 1096., 1176.571, 518., 3., 2.143, 14598.5, 110.815, 
  118.961, 52.374, 0.303, 0.217, 0.97, "", "", "", "", "", "", "", "", 
  135883., 1.4359243*^7, 1451.836, 13.739, 127725., 12.914, 0.009, 108.6, 
  "tests performed", "", "", "", "", "", "", "", "", "", 49.07, 9.8904*^6, 
  112.442, 34., 1.144, 0.526, 67293.483, "", 317.84, 17.26, 1.2, 37.4, "", 
  1.2, 77.97, 0.89}, {"ARE", "Asia", "United Arab Emirates", "2020-11-11", 
  145599., 1214., 1184.143, 520., 2., 2.143, 14721.245, 122.745, 119.726, 
  52.576, 0.202, 0.217, 0.98, "", "", "", "", "", "", "", "", 114653., 
  1.4473896*^7, 1463.429, 11.592, 127521., 12.893, 0.009, 107.7, 
  "tests performed", "", "", "", "", "", "", "", "", "", 49.07, 9.8904*^6, 
  112.442, 34., 1.144, 0.526, 67293.483, "", 317.84, 17.26, 1.2, 37.4, "", 
  1.2, 77.97, 0.89}, {"ARE", "Asia", "United Arab Emirates", "2020-11-12", 
  146735., 1136., 1162.286, 523., 3., 2.143, 14836.104, 114.859, 117.517, 
  52.88, 0.303, 0.217, 0.98, "", "", "", "", "", "", "", "", 128186., 
  1.4602082*^7, 1476.389, 12.961, 127029., 12.844, 0.009, 109.3, 
  "tests performed", "", "", "", "", "", "", "", "", "", 49.07, 9.8904*^6, 
  112.442, 34., 1.144, 0.526, 67293.483, "", 317.84, 17.26, 1.2, 37.4, "", 
  1.2, 77.97, 0.89}, {"ARE", "Asia", "United Arab Emirates", "2020-11-13", 
  147961., 1226., 1152.857, 528., 5., 2.571, 14960.062, 123.959, 116.563, 
  53.385, 0.506, 0.26, 0.99, "", "", "", "", "", "", "", "", 124494., 
  1.4726576*^7, 1488.977, 12.587, 125155., 12.654, 0.009, 108.6, 
  "tests performed", "", "", "", "", "", "", "", "", "", 49.07, 9.8904*^6, 
  112.442, 34., 1.144, 0.526, 67293.483, "", 317.84, 17.26, 1.2, 37.4, "", 
  1.2, 77.97, 0.89}, {"ARE", "Asia", "United Arab Emirates", "2020-11-14", 
  149135., 1174., 1157.571, 528., 0., 2., 15078.763, 118.701, 117.04, 53.385, 
  0., 0.202, 1., "", "", "", "", "", "", "", "", 125915., 1.4852491*^7, 
  1501.708, 12.731, 124237., 12.561, 0.009, 107.3, "tests performed", "", "", 
  "", "", "", "", "", "", "", 49.07, 9.8904*^6, 112.442, 34., 1.144, 0.526, 
  67293.483, "", 317.84, 17.26, 1.2, 37.4, "", 1.2, 77.97, 0.89}, 
 {"ARE", "Asia", "United Arab Emirates", "2020-11-15", 150345., 1210., 
  1171.714, 530., 2., 2.286, 15201.104, 122.341, 118.47, 53.587, 0.202, 
  0.231, 1.01, "", "", "", "", "", "", "", "", 126916., 1.4979407*^7, 
  1514.54, 12.832, 120241., 12.157, 0.01, 102.6, "tests performed", "", "", 
  "", "", "", "", "", "", "", 49.07, 9.8904*^6, 112.442, 34., 1.144, 0.526, 
  67293.483, "", 317.84, 17.26, 1.2, 37.4, "", 1.2, 77.97, 0.89}, 
 {"ARE", "Asia", "United Arab Emirates", "2020-11-16", 151554., 1209., 
  1180.714, 534., 4., 2.714, 15323.344, 122.24, 119.38, 53.992, 0.404, 0.274, 
  1.01, "", "", "", "", "", "", "", "", 84154., 1.5063561*^7, 1523.049, 
  8.509, 120029., 12.136, 0.01, 101.7, "tests performed", "", "", "", "", "", 
  "", "", "", "", 49.07, 9.8904*^6, 112.442, 34., 1.144, 0.526, 67293.483, 
  "", 317.84, 17.26, 1.2, 37.4, "", 1.2, 77.97, 0.89}, 
 {"ARE", "Asia", "United Arab Emirates", "2020-11-17", 152809., 1255., 
  1203.429, 538., 4., 2.857, 15450.235, 126.891, 121.676, 54.396, 0.404, 
  0.289, 1.01, "", "", "", "", "", "", "", "", 105024., 1.5168585*^7, 
  1533.667, 10.619, 115620., 11.69, 0.01, 96.1, "tests performed", "", "", 
  "", "", "", "", "", "", "", 49.07, 9.8904*^6, 112.442, 34., 1.144, 0.526, 
  67293.483, "", 317.84, 17.26, 1.2, 37.4, "", 1.2, 77.97, 0.89}, 
 {"ARE", "Asia", "United Arab Emirates", "2020-11-18", 154101., 1292., 
  1214.571, 542., 4., 3.143, 15580.866, 130.632, 122.803, 54.801, 0.404, 
  0.318, 1.01, "", "", "", "", "", "", "", "", 116396., 1.5284981*^7, 
  1545.436, 11.769, 115869., 11.715, 0.01, 95.4, "tests performed", "", "", 
  "", "", "", "", "", "", "", 49.07, 9.8904*^6, 112.442, 34., 1.144, 0.526, 
  67293.483, "", 317.84, 17.26, 1.2, 37.4, "", 1.2, 77.97, 0.89}, 
 {"ARE", "Asia", "United Arab Emirates", "2020-11-19", 155254., 1153., 1217., 
  544., 2., 3., 15697.444, 116.578, 123.049, 55.003, 0.202, 0.303, 1.01, "", 
  "", "", "", "", "", "", "", 120041., 1.5405022*^7, 1557.573, 12.137, 
  114706., 11.598, 0.011, 94.3, "tests performed", "", "", "", "", "", "", 
  "", "", "", 49.07, 9.8904*^6, 112.442, 34., 1.144, 0.526, 67293.483, "", 
  317.84, 17.26, 1.2, 37.4, "", 1.2, 77.97, 0.89}, 
 {"ARE", "Asia", "United Arab Emirates", "2020-11-20", 156523., 1269., 
  1223.143, 547., 3., 2.714, 15825.75, 128.306, 123.67, 55.306, 0.303, 0.274, 
  1.01, "", "", "", "", "", "", "", "", 129558., 1.553458*^7, 1570.673, 
  13.099, 115429., 11.671, 0.011, 94.4, "tests performed", "", "", "", "", 
  "", "", "", "", "", 49.07, 9.8904*^6, 112.442, 34., 1.144, 0.526, 
  67293.483, "", 317.84, 17.26, 1.2, 37.4, "", 1.2, 77.97, 0.89}, 
 {"ARE", "Asia", "United Arab Emirates", "2020-11-21", 157785., 1262., 
  1235.714, 548., 1., 2.857, 15953.349, 127.598, 124.941, 55.407, 0.101, 
  0.289, 1.01, "", "", "", "", "", "", "", "", 133003., 1.5667583*^7, 
  1584.12, 13.448, 116442., 11.773, 0.011, 94.2, "tests performed", "", "", 
  "", "", "", "", "", "", "", 49.07, 9.8904*^6, 112.442, 34., 1.144, 0.526, 
  67293.483, "", 317.84, 17.26, 1.2, 37.4, "", 1.2, 77.97, 0.89}, 
 {"ARE", "Asia", "United Arab Emirates", "2020-11-22", 158990., 1205., 1235., 
  552., 4., 3.143, 16075.184, 121.835, 124.869, 55.812, 0.404, 0.318, 1.02, 
  "", "", "", "", "", "", "", "", 110952., 1.5778535*^7, 1595.338, 11.218, 
  114161., 11.543, 0.011, 92.4, "tests performed", "", "", "", "", "", "", 
  "", "", "", 49.07, 9.8904*^6, 112.442, 34., 1.144, 0.526, 67293.483, "", 
  317.84, 17.26, 1.2, 37.4, "", 1.2, 77.97, 0.89}, 
 {"ARE", "Asia", "United Arab Emirates", "2020-11-23", 160055., 1065., 
  1214.429, 554., 2., 2.857, 16182.864, 107.68, 122.789, 56.014, 0.202, 
  0.289, 1.02, "", "", "", "", "", "", "", "", 81558., 1.5860093*^7, 
  1603.585, 8.246, 113790., 11.505, 0.011, 93.7, "tests performed", "", "", 
  "", "", "", "", "", "", "", 49.07, 9.8904*^6, 112.442, 34., 1.144, 0.526, 
  67293.483, "", 317.84, 17.26, 1.2, 37.4, "", 1.2, 77.97, 0.89}, 
 {"ARE", "Asia", "United Arab Emirates", "2020-11-24", 161365., 1310., 
  1222.286, 559., 5., 3., 16315.316, 132.452, 123.583, 56.519, 0.506, 0.303, 
  1.02, "", "", "", "", "", "", "", "", 100011., 1.5960104*^7, 1613.697, 
  10.112, 113074., 11.433, 0.011, 92.5, "tests performed", "", "", "", "", 
  "", "", "", "", "", 49.07, 9.8904*^6, 112.442, 34., 1.144, 0.526, 
  67293.483, "", 317.84, 17.26, 1.2, 37.4, "", 1.2, 77.97, 0.89}, 
 {"ARE", "Asia", "United Arab Emirates", "2020-11-25", 162662., 1297., 1223., 
  563., 4., 3., 16446.453, 131.137, 123.655, 56.924, 0.404, 0.303, 1.02, "", 
  "", "", "", "", "", "", "", 113220., 1.6073324*^7, 1625.144, 11.447, 
  112620., 11.387, 0.011, 92.1, "tests performed", "", "", "", "", "", "", 
  "", "", "", 49.07, 9.8904*^6, 112.442, 34., 1.144, 0.526, 67293.483, "", 
  317.84, 17.26, 1.2, 37.4, "", 1.2, 77.97, 0.89}, 
 {"ARE", "Asia", "United Arab Emirates", "2020-11-26", 163967., 1305., 
  1244.714, 564., 1., 2.857, 16578.399, 131.946, 125.851, 57.025, 0.101, 
  0.289, 1.01, "", "", "", "", "", "", "", "", 136352., 1.6209676*^7, 
  1638.93, 13.786, 114951., 11.622, 0.011, 92.4, "tests performed", "", "", 
  "", "", "", "", "", "", "", 49.07, 9.8904*^6, 112.442, 34., 1.144, 0.526, 
  67293.483, "", 317.84, 17.26, 1.2, 37.4, "", 1.2, 77.97, 0.89}, 
 {"ARE", "Asia", "United Arab Emirates", "2020-11-27", 165250., 1283., 
  1246.714, 567., 3., 2.857, 16708.121, 129.722, 126.053, 57.328, 0.303, 
  0.289, 1.01, "", "", "", "", "", "", "", "", 145103., 1.6354779*^7, 
  1653.601, 14.671, 117171., 11.847, 0.011, 94., "tests performed", "", "", 
  "", "", "", "", "", "", "", 49.07, 9.8904*^6, 112.442, 34., 1.144, 0.526, 
  67293.483, "", 317.84, 17.26, 1.2, 37.4, "", 1.2, 77.97, 0.89}, 
 {"ARE", "Asia", "United Arab Emirates", "2020-11-28", 166502., 1252., 
  1245.286, 569., 2., 3., 16834.708, 126.587, 125.909, 57.531, 0.202, 0.303, 
  1.01, "", "", "", "", "", "", "", "", 148245., 1.6503024*^7, 1668.59, 
  14.989, 119349., 12.067, 0.01, 95.8, "tests performed", "", "", "", "", "", 
  "", "", "", "", 49.07, 9.8904*^6, 112.442, 34., 1.144, 0.526, 67293.483, 
  "", 317.84, 17.26, 1.2, 37.4, "", 1.2, 77.97, 0.89}, 
 {"ARE", "Asia", "United Arab Emirates", "2020-11-29", 167753., 1251., 
  1251.857, 570., 1., 2.571, 16961.195, 126.486, 126.573, 57.632, 0.101, 
  0.26, 1.01, "", "", "", "", "", "", "", "", 137203., 1.6640227*^7, 
  1682.462, 13.872, 123099., 12.446, 0.01, 98.3, "tests performed", "", "", 
  "", "", "", "", "", "", "", 49.07, 9.8904*^6, 112.442, 34., 1.144, 0.526, 
  67293.483, "", 317.84, 17.26, 1.2, 37.4, "", 1.2, 77.97, 0.89}, 
 {"ARE", "Asia", "United Arab Emirates", "2020-11-30", 168860., 1107., 
  1257.857, 572., 2., 2.571, 17073.121, 111.927, 127.18, 57.834, 0.202, 0.26, 
  1.01, "", "", "", "", "", "", "", "", 87514., 1.6727741*^7, 1691.311, 
  8.848, 123950., 12.532, 0.01, 98.5, "tests performed", "", "", "", "", "", 
  "", "", "", "", 49.07, 9.8904*^6, 112.442, 34., 1.144, 0.526, 67293.483, 
  "", 317.84, 17.26, 1.2, 37.4, "", 1.2, 77.97, 0.89}, 
 {"ARE", "Asia", "United Arab Emirates", "2020-12-01", 170149., 1289., 
  1254.857, 576., 4., 2.429, 17203.45, 130.328, 126.876, 58.238, 0.404, 
  0.246, 1.01, "", "", "", "", "", "", "", "", 129900., 1.6857641*^7, 
  1704.445, 13.134, 128220., 12.964, 0.01, 102.2, "tests performed", "", "", 
  "", "", "", "", "", "", "", 49.07, 9.8904*^6, 112.442, 34., 1.144, 0.526, 
  67293.483, "", 317.84, 17.26, 1.2, 37.4, "", 1.2, 77.97, 0.89}, 
 {"ARE", "Asia", "United Arab Emirates", "2020-12-02", 171434., 1285., 
  1253.143, 580., 4., 2.429, 17333.374, 129.924, 126.703, 58.643, 0.404, 
  0.246, 1.01, "", "", "", "", "", "", "", "", 136483., 1.6994124*^7, 
  1718.244, 13.8, 131543., 13.3, 0.01, 105., "tests performed", "", "", "", 
  "", "", "", "", "", "", 49.07, 9.8904*^6, 112.442, 34., 1.144, 0.526, 
  67293.483, "", 317.84, 17.26, 1.2, 37.4, "", 1.2, 77.97, 0.89}, 
 {"ARE", "Asia", "United Arab Emirates", "2020-12-03", 172751., 1317., 
  1254.857, 585., 5., 3., 17466.533, 133.159, 126.876, 59.148, 0.506, 0.303, 
  1., "", "", "", "", "", "", "", "", 132380., 1.7126504*^7, 1731.629, 
  13.385, 130975., 13.243, 0.01, 104.4, "tests performed", "", "", "", "", 
  "", "", "", "", "", 49.07, 9.8904*^6, 112.442, 34., 1.144, 0.526, 
  67293.483, "", 317.84, 17.26, 1.2, 37.4, "", 1.2, 77.97, 0.89}, 
 {"ARE", "Asia", "United Arab Emirates", "2020-12-04", 174062., 1311., 
  1258.857, 586., 1., 2.714, 17599.086, 132.553, 127.281, 59.249, 0.101, 
  0.274, 1., "", "", "", "", "", "", "", "", 113928., 1.7240432*^7, 1743.148, 
  11.519, 126522., 12.792, 0.01, 100.5, "tests performed", "", "", "", "", 
  "", "", "", "", "", 49.07, 9.8904*^6, 112.442, 34., 1.144, 0.526, 
  67293.483, "", 317.84, 17.26, 1.2, 37.4, "", 1.2, 77.97, 0.89}, 
 {"ARE", "Asia", "United Arab Emirates", "2020-12-05", 175276., 1214., 
  1253.429, 589., 3., 2.857, 17721.831, 122.745, 126.732, 59.553, 0.303, 
  0.289, 1., "", "", "", "", "", "", "", "", 83146., 1.7323578*^7, 1751.555, 
  8.407, 117222., 11.852, 0.011, 93.5, "tests performed", "", "", "", "", "", 
  "", "", "", "", 49.07, 9.8904*^6, 112.442, 34., 1.144, 0.526, 67293.483, 
  "", 317.84, 17.26, 1.2, 37.4, "", 1.2, 77.97, 0.89}, 
 {"ARE", "Asia", "United Arab Emirates", "2020-12-06", 176429., 1153., 
  1239.429, 592., 3., 3.143, 17838.409, 116.578, 125.316, 59.856, 0.303, 
  0.318, 1., "", "", "", "", "", "", "", "", 92147., 1.7415725*^7, 1760.872, 
  9.317, 110785., 11.201, 0.011, 89.4, "tests performed", "", "", "", "", "", 
  "", "", "", "", 49.07, 9.8904*^6, 112.442, 34., 1.144, 0.526, 67293.483, 
  "", 317.84, 17.26, 1.2, 37.4, "", 1.2, 77.97, 0.89}, 
 {"ARE", "Asia", "United Arab Emirates", "2020-12-07", 177577., 1148., 
  1245.286, 594., 2., 3.143, 17954.481, 116.072, 125.909, 60.058, 0.202, 
  0.318, 1., "", "", "", "", "", "", "", "", 87635., 1.750336*^7, 1769.732, 
  8.861, 110803., 11.203, 0.011, 89., "tests performed", "", "", "", "", "", 
  "", "", "", "", 49.07, 9.8904*^6, 112.442, 34., 1.144, 0.526, 67293.483, 
  "", 317.84, 17.26, 1.2, 37.4, "", 1.2, 77.97, 0.89}, 
 {"ARE", "Asia", "United Arab Emirates", "2020-12-08", 178837., 1260., 
  1241.143, 596., 2., 2.857, 18081.877, 127.396, 125.49, 60.26, 0.202, 0.289, 
  0.99, "", "", "", "", "", "", "", "", 146020., 1.764938*^7, 1784.496, 
  14.764, 113106., 11.436, 0.011, 91.1, "tests performed", "", "", "", "", 
  "", "", "", "", "", 49.07, 9.8904*^6, 112.442, 34., 1.144, 0.526, 
  67293.483, "", 317.84, 17.26, 1.2, 37.4, "", 1.2, 77.97, 0.89}, 
 {"ARE", "Asia", "United Arab Emirates", "2020-12-09", 180150., 1313., 
  1245.143, 598., 2., 2.571, 18214.632, 132.755, 125.894, 60.463, 0.202, 
  0.26, 0.99, "", "", "", "", "", "", "", "", 149798., 1.7799178*^7, 
  1799.642, 15.146, 115008., 11.628, 0.011, 92.4, "tests performed", "", "", 
  "", "", "", "", "", "", "", 49.07, 9.8904*^6, 112.442, 34., 1.144, 0.526, 
  67293.483, "", 317.84, 17.26, 1.2, 37.4, "", 1.2, 77.97, 0.89}, 
 {"ARE", "Asia", "United Arab Emirates", "2020-12-10", 181405., 1255., 
  1236.286, 602., 4., 2.429, 18341.523, 126.891, 124.999, 60.867, 0.404, 
  0.246, 0.99, "", "", "", "", "", "", "", "", 156425., 1.7955603*^7, 
  1815.458, 15.816, 118443., 11.976, 0.01, 95.8, "tests performed", "", "", 
  "", "", "", "", "", "", "", 49.07, 9.8904*^6, 112.442, 34., 1.144, 0.526, 
  67293.483, "", 317.84, 17.26, 1.2, 37.4, "", 1.2, 77.97, 0.89}, 
 {"ARE", "Asia", "United Arab Emirates", "2020-12-11", 182601., 1196., 
  1219.857, 607., 5., 3., 18462.448, 120.925, 123.337, 61.373, 0.506, 0.303, 
  0.99, "", "", "", "", "", "", "", "", 163352., 1.8118955*^7, 1831.974, 
  16.516, 125503., 12.689, 0.01, 102.9, "tests performed", "", "", "", "", 
  "", "", "", "", "", 49.07, 9.8904*^6, 112.442, 34., 1.144, 0.526, 
  67293.483, "", 317.84, 17.26, 1.2, 37.4, "", 1.2, 77.97, 0.89}, 
 {"ARE", "Asia", "United Arab Emirates", "2020-12-12", 183755., 1154., 
  1211.286, 609., 2., 2.857, 18579.127, 116.679, 122.471, 61.575, 0.202, 
  0.289, 0.99, "", "", "", "", "", "", "", "", 156513., 1.8275468*^7, 
  1847.799, 15.825, 135984., 13.749, 0.009, 112.3, "tests performed", "", "", 
  "", "", "", "", "", "", "", 49.07, 9.8904*^6, 112.442, 34., 1.144, 0.526, 
  67293.483, "", 317.84, 17.26, 1.2, 37.4, "", 1.2, 77.97, 0.89}, 
 {"ARE", "Asia", "United Arab Emirates", "2020-12-13", 184949., 1194., 
  1217.143, 617., 8., 3.571, 18699.85, 120.723, 123.063, 62.384, 0.809, 
  0.361, 1., "", "", "", "", "", "", "", "", 143781., 1.8419249*^7, 1862.336, 
  14.537, 143361., 14.495, 0.008, 117.8, "tests performed", "", "", "", "", 
  "", "", "", "", "", 49.07, 9.8904*^6, 112.442, 34., 1.144, 0.526, 
  67293.483, "", 317.84, 17.26, 1.2, 37.4, "", 1.2, 77.97, 0.89}, 
 {"ARE", "Asia", "United Arab Emirates", "2020-12-14", 186041., 1092., 
  1209.143, 618., 1., 3.429, 18810.26, 110.41, 122.254, 62.485, 0.101, 0.347, 
  1., "", "", "", "", "", "", "", "", 98562., 1.8517811*^7, 1872.302, 9.965, 
  144922., 14.653, 0.008, 119.9, "tests performed", "", "", "", "", "", "", 
  "", "", "", 49.07, 9.8904*^6, 112.442, 34., 1.144, 0.526, 67293.483, "", 
  317.84, 17.26, 1.2, 37.4, "", 1.2, 77.97, 0.89}, 
 {"ARE", "Asia", "United Arab Emirates", "2020-12-15", 187267., 1226., 
  1204.286, 622., 4., 3.714, 18934.219, 123.959, 121.763, 62.889, 0.404, 
  0.376, 1., "", "", "", "", "", "", "", "", 155176., 1.8672987*^7, 1887.991, 
  15.69, 146230., 14.785, 0.008, 121.4, "tests performed", "", "", "", "", 
  "", "", "", "", "", 49.07, 9.8904*^6, 112.442, 34., 1.144, 0.526, 
  67293.483, "", 317.84, 17.26, 1.2, 37.4, "", 1.2, 77.97, 0.89}, 
 {"ARE", "Asia", "United Arab Emirates", "2020-12-16", 188545., 1278., 
  1199.286, 626., 4., 4., 19063.435, 129.216, 121.258, 63.294, 0.404, 0.404, 
  1., "", "", "", "", "", "", "", "", 144174., 1.8817161*^7, 1902.568, 
  14.577, 145426., 14.704, 0.008, 121.3, "tests performed", "", "", "", "", 
  "", "", "", "", "", 49.07, 9.8904*^6, 112.442, 34., 1.144, 0.526, 
  67293.483, "", 317.84, 17.26, 1.2, 37.4, "", 1.2, 77.97, 0.89}, 
 {"ARE", "Asia", "United Arab Emirates", "2020-12-17", 189866., 1321., 
  1208.714, 629., 3., 3.857, 19196.999, 133.564, 122.211, 63.597, 0.303, 
  0.39, 1.01, "", "", "", "", "", "", "", "", 139909., 1.895707*^7, 1916.714, 
  14.146, 143067., 14.465, 0.008, 118.4, "tests performed", "", "", "", "", 
  "", "", "", "", "", 49.07, 9.8904*^6, 112.442, 34., 1.144, 0.526, 
  67293.483, "", 317.84, 17.26, 1.2, 37.4, "", 1.2, 77.97, 0.89}, 
 {"ARE", "Asia", "United Arab Emirates", "2020-12-18", 191150., 1284., 
  1221.286, 630., 1., 3.286, 19326.822, 129.823, 123.482, 63.698, 0.101, 
  0.332, 1.01, "", "", "", "", "", "", "", "", 144602., 1.9101672*^7, 
  1931.335, 14.62, 140388., 14.194, 0.009, 115., "tests performed", "", "", 
  "", "", "", "", "", "", "", 49.07, 9.8904*^6, 112.442, 34., 1.144, 0.526, 
  67293.483, "", 317.84, 17.26, 1.2, 37.4, "", 1.2, 77.97, 0.89}, 
 {"ARE", "Asia", "United Arab Emirates", "2020-12-19", 192404., 1254., 
  1235.571, 634., 4., 3.571, 19453.612, 126.79, 124.926, 64.103, 0.404, 
  0.361, 1.01, "", "", "", "", "", "", "", "", 136132., 1.9237804*^7, 
  1945.099, 13.764, 137477., 13.9, 0.009, 111.3, "tests performed", "", "", 
  "", "", "", "", "", "", "", 49.07, 9.8904*^6, 112.442, 34., 1.144, 0.526, 
  67293.483, "", 317.84, 17.26, 1.2, 37.4, "", 1.2, 77.97, 0.89}, 
 {"ARE", "Asia", "United Arab Emirates", "2020-12-20", 193575., 1171., 
  1232.286, 637., 3., 2.857, 19572.009, 118.398, 124.594, 64.406, 0.303, 
  0.289, 1.02, "", "", "", "", "", "", "", "", 128562., 1.9366366*^7, 
  1958.097, 12.999, 135302., 13.68, 0.009, 109.8, "tests performed", "", "", 
  "", "", "", "", "", "", "", 49.07, 9.8904*^6, 112.442, 34., 1.144, 0.526, 
  67293.483, "", 317.84, 17.26, 1.2, 37.4, "", 1.2, 77.97, 0.89}, 
 {"ARE", "Asia", "United Arab Emirates", "2020-12-21", 194652., 1077., 
  1230.143, 639., 2., 3., 19680.903, 108.893, 124.377, 64.608, 0.202, 0.303, 
  1.02, "", "", "", "", "", "", "", "", 94911., 1.9461277*^7, 1967.694, 
  9.596, 134781., 13.627, 0.009, 109.6, "tests performed", "", "", "", "", 
  "", "", "", "", "", 49.07, 9.8904*^6, 112.442, 34., 1.144, 0.526, 
  67293.483, "", 317.84, 17.26, 1.2, 37.4, "", 1.2, 77.97, 0.89}, 
 {"ARE", "Asia", "United Arab Emirates", "2020-12-22", 195878., 1226., 
  1230.143, 642., 3., 2.857, 19804.861, 123.959, 124.377, 64.911, 0.303, 
  0.289, 1.02, "", "", "", "", "", "", "", "", 140051., 1.9601328*^7, 
  1981.854, 14.16, 132620., 13.409, 0.009, 107.8, "tests performed", "", "", 
  "", "", "", "", "", "", "", 49.07, 9.8904*^6, 112.442, 34., 1.144, 0.526, 
  67293.483, "", 317.84, 17.26, 1.2, 37.4, "", 1.2, 77.97, 0.89}, 
 {"ARE", "Asia", "United Arab Emirates", "2020-12-23", 197124., 1246., 
  1225.571, 645., 3., 2.714, 19930.842, 125.981, 123.915, 65.215, 0.303, 
  0.274, 1.02, "", "", "", "", "", "", "", "", 145523., 1.9746851*^7, 
  1996.567, 14.714, 132813., 13.428, 0.009, 108.4, "tests performed", "", "", 
  "", "", "", "", "", "", "", 49.07, 9.8904*^6, 112.442, 34., 1.144, 0.526, 
  67293.483, "", 317.84, 17.26, 1.2, 37.4, "", 1.2, 77.97, 0.89}, 
 {"ARE", "Asia", "United Arab Emirates", "2020-12-24", 198435., 1311., 
  1224.143, 647., 2., 2.571, 20063.395, 132.553, 123.771, 65.417, 0.202, 
  0.26, 1.03, "", "", "", "", "", "", "", "", 138914., 1.9885765*^7, 
  2010.613, 14.045, 132671., 13.414, 0.009, 108.4, "tests performed", "", "", 
  "", "", "", "", "", "", "", 49.07, 9.8904*^6, 112.442, 34., 1.144, 0.526, 
  67293.483, "", 317.84, 17.26, 1.2, 37.4, "", 1.2, 77.97, 0.89}, 
 {"ARE", "Asia", "United Arab Emirates", "2020-12-25", 199665., 1230., 
  1216.429, 653., 6., 3.286, 20187.758, 124.363, 122.991, 66.024, 0.607, 
  0.332, 1.04, "", "", "", "", "", "", "", "", 143901., 2.0029666*^7, 
  2025.162, 14.55, 132571., 13.404, 0.009, 109., "tests performed", "", "", 
  "", "", "", "", "", "", "", 49.07, 9.8904*^6, 112.442, 34., 1.144, 0.526, 
  67293.483, "", 317.84, 17.26, 1.2, 37.4, "", 1.2, 77.97, 0.89}, 
 {"ARE", "Asia", "United Arab Emirates", "2020-12-26", 200892., 1227., 
  1212.571, 655., 2., 3., 20311.818, 124.06, 122.601, 66.226, 0.202, 0.303, 
  1.06, "", "", "", "", "", "", "", "", 157461., 2.0187127*^7, 2041.083, 
  15.921, 135618., 13.712, 0.009, 111.8, "tests performed", "", "", "", "", 
  "", "", "", "", "", 49.07, 9.8904*^6, 112.442, 34., 1.144, 0.526, 
  67293.483, "", 317.84, 17.26, 1.2, 37.4, "", 1.2, 77.97, 0.89}, 
 {"ARE", "Asia", "United Arab Emirates", "2020-12-27", 201836., 944., 
  1180.143, 657., 2., 2.857, 20407.264, 95.446, 119.322, 66.428, 0.202, 
  0.289, 1.08, "", "", "", "", "", "", "", "", 152146., 2.0339273*^7, 
  2056.466, 15.383, 138987., 14.053, 0.008, 117.8, "tests performed", "", "", 
  "", "", "", "", "", "", "", 49.07, 9.8904*^6, 112.442, 34., 1.144, 0.526, 
  67293.483, "", 317.84, 17.26, 1.2, 37.4, "", 1.2, 77.97, 0.89}, 
 {"ARE", "Asia", "United Arab Emirates", "2020-12-28", 202863., 1027., 1173., 
  660., 3., 3., 20511.102, 103.838, 118.6, 66.731, 0.303, 0.303, 1.11, "", 
  "", "", "", "", "", "", "", 100946., 2.0440219*^7, 2066.673, 10.206, 
  139849., 14.14, 0.008, 119.2, "tests performed", "", "", "", "", "", "", 
  "", "", "", 49.07, 9.8904*^6, 112.442, 34., 1.144, 0.526, 67293.483, "", 
  317.84, 17.26, 1.2, 37.4, "", 1.2, 77.97, 0.89}, 
 {"ARE", "Asia", "United Arab Emirates", "2020-12-29", 204369., 1506., 1213., 
  662., 2., 2.857, 20663.371, 152.269, 122.644, 66.934, 0.202, 0.289, 1.15, 
  "", "", "", "", "", "", "", "", 153157., 2.0593376*^7, 2082.158, 15.485, 
  141721., 14.329, 0.009, 116.8, "tests performed", "", "", "", "", "", "", 
  "", "", "", 49.07, 9.8904*^6, 112.442, 34., 1.144, 0.526, 67293.483, "", 
  317.84, 17.26, 1.2, 37.4, "", 1.2, 77.97, 0.89}, 
 {"ARE", "Asia", "United Arab Emirates", "2020-12-30", 206092., 1723., 
  1281.143, 665., 3., 2.857, 20837.58, 174.209, 129.534, 67.237, 0.303, 
  0.289, 1.19, "", "", "", "", "", "", "", "", 150244., 2.074362*^7, 
  2097.349, 15.191, 142396., 14.397, 0.009, 111.1, "tests performed", "", "", 
  "", "", "", "", "", "", "", 49.07, 9.8904*^6, 112.442, 34., 1.144, 0.526, 
  67293.483, "", 317.84, 17.26, 1.2, 37.4, "", 1.2, 77.97, 0.89}, 
 {"ARE", "Asia", "United Arab Emirates", "2020-12-31", 207822., 1730., 1341., 
  669., 4., 3.143, 21012.497, 174.917, 135.586, 67.641, 0.404, 0.318, 1.21, 
  "", "", "", "", "", "", "", "", 146721., 2.0890341*^7, 2112.184, 14.835, 
  143511., 14.51, 0.009, 107., "tests performed", "", "", "", "", "", "", "", 
  "", "", 49.07, 9.8904*^6, 112.442, 34., 1.144, 0.526, 67293.483, "", 
  317.84, 17.26, 1.2, 37.4, "", 1.2, 77.97, 0.89}, 
 {"ARE", "Asia", "United Arab Emirates", "2021-01-01", 209678., 1856., 
  1430.429, 671., 2., 2.571, 21200.154, 187.657, 144.628, 67.844, 0.202, 
  0.26, 1.23, "", "", "", "", "", "", "", "", 145163., 2.1035504*^7, 
  2126.861, 14.677, 143691., 14.528, 0.01, 100.5, "tests performed", "", "", 
  "", "", "", "", "", "", "", 49.07, 9.8904*^6, 112.442, 34., 1.144, 0.526, 
  67293.483, "", 317.84, 17.26, 1.2, 37.4, "", 1.2, 77.97, 0.89}, 
 {"ARE", "Asia", "United Arab Emirates", "2021-01-02", 211641., 1963., 
  1535.571, 674., 3., 2.714, 21398.629, 198.475, 155.259, 68.147, 0.303, 
  0.274, 1.25, "", "", "", "", "", "", "", "", 152588., 2.1188092*^7, 
  2142.289, 15.428, 142995., 14.458, 0.011, 93.1, "tests performed", "", "", 
  "", "", "", "", "", "", "", 49.07, 9.8904*^6, 112.442, 34., 1.144, 0.526, 
  67293.483, "", 317.84, 17.26, 1.2, 37.4, "", 1.2, 77.97, 0.89}, 
 {"ARE", "Asia", "United Arab Emirates", "2021-01-03", 213231., 1590., 
  1627.857, 679., 5., 3.143, 21559.391, 160.762, 164.59, 68.652, 0.506, 
  0.318, 1.26, "", "", "", "", "", "", "", "", 125232., 2.1313324*^7, 
  2154.951, 12.662, 139150., 14.069, 0.012, 85.5, "tests performed", "", "", 
  "", "", "", "", "", "", "", 56.48, 9.8904*^6, 112.442, 34., 1.144, 0.526, 
  67293.483, "", 317.84, 17.26, 1.2, 37.4, "", 1.2, 77.97, 0.89}, 
 {"ARE", "Asia", "United Arab Emirates", "2021-01-04", 214732., 1501., 
  1695.571, 682., 3., 3.143, 21711.154, 151.763, 171.436, 68.956, 0.303, 
  0.318, 1.27, "", "", "", "", "", "", "", "", 116687., 2.1430011*^7, 
  2166.749, 11.798, 141399., 14.297, 0.012, 83.4, "tests performed", "", "", 
  "", "", "", "", "", "", "", 56.48, 9.8904*^6, 112.442, 34., 1.144, 0.526, 
  67293.483, "", 317.84, 17.26, 1.2, 37.4, "", 1.2, 77.97, 0.89}, 
 {"ARE", "Asia", "United Arab Emirates", "2021-01-05", 216699., 1967., 
  1761.429, 685., 3., 3.286, 21910.034, 198.88, 178.095, 69.259, 0.303, 
  0.332, 1.3, "", "", "", "", "", "", "", "", 153645., 2.1583656*^7, 
  2182.283, 15.535, 141469., 14.304, 0.012, 80.3, "tests performed", 826301., 
  "", "", "", "", 8.35, "", "", "", 56.48, 9.8904*^6, 112.442, 34., 1.144, 
  0.526, 67293.483, "", 317.84, 17.26, 1.2, 37.4, "", 1.2, 77.97, 0.89}, 
 {"ARE", "Asia", "United Arab Emirates", "2021-01-06", 218766., 2067., 
  1810.571, 689., 4., 3.429, 22119.025, 208.991, 183.064, 69.664, 0.404, 
  0.347, 1.32, "", "", "", "", "", "", "", "", 156553., 2.1740209*^7, 
  2198.112, 15.829, 142370., 14.395, 0.013, 78.6, "tests performed", 826301., 
  "", "", 0., 0., 8.35, "", "", 0., 56.48, 9.8904*^6, 112.442, 34., 1.144, 
  0.526, 67293.483, "", 317.84, 17.26, 1.2, 37.4, "", 1.2, 77.97, 0.89}, 
 {"ARE", "Asia", "United Arab Emirates", "2021-01-07", 221754., 2988., 
  1990.286, 694., 5., 3.571, 22421.136, 302.111, 201.234, 70.169, 0.506, 
  0.361, 1.35, "", "", "", "", "", "", "", "", 163100., 2.1903309*^7, 
  2214.603, 16.491, 144710., 14.631, 0.014, 72.7, "tests performed", 887697., 
  "", "", 61396., 30698., 8.98, "", "", 3104., 56.48, 9.8904*^6, 112.442, 
  34., 1.144, 0.526, 67293.483, "", 317.84, 17.26, 1.2, 37.4, "", 1.2, 77.97, 
  0.89}, {"ARE", "Asia", "United Arab Emirates", "2021-01-08", 224704., 
  2950., 2146.571, 697., 3., 3.714, 22719.405, 298.269, 217.036, 70.472, 
  0.303, 0.376, 1.36, "", "", "", "", "", "", "", "", 166435., 2.2069744*^7, 
  2231.431, 16.828, 147749., 14.939, 0.015, 68.8, "tests performed", 941556., 
  "", "", 53859., 38418., 9.52, "", "", 3884., 56.48, 9.8904*^6, 112.442, 
  34., 1.144, 0.526, 67293.483, "", 317.84, 17.26, 1.2, 37.4, "", 1.2, 77.97, 
  0.89}, {"ARE", "Asia", "United Arab Emirates", "2021-01-09", 227702., 
  2998., 2294.429, 702., 5., 4., 23022.527, 303.122, 231.985, 70.978, 0.506, 
  0.404, 1.35, "", "", "", "", "", "", "", "", 168770., 2.2238514*^7, 
  2248.495, 17.064, 150060., 15.172, 0.015, 65.4, "tests performed", 
  1.020349*^6, "", "", 78793., 48512., 10.32, "", "", 4905., 56.48, 
  9.8904*^6, 112.442, 34., 1.144, 0.526, 67293.483, "", 317.84, 17.26, 1.2, 
  37.4, "", 1.2, 77.97, 0.89}, {"ARE", "Asia", "United Arab Emirates", 
  "2021-01-10", 230578., 2876., 2478.143, 708., 6., 4.143, 23313.314, 
  290.787, 250.56, 71.585, 0.607, 0.419, 1.34, "", "", "", "", "", "", "", 
  "", 171951., 2.2410465*^7, 2265.881, 17.386, 156734., 15.847, 0.016, 63.2, 
  "tests performed", 1.086568*^6, 836568., 250000., 66219., 52053., 10.99, 
  8.46, 2.53, 5263., 56.48, 9.8904*^6, 112.442, 34., 1.144, 0.526, 67293.483, 
  "", 317.84, 17.26, 1.2, 37.4, "", 1.2, 77.97, 0.89}, 
 {"ARE", "Asia", "United Arab Emirates", "2021-01-11", 232982., 2404., 
  2607.143, 711., 3., 4.143, 23556.378, 243.064, 263.603, 71.888, 0.303, 
  0.419, 1.32, "", "", "", "", "", "", "", "", 133458., 2.2543923*^7, 
  2279.374, 13.494, 159130., 16.089, 0.016, 61., "tests performed", 
  1.167251*^6, "", "", 80683., 56825., 11.8, "", "", 5745., 56.48, 9.8904*^6, 
  112.442, 34., 1.144, 0.526, 67293.483, "", 317.84, 17.26, 1.2, 37.4, "", 
  1.2, 77.97, 0.89}, {"ARE", "Asia", "United Arab Emirates", "2021-01-12", 
  236225., 3243., 2789.429, 717., 6., 4.571, 23884.272, 327.894, 282.034, 
  72.495, 0.607, 0.462, 1.31, "", "", "", "", "", "", "", "", 151480., 
  2.2695403*^7, 2294.69, 15.316, 158821., 16.058, 0.018, 56.9, 
  "tests performed", 1.275652*^6, "", "", 108401., 64193., 12.9, "", "", 
  6490., 56.48, 9.8904*^6, 112.442, 34., 1.144, 0.526, 67293.483, "", 317.84, 
  17.26, 1.2, 37.4, "", 1.2, 77.97, 0.89}, 
 {"ARE", "Asia", "United Arab Emirates", "2021-01-13", 239587., 3362., 
  2974.429, 723., 6., 4.857, 24224.197, 339.926, 300.739, 73.101, 0.607, 
  0.491, 1.29, "", "", "", "", "", "", "", "", 134768., 2.2830171*^7, 
  2308.316, 13.626, 155709., 15.743, 0.019, 52.3, "tests performed", 
  1.39458*^6, "", "", 118928., 81183., 14.1, "", "", 8208., 56.48, 9.8904*^6, 
  112.442, 34., 1.144, 0.526, 67293.483, "", 317.84, 17.26, 1.2, 37.4, "", 
  1.2, 77.97, 0.89}, {"ARE", "Asia", "United Arab Emirates", "2021-01-14", 
  242969., 3382., 3030.714, 726., 3., 4.571, 24566.145, 341.948, 306.43, 
  73.405, 0.303, 0.462, 1.27, "", "", "", "", "", "", "", "", 126625., 
  2.2956796*^7, 2321.119, 12.803, 150498., 15.217, 0.02, 49.7, 
  "tests performed", 1.527833*^6, "", "", 133253., 91448., 15.45, "", "", 
  9246., 56.48, 9.8904*^6, 112.442, 34., 1.144, 0.526, 67293.483, "", 317.84, 
  17.26, 1.2, 37.4, "", 1.2, 77.97, 0.89}, 
 {"ARE", "Asia", "United Arab Emirates", "2021-01-15", 246376., 3407., 3096., 
  733., 7., 5.143, 24910.62, 344.475, 313.031, 74.112, 0.708, 0.52, 1.26, "", 
  "", "", "", "", "", "", "", 131262., 2.3088058*^7, 2334.391, 13.272, 
  145473., 14.709, 0.021, 47., "tests performed", 1.665987*^6, "", "", 
  138154., 103490., 16.84, "", "", 10464., 56.48, 9.8904*^6, 112.442, 34., 
  1.144, 0.526, 67293.483, "", 317.84, 17.26, 1.2, 37.4, "", 1.2, 77.97, 
  0.89}, {"ARE", "Asia", "United Arab Emirates", "2021-01-16", 249808., 
  3432., 3158., 740., 7., 5.429, 25257.624, 347.003, 319.3, 74.82, 0.708, 
  0.549, 1.24, "", "", "", "", "", "", "", "", 151096., 2.3239154*^7, 
  2349.668, 15.277, 142949., 14.453, 0.022, 45.3, "tests performed", 
  1.797926*^6, "", "", 131939., 111082., 18.18, "", "", 11231., 56.48, 
  9.8904*^6, 112.442, 34., 1.144, 0.526, 67293.483, "", 317.84, 17.26, 1.2, 
  37.4, "", 1.2, 77.97, 0.89}, {"ARE", "Asia", "United Arab Emirates", 
  "2021-01-17", 253261., 3453., 3240.429, 745., 5., 5.286, 25606.75, 349.126, 
  327.634, 75.326, 0.506, 0.534, 1.22, "", "", "", "", "", "", "", "", 
  162251., 2.3401405*^7, 2366.073, 16.405, 141563., 14.313, 0.023, 43.7, 
  "tests performed", 1.882778*^6, "", "", 84852., 113744., 19.04, "", "", 
  11500., 56.48, 9.8904*^6, 112.442, 34., 1.144, 0.526, 67293.483, "", 
  317.84, 17.26, 1.2, 37.4, "", 1.2, 77.97, 0.89}, 
 {"ARE", "Asia", "United Arab Emirates", "2021-01-18", 256732., 3471., 
  3392.857, 751., 6., 5.714, 25957.696, 350.946, 343.045, 75.932, 0.607, 
  0.578, 1.2, "", "", "", "", "", "", "", "", 142388., 2.3543793*^7, 
  2380.469, 14.397, 142839., 14.442, 0.024, 42.1, "tests performed", 
  1.971521*^6, "", "", 88743., 114896., 19.93, "", "", 11617., 56.48, 
  9.8904*^6, 112.442, 34., 1.144, 0.526, 67293.483, "", 317.84, 17.26, 1.2, 
  37.4, "", 1.2, 77.97, 0.89}, {"ARE", "Asia", "United Arab Emirates", 
  "2021-01-19", 260223., 3491., 3428.286, 756., 5., 5.571, 26310.665, 
  352.969, 346.628, 76.438, 0.506, 0.563, 1.18, "", "", "", "", "", "", "", 
  "", 163049., 2.3706842*^7, 2396.955, 16.486, 144491., 14.609, 0.024, 42.1, 
  "tests performed", 2.065367*^6, "", "", 93846., 112816., 20.88, "", "", 
  11407., 62.04, 9.8904*^6, 112.442, 34., 1.144, 0.526, 67293.483, "", 
  317.84, 17.26, 1.2, 37.4, "", 1.2, 77.97, 0.89}, 
 {"ARE", "Asia", "United Arab Emirates", "2021-01-20", 263729., 3506., 
  3448.857, 762., 6., 5.571, 26665.15, 354.485, 348.708, 77.044, 0.607, 
  0.563, 1.16, "", "", "", "", "", "", "", "", 162945., 2.3869787*^7, 
  2413.43, 16.475, 148517., 15.016, 0.023, 43.1, "tests performed", 
  2.16115*^6, "", "", 95783., 109510., 21.85, "", "", 11072., 62.04, 
  9.8904*^6, 112.442, 34., 1.144, 0.526, 67293.483, "", 317.84, 17.26, 1.2, 
  37.4, "", 1.2, 77.97, 0.89}, {"ARE", "Asia", "United Arab Emirates", 
  "2021-01-21", 267258., 3529., 3469.857, 766., 4., 5.714, 27021.961, 
  356.811, 350.831, 77.449, 0.404, 0.578, 1.14, "", "", "", "", "", "", "", 
  "", 163285., 2.4033072*^7, 2429.939, 16.509, 153754., 15.546, 0.023, 44.3, 
  "tests performed", 2.246069*^6, "", "", 84919., 102605., 22.71, "", "", 
  10374., 62.04, 9.8904*^6, 112.442, 34., 1.144, 0.526, 67293.483, "", 
  317.84, 17.26, 1.2, 37.4, "", 1.2, 77.97, 0.89}, 
 {"ARE", "Asia", "United Arab Emirates", "2021-01-22", 270810., 3552., 
  3490.571, 776., 10., 6.143, 27381.097, 359.136, 352.925, 78.46, 1.011, 
  0.621, 1.13, "", "", "", "", "", "", "", "", 170694., 2.4203766*^7, 
  2447.198, 17.259, 159387., 16.115, 0.022, 45.7, "tests performed", 
  2.339073*^6, "", "", 93004., 96155., 23.65, "", "", 9722., 62.04, 
  9.8904*^6, 112.442, 34., 1.144, 0.526, 67293.483, "", 317.84, 17.26, 1.2, 
  37.4, "", 1.2, 77.97, 0.89}, {"ARE", "Asia", "United Arab Emirates", 
  "2021-01-23", 274376., 3566., 3509.714, 783., 7., 6.143, 27741.648, 
  360.552, 354.861, 79.168, 0.708, 0.621, 1.12, "", "", "", "", "", "", "", 
  "", 174172., 2.4377938*^7, 2464.808, 17.61, 162683., 16.449, 0.022, 46.4, 
  "tests performed", 2.426793*^6, "", "", 87720., 89838., 24.54, "", "", 
  9083., 62.04, 9.8904*^6, 112.442, 34., 1.144, 0.526, 67293.483, "", 317.84, 
  17.26, 1.2, 37.4, "", 1.2, 77.97, 0.89}, 
 {"ARE", "Asia", "United Arab Emirates", "2021-01-24", 277955., 3579., 
  3527.714, 792., 9., 6.714, 28103.515, 361.866, 356.681, 80.078, 0.91, 
  0.679, 1.11, "", "", "", "", "", "", "", "", 179117., 2.4557055*^7, 
  2482.918, 18.11, 165093., 16.692, 0.021, 46.8, "tests performed", 
  2.487784*^6, "", "", 60991., 86429., 25.15, "", "", 8739., 62.04, 
  9.8904*^6, 112.442, 34., 1.144, 0.526, 67293.483, "", 317.84, 17.26, 1.2, 
  37.4, "", 1.2, 77.97, 0.89}, {"ARE", "Asia", "United Arab Emirates", 
  "2021-01-25", 281546., 3591., 3544.857, 798., 6., 6.714, 28466.594, 
  363.079, 358.414, 80.684, 0.607, 0.679, 1.1, "", "", "", "", "", "", "", 
  "", 140477., 2.4697532*^7, 2497.122, 14.203, 164820., 16.665, 0.022, 46.5, 
  "tests performed", 2.571086*^6, "", "", 83302., 85652., 26., "", "", 8660., 
  62.04, 9.8904*^6, 112.442, 34., 1.144, 0.526, 67293.483, "", 317.84, 17.26, 
  1.2, 37.4, "", 1.2, 77.97, 0.89}, {"ARE", "Asia", "United Arab Emirates", 
  "2021-01-26", 285147., 3601., 3560.571, 805., 7., 7., 28830.684, 364.09, 
  360.003, 81.392, 0.708, 0.708, 1.08, "", "", "", "", "", "", "", "", 
  175249., 2.4872781*^7, 2514.841, 17.719, 166563., 16.841, 0.021, 46.8, 
  "tests performed", 2.677675*^6, "", "", 106589., 87473., 27.07, "", "", 
  8844., 62.04, 9.8904*^6, 112.442, 34., 1.144, 0.526, 67293.483, "", 317.84, 
  17.26, 1.2, 37.4, "", 1.2, 77.97, 0.89}, 
 {"ARE", "Asia", "United Arab Emirates", "2021-01-27", 289086., 3939., 
  3622.429, 811., 6., 7., 29228.949, 398.265, 366.257, 81.999, 0.607, 0.708, 
  1.07, "", "", "", "", "", "", "", "", 174016., 2.5046797*^7, 2532.435, 
  17.594, 168144., 17.001, 0.022, 46.4, "tests performed", 2.764445*^6, "", 
  "", 86770., 86185., 27.95, "", "", 8714., 62.04, 9.8904*^6, 112.442, 34., 
  1.144, 0.526, 67293.483, "", 317.84, 17.26, 1.2, 37.4, "", 1.2, 77.97, 
  0.89}, {"ARE", "Asia", "United Arab Emirates", "2021-01-28", 293052., 
  3966., 3684.857, 819., 8., 7.571, 29629.944, 400.995, 372.569, 82.808, 
  0.809, 0.766, 1.06, "", "", "", "", "", "", "", "", 168781., 2.5215578*^7, 
  2549.5, 17.065, 168929., 17.08, 0.022, 45.8, "tests performed", 
  2.868645*^6, "", "", 104200., 88939., 29., "", "", 8992., 62.04, 9.8904*^6, 
  112.442, 34., 1.144, 0.526, 67293.483, "", 317.84, 17.26, 1.2, 37.4, "", 
  1.2, 77.97, 0.89}, {"ARE", "Asia", "United Arab Emirates", "2021-01-29", 
  297014., 3962., 3743.429, 826., 7., 7.143, 30030.535, 400.59, 378.491, 
  83.515, 0.708, 0.722, 1.04, "", "", "", "", "", "", "", "", 180930., 
  2.5396508*^7, 2567.794, 18.293, 170392., 17.228, 0.022, 45.5, 
  "tests performed", 3.006601*^6, "", "", 137956., 95361., 30.4, "", "", 
  9642., 62.04, 9.8904*^6, 112.442, 34., 1.144, 0.526, 67293.483, "", 317.84, 
  17.26, 1.2, 37.4, "", 1.2, 77.97, 0.89}, 
 {"ARE", "Asia", "United Arab Emirates", "2021-01-30", 300661., 3647., 3755., 
  838., 12., 7.857, 30399.276, 368.741, 379.661, 84.729, 1.213, 0.794, 1.02, 
  "", "", "", "", "", "", "", "", 183952., 2.558046*^7, 2586.393, 18.599, 
  171789., 17.369, 0.022, 45.7, "tests performed", 3.114162*^6, "", "", 
  107561., 98196., 31.49, "", "", 9928., 62.04, 9.8904*^6, 112.442, 34., 
  1.144, 0.526, 67293.483, "", 317.84, 17.26, 1.2, 37.4, "", 1.2, 77.97, 
  0.89}, {"ARE", "Asia", "United Arab Emirates", "2021-01-31", 303609., 
  2948., 3664.857, 850., 12., 8.286, 30697.343, 298.067, 370.547, 85.942, 
  1.213, 0.838, 1., "", "", "", "", "", "", "", "", 184260., 2.576472*^7, 
  2605.023, 18.63, 172524., 17.444, 0.021, 47.1, "tests performed", 
  3.334162*^6, "", "", 220000., 120911., 33.71, "", "", 12225., 62.04, 
  9.8904*^6, 112.442, 34., 1.144, 0.526, 67293.483, "", 317.84, 17.26, 1.2, 
  37.4, "", 1.2, 77.97, 0.89}, {"ARE", "Asia", "United Arab Emirates", 
  "2021-02-01", 306339., 2730., 3541.857, 859., 9., 8.714, 30973.368, 
  276.025, 358.111, 86.852, 0.91, 0.881, 0.99, "", "", "", "", "", "", "", 
  "", 127572., 2.5892292*^7, 2617.922, 12.899, 170680., 17.257, 0.021, 48.2, 
  "tests performed", 3.440777*^6, "", "", 106615., 124242., 34.79, "", "", 
  12562., 62.04, 9.8904*^6, 112.442, 34., 1.144, 0.526, 67293.483, "", 
  317.84, 17.26, 1.2, 37.4, "", 1.2, 77.97, 0.89}, 
 {"ARE", "Asia", "United Arab Emirates", "2021-02-02", 309649., 3310., 
  3500.286, 866., 7., 8.714, 31308.036, 334.668, 353.907, 87.56, 0.708, 
  0.881, 0.99, "", "", "", "", "", "", "", "", 181635., 2.6073927*^7, 
  2636.286, 18.365, 171592., 17.349, 0.02, 49., "tests performed", 
  3.564517*^6, "", "", 123740., 126692., 36.04, "", "", 12810., 57.87, 
  9.8904*^6, 112.442, 34., 1.144, 0.526, 67293.483, "", 317.84, 17.26, 1.2, 
  37.4, "", 1.2, 77.97, 0.89}, {"ARE", "Asia", "United Arab Emirates", 
  "2021-02-03", 313626., 3977., 3505.714, 878., 12., 9.571, 31710.143, 
  402.107, 354.456, 88.773, 1.213, 0.968, 0.98, "", "", "", "", "", "", "", 
  "", 173952., 2.6247879*^7, 2653.874, 17.588, 171583., 17.348, 0.02, 48.9, 
  "tests performed", 3.691591*^6, "", "", 127074., 132449., 37.32, "", "", 
  13392., 57.87, 9.8904*^6, 112.442, 34., 1.144, 0.526, 67293.483, "", 
  317.84, 17.26, 1.2, 37.4, "", 1.2, 77.97, 0.89}, 
 {"ARE", "Asia", "United Arab Emirates", "2021-02-04", 316875., 3249., 
  3403.286, 888., 10., 9.857, 32038.644, 328.5, 344.1, 89.784, 1.011, 0.997, 
  0.97, "", "", "", "", "", "", "", "", 156472., 2.6404351*^7, 2669.695, 
  15.821, 169825., 17.171, 0.02, 49.9, "tests performed", 3.849374*^6, "", 
  "", 157783., 140104., 38.92, "", "", 14166., 57.87, 9.8904*^6, 112.442, 
  34., 1.144, 0.526, 67293.483, "", 317.84, 17.26, 1.2, 37.4, "", 1.2, 77.97, 
  0.89}, {"ARE", "Asia", "United Arab Emirates", "2021-02-05", 320126., 
  3251., 3301.714, 902., 14., 10.857, 32367.346, 328.703, 333.83, 91.2, 
  1.416, 1.098, 0.97, "", "", "", "", "", "", "", "", 148574., 2.6552925*^7, 
  2684.717, 15.022, 165202., 16.703, 0.02, 50., "tests performed", 
  4.00816*^6, "", "", 158786., 143080., 40.53, "", "", 14467., 57.87, 
  9.8904*^6, 112.442, 34., 1.144, 0.526, 67293.483, "", 317.84, 17.26, 1.2, 
  37.4, "", 1.2, 77.97, 0.89}, {"ARE", "Asia", "United Arab Emirates", 
  "2021-02-06", 323402., 3276., 3248.714, 914., 12., 10.857, 32698.576, 
  331.23, 328.471, 92.413, 1.213, 1.098, 0.97, "", "", "", "", "", "", "", 
  "", 150706., 2.6703631*^7, 2699.955, 15.238, 160453., 16.223, 0.02, 49.4, 
  "tests performed", 4.201347*^6, "", "", 193187., 155312., 42.48, "", "", 
  15703., 57.87, 9.8904*^6, 112.442, 34., 1.144, 0.526, 67293.483, "", 
  317.84, 17.26, 1.2, 37.4, "", 1.2, 77.97, 0.89}, 
 {"ARE", "Asia", "United Arab Emirates", "2021-02-07", 326495., 3093., 
  3269.429, 921., 7., 10.143, 33011.304, 312.727, 330.566, 93.121, 0.708, 
  1.026, 0.97, "", "", "", "", "", "", "", "", 192241., 2.6895872*^7, 
  2719.392, 19.437, 161593., 16.338, 0.02, 49.4, "tests performed", 
  4.313868*^6, "", "", 112521., 139958., 43.62, "", "", 14151., 57.87, 
  9.8904*^6, 112.442, 34., 1.144, 0.526, 67293.483, "", 317.84, 17.26, 1.2, 
  37.4, "", 1.2, 77.97, 0.89}, {"ARE", "Asia", "United Arab Emirates", 
  "2021-02-08", 329293., 2798., 3279.143, 930., 9., 10.143, 33294.204, 
  282.901, 331.548, 94.031, 0.91, 1.026, 0.97, "", "", "", "", "", "", "", 
  "", 148587., 2.7044459*^7, 2734.415, 15.023, 164595., 16.642, 0.02, 50.2, 
  "tests performed", 4.413649*^6, "", "", 99781., 138982., 44.63, "", "", 
  14052., 57.87, 9.8904*^6, 112.442, 34., 1.144, 0.526, 67293.483, "", 
  317.84, 17.26, 1.2, 37.4, "", 1.2, 77.97, 0.89}, 
 {"ARE", "Asia", "United Arab Emirates", "2021-02-09", 332603., 3310., 
  3279.143, 947., 17., 11.571, 33628.872, 334.668, 331.548, 95.749, 1.719, 
  1.17, 0.97, "", "", "", "", "", "", "", "", 165796., 2.7210255*^7, 
  2751.178, 16.763, 162333., 16.413, 0.02, 49.5, "tests performed", 
  4.527144*^6, "", "", 113495., 137518., 45.77, "", "", 13904., 56.48, 
  9.8904*^6, 112.442, 34., 1.144, 0.526, 67293.483, "", 317.84, 17.26, 1.2, 
  37.4, "", 1.2, 77.97, 0.89}, {"ARE", "Asia", "United Arab Emirates", 
  "2021-02-10", 336142., 3539., 3216.571, 956., 9., 11.143, 33986.694, 
  357.822, 325.222, 96.659, 0.91, 1.127, 0.97, "", "", "", "", "", "", "", 
  "", 166879., 2.7377134*^7, 2768.051, 16.873, 161322., 16.311, 0.02, 50.2, 
  "tests performed", 4.684658*^6, "", "", 157514., 141867., 47.37, "", "", 
  14344., 56.48, 9.8904*^6, 112.442, 34., 1.144, 0.526, 67293.483, "", 
  317.84, 17.26, 1.2, 37.4, "", 1.2, 77.97, 0.89}, 
 {"ARE", "Asia", "United Arab Emirates", "2021-02-11", 339667., 3525., 3256., 
  974., 18., 12.286, 34343.1, 356.406, 329.208, 98.479, 1.82, 1.242, 0.97, 
  "", "", "", "", "", "", "", "", 180340., 2.7557474*^7, 2786.285, 18.234, 
  164732., 16.656, 0.02, 50.6, "tests performed", 4.792208*^6, "", "", 
  107550., 134691., 48.45, "", "", 13618., 56.48, 9.8904*^6, 112.442, 34., 
  1.144, 0.526, 67293.483, "", 317.84, 17.26, 1.2, 37.4, "", 1.2, 77.97, 
  0.89}, {"ARE", "Asia", "United Arab Emirates", "2021-02-12", 342974., 
  3307., 3264., 986., 12., 12., 34677.465, 334.365, 330.017, 99.693, 1.213, 
  1.213, 0.97, "", "", "", "", "", "", "", "", 164551., 2.7722025*^7, 
  2802.923, 16.637, 167014., 16.886, 0.02, 51.2, "tests performed", 
  4.901795*^6, "", "", 109587., 127662., 49.56, "", "", 12908., 56.48, 
  9.8904*^6, 112.442, 34., 1.144, 0.526, 67293.483, "", 317.84, 17.26, 1.2, 
  37.4, "", 1.2, 77.97, 0.89}, {"ARE", "Asia", "United Arab Emirates", 
  "2021-02-13", 345605., 2631., 3171.857, 1001., 15., 12.429, 34943.481, 
  266.016, 320.701, 101.209, 1.517, 1.257, 0.96, "", "", "", "", "", "", "", 
  "", 184981., 2.7907006*^7, 2821.626, 18.703, 171911., 17.382, 0.018, 54.2, 
  "tests performed", 5.005264*^6, "", "", 103469., 114845., 50.61, "", "", 
  11612., 56.48, 9.8904*^6, 112.442, 34., 1.144, 0.526, 67293.483, "", 
  317.84, 17.26, 1.2, 37.4, "", 1.2, 77.97, 0.89}, 
 {"ARE", "Asia", "United Arab Emirates", "2021-02-14", 348772., 3167., 
  3182.429, 1014., 13., 13.286, 35263.69, 320.209, 321.769, 102.524, 1.314, 
  1.343, 0.97, "", "", "", "", "", "", "", "", 207432., 2.8114438*^7, 
  2842.599, 20.973, 174081., 17.601, 0.018, 54.7, "tests performed", 
  5.055231*^6, "", "", 49967., 105909., 51.11, "", "", 10708., 50.93, 
  9.8904*^6, 112.442, 34., 1.144, 0.526, 67293.483, "", 317.84, 17.26, 1.2, 
  37.4, "", 1.2, 77.97, 0.89}, {"ARE", "Asia", "United Arab Emirates", 
  "2021-02-15", 351895., 3123., 3228.857, 1027., 13., 13.857, 35579.451, 
  315.761, 326.464, 103.838, 1.314, 1.401, 0.97, "", "", "", "", "", "", "", 
  "", 162774., 2.8277212*^7, 2859.056, 16.458, 176108., 17.806, 0.018, 54.5, 
  "tests performed", 5.086835*^6, "", "", 31604., 96169., 51.43, "", "", 
  9723., 50.93, 9.8904*^6, 112.442, 34., 1.144, 0.526, 67293.483, "", 317.84, 
  17.26, 1.2, 37.4, "", 1.2, 77.97, 0.89}, 
 {"ARE", "Asia", "United Arab Emirates", "2021-02-16", 355131., 3236., 
  3218.286, 1041., 14., 13.429, 35906.637, 327.186, 325.395, 105.254, 1.416, 
  1.358, 0.97, "", "", "", "", "", "", "", "", 193163., 2.8470375*^7, 
  2878.587, 19.53, 180017., 18.201, 0.018, 55.9, "tests performed", 
  5.198725*^6, "", "", 111890., 95940., 52.56, "", "", 9700., 53.7, 
  9.8904*^6, 112.442, 34., 1.144, 0.526, 67293.483, "", 317.84, 17.26, 1.2, 
  37.4, "", 1.2, 77.97, 0.89}, {"ARE", "Asia", "United Arab Emirates", 
  "2021-02-17", 358583., 3452., 3205.857, 1055., 14., 14.143, 36255.662, 
  349.025, 324.138, 106.669, 1.416, 1.43, 0.96, "", "", "", "", "", "", "", 
  "", 185502., 2.8655877*^7, 2897.343, 18.756, 182678., 18.47, 0.018, 57., 
  "tests performed", 5.284406*^6, "", "", 85681., 85678., 53.43, "", "", 
  8663., 53.7, 9.8904*^6, 112.442, 34., 1.144, 0.526, 67293.483, "", 317.84, 
  17.26, 1.2, 37.4, "", 1.2, 77.97, 0.89}, 
 {"ARE", "Asia", "United Arab Emirates", "2021-02-18", 361877., 3294., 
  3172.857, 1073., 18., 14.143, 36588.712, 333.05, 320.802, 108.489, 1.82, 
  1.43, 0.96, "", "", "", "", "", "", "", "", 171667., 2.8827544*^7, 2914.7, 
  17.357, 181439., 18.345, 0.017, 57.2, "tests performed", 5.37373*^6, "", 
  "", 89324., 83075., 54.33, "", "", 8400., 53.7, 9.8904*^6, 112.442, 34., 
  1.144, 0.526, 67293.483, "", 317.84, 17.26, 1.2, 37.4, "", 1.2, 77.97, 
  0.89}, {"ARE", "Asia", "United Arab Emirates", "2021-02-19", 365017., 
  3140., 3149., 1093., 20., 15.286, 36906.192, 317.48, 318.39, 110.511, 
  2.022, 1.546, 0.95, "", "", "", "", "", "", "", "", 169526., 2.899707*^7, 
  2931.84, 17.14, 182149., 18.417, 0.017, 57.8, "tests performed", 
  5.466831*^6, "", "", 93101., 80719., 55.27, "", "", 8161., 53.7, 9.8904*^6, 
  112.442, 34., 1.144, 0.526, 67293.483, "", 317.84, 17.26, 1.2, 37.4, "", 
  1.2, 77.97, 0.89}, {"ARE", "Asia", "United Arab Emirates", "2021-02-20", 
  368175., 3158., 3224.286, 1108., 15., 15.286, 37225.491, 319.3, 326.002, 
  112.028, 1.517, 1.546, 0.94, "", "", "", "", "", "", "", "", 165357., 
  2.9162427*^7, 2948.559, 16.719, 179346., 18.133, 0.018, 55.6, 
  "tests performed", 5.553391*^6, "", "", 86560., 78304., 56.15, "", "", 
  7917., 53.7, 9.8904*^6, 112.442, 34., 1.144, 0.526, 67293.483, "", 317.84, 
  17.26, 1.2, 37.4, "", 1.2, 77.97, 0.89}, 
 {"ARE", "Asia", "United Arab Emirates", "2021-02-21", 370425., 2250., 
  3093.286, 1125., 17., 15.857, 37452.985, 227.493, 312.756, 113.747, 1.719, 
  1.603, 0.94, "", "", "", "", "", "", "", "", 197701., 2.9360128*^7, 
  2968.548, 19.989, 177956., 17.993, 0.017, 57.5, "tests performed", 
  5.554342*^6, "", "", 951., 71302., 56.16, "", "", 7209., 53.7, 9.8904*^6, 
  112.442, 34., 1.144, 0.526, 67293.483, "", 317.84, 17.26, 1.2, 37.4, "", 
  1.2, 77.97, 0.89}, {"ARE", "Asia", "United Arab Emirates", "2021-02-22", 
  372530., 2105., 2947.857, 1140., 15., 16.143, 37665.817, 212.833, 298.052, 
  115.263, 1.517, 1.632, 0.94, "", "", "", "", "", "", "", "", 156430., 
  2.9516558*^7, 2984.364, 15.816, 177049., 17.901, 0.017, 60.1, 
  "tests performed", 5.557793*^6, "", "", 3451., 67280., 56.19, "", "", 
  6803., 53.7, 9.8904*^6, 112.442, 34., 1.144, 0.526, 67293.483, "", 317.84, 
  17.26, 1.2, 37.4, "", 1.2, 77.97, 0.89}, 
 {"ARE", "Asia", "United Arab Emirates", "2021-02-23", 375535., 3005., 
  2914.857, 1145., 5., 14.857, 37969.647, 303.83, 294.716, 115.769, 0.506, 
  1.502, 0.95, "", "", "", "", "", "", "", "", 175284., 2.9691842*^7, 
  3002.087, 17.723, 174495., 17.643, 0.017, 59.9, "tests performed", 
  5.668264*^6, 3.480415*^6, 2.187849*^6, 110471., 67077., 57.31, 35.19, 
  22.12, 6782., 53.7, 9.8904*^6, 112.442, 34., 1.144, 0.526, 67293.483, "", 
  317.84, 17.26, 1.2, 37.4, "", 1.2, 77.97, 0.89}, 
 {"ARE", "Asia", "United Arab Emirates", "2021-02-24", 378637., 3102., 
  2864.857, 1164., 19., 15.571, 38283.285, 313.637, 289.66, 117.69, 1.921, 
  1.574, 0.96, "", "", "", "", "", "", "", "", 179229., 2.9871071*^7, 
  3020.209, 18.122, 173599., 17.552, 0.017, 60.6, "tests performed", 
  5.761463*^6, "", "", 93199., 68151., 58.25, "", "", 6891., 53.7, 9.8904*^6, 
  112.442, 34., 1.144, 0.526, 67293.483, "", 317.84, 17.26, 1.2, 37.4, "", 
  1.2, 77.97, 0.89}, {"ARE", "Asia", "United Arab Emirates", "2021-02-25", 
  381662., 3025., 2826.429, 1182., 18., 15.571, 38589.137, 305.852, 285.775, 
  119.51, 1.82, 1.574, 0.97, "", "", "", "", "", "", "", "", 195866., 
  3.0066937*^7, 3040.012, 19.804, 177056., 17.902, 0.016, 62.6, 
  "tests performed", 5.846036*^6, "", "", 84573., 67472., 59.11, "", "", 
  6822., 53.7, 9.8904*^6, 112.442, 34., 1.144, 0.526, 67293.483, "", 317.84, 
  17.26, 1.2, 37.4, "", 1.2, 77.97, 0.89}, 
 {"ARE", "Asia", "United Arab Emirates", "2021-02-26", 385160., 3498., 
  2877.571, 1198., 16., 15., 38942.813, 353.676, 290.946, 121.128, 1.618, 
  1.517, 0.98, "", "", "", "", "", "", "", "", 187176., 3.0254113*^7, 
  3058.937, 18.925, 179578., 18.157, 0.016, 62.4, "tests performed", 
  5.933299*^6, "", "", 87263., 66638., 59.99, "", "", 6738., 53.7, 9.8904*^6, 
  112.442, 34., 1.144, 0.526, 67293.483, "", 317.84, 17.26, 1.2, 37.4, "", 
  1.2, 77.97, 0.89}, {"ARE", "Asia", "United Arab Emirates", "2021-02-27", 
  388594., 3434., 2917., 1213., 15., 15., 39290.019, 347.205, 294.932, 
  122.644, 1.517, 1.517, 0.97, "", "", "", "", "", "", "", "", 185599., 
  3.0439712*^7, 3077.703, 18.766, 182469., 18.449, 0.016, 62.6, 
  "tests performed", 6.015089*^6, "", "", 81790., 65957., 60.82, "", "", 
  6669., 53.7, 9.8904*^6, 112.442, 34., 1.144, 0.526, 67293.483, "", 317.84, 
  17.26, 1.2, 37.4, "", 1.2, 77.97, 0.89}, 
 {"ARE", "Asia", "United Arab Emirates", "2021-02-28", 391524., 2930., 
  3014.143, 1221., 8., 13.714, 39586.265, 296.247, 304.754, 123.453, 0.809, 
  1.387, 0.96, "", "", "", "", "", "", "", "", 226139., 3.0665851*^7, 
  3100.567, 22.864, 186532., 18.86, 0.016, 61.9, "tests performed", 
  6.020461*^6, "", "", 5372., 66588., 60.87, "", "", 6733., 53.7, 9.8904*^6, 
  112.442, 34., 1.144, 0.526, 67293.483, "", 317.84, 17.26, 1.2, 37.4, "", 
  1.2, 77.97, 0.89}, {"ARE", "Asia", "United Arab Emirates", "2021-03-01", 
  394050., 2526., 3074.286, 1238., 17., 14., 39841.665, 255.399, 310.835, 
  125.172, 1.719, 1.416, 0.95, "", "", "", "", "", "", "", "", 175033., 
  3.0840884*^7, 3118.265, 17.697, 189189., 19.129, 0.016, 61.5, 
  "tests performed", 6.028417*^6, "", "", 7956., 67232., 60.95, "", "", 
  6798., 53.7, 9.8904*^6, 112.442, 34., 1.144, 0.526, 67293.483, "", 317.84, 
  17.26, 1.2, 37.4, "", 1.2, 77.97, 0.89}, 
 {"ARE", "Asia", "United Arab Emirates", "2021-03-02", 396771., 2721., 
  3033.714, 1253., 15., 15.429, 40116.78, 275.115, 306.733, 126.689, 1.517, 
  1.56, 0.94, "", "", "", "", "", "", "", "", 225159., 3.1066043*^7, 3141.03, 
  22.765, 196314., 19.849, 0.015, 64.7, "tests performed", 6.094956*^6, "", 
  "", 66539., 60956., 61.62, "", "", 6163., 53.7, 9.8904*^6, 112.442, 34., 
  1.144, 0.526, 67293.483, "", 317.84, 17.26, 1.2, 37.4, "", 1.2, 77.97, 
  0.89}, {"ARE", "Asia", "United Arab Emirates", "2021-03-03", 399463., 
  2692., 2975.143, 1269., 16., 15., 40388.963, 272.183, 300.811, 128.306, 
  1.618, 1.517, 0.93, "", "", "", "", "", "", "", "", 218351., 3.1284394*^7, 
  3163.107, 22.077, 201903., 20.414, 0.015, 67.9, "tests performed", 
  6.16833*^6, "", "", 73374., 58124., 62.37, "", "", 5877., 53.7, 9.8904*^6, 
  112.442, 34., 1.144, 0.526, 67293.483, "", 317.84, 17.26, 1.2, 37.4, "", 
  1.2, 77.97, 0.89}, {"ARE", "Asia", "United Arab Emirates", "2021-03-04", 
  402205., 2742., 2934.714, 1286., 17., 14.857, 40666.202, 277.239, 296.724, 
  130.025, 1.719, 1.502, 0.93, "", "", "", "", "", "", "", "", 235797., 
  3.1520191*^7, 3186.948, 23.841, 207608., 20.991, 0.014, 70.7, 
  "tests performed", 6.204004*^6, "", "", 35674., 51138., 62.73, "", "", 
  5170., 53.7, 9.8904*^6, 112.442, 34., 1.144, 0.526, 67293.483, "", 317.84, 
  17.26, 1.2, 37.4, "", 1.2, 77.97, 0.89}, 
 {"ARE", "Asia", "United Arab Emirates", "2021-03-05", 405277., 3072., 
  2873.857, 1296., 10., 14., 40976.806, 310.604, 290.57, 131.036, 1.011, 
  1.416, 0.93, "", "", "", "", "", "", "", "", 242742., 3.1762933*^7, 
  3211.491, 24.543, 215546., 21.793, 0.013, 75., "tests performed", 
  6.235316*^6, "", "", 31312., 43145., 63.04, "", "", 4362., 53.7, 9.8904*^6, 
  112.442, 34., 1.144, 0.526, 67293.483, "", 317.84, 17.26, 1.2, 37.4, "", 
  1.2, 77.97, 0.89}, {"ARE", "Asia", "United Arab Emirates", "2021-03-06", 
  408236., 2959., 2806., 1310., 14., 13.857, 41275.985, 299.179, 283.709, 
  132.452, 1.416, 1.401, 0.92, "", "", "", "", "", "", "", "", 242159., 
  3.2005092*^7, 3235.975, 24.484, 223626., 22.61, 0.013, 79.7, 
  "tests performed", 6.26586*^6, "", "", 30544., 35824., 63.35, "", "", 
  3622., 53.7, 9.8904*^6, 112.442, 34., 1.144, 0.526, 67293.483, "", 317.84, 
  17.26, 1.2, 37.4, "", 1.2, 77.97, 0.89}, 
 {"ARE", "Asia", "United Arab Emirates", "2021-03-07", 410849., 2613., 
  2760.714, 1322., 12., 14.429, 41540.18, 264.196, 279.131, 133.665, 1.213, 
  1.459, 0.91, "", "", "", "", "", "", "", "", 234763., 3.2239855*^7, 
  3259.712, 23.736, 224858., 22.735, 0.012, 81.4, "tests performed", 
  6.273009*^6, "", "", 7149., 36078., 63.43, "", "", 3648., 53.7, 9.8904*^6, 
  112.442, 34., 1.144, 0.526, 67293.483, "", 317.84, 17.26, 1.2, 37.4, "", 
  1.2, 77.97, 0.89}, {"ARE", "Asia", "United Arab Emirates", "2021-03-08", 
  413332., 2483., 2754.571, 1335., 13., 13.857, 41791.232, 251.052, 278.51, 
  134.979, 1.314, 1.401, 0.9, "", "", "", "", "", "", "", "", 181571., 
  3.2421426*^7, 3278.07, 18.358, 225792., 22.829, 0.012, 82., 
  "tests performed", 6.287751*^6, "", "", 14742., 37048., 63.57, "", "", 
  3746., 53.7, 9.8904*^6, 112.442, 34., 1.144, 0.526, 67293.483, "", 317.84, 
  17.26, 1.2, 37.4, "", 1.2, 77.97, 0.89}, 
 {"ARE", "Asia", "United Arab Emirates", "2021-03-09", 415705., 2373., 
  2704.857, 1345., 10., 13.143, 42031.162, 239.93, 273.483, 135.99, 1.011, 
  1.329, 0.88, "", "", "", "", "", "", "", "", 219593., 3.2641019*^7, 
  3300.273, 22.203, 224997., 22.749, 0.012, 83.2, "tests performed", 
  6.325211*^6, "", "", 37460., 32894., 63.95, "", "", 3326., 53.7, 9.8904*^6, 
  112.442, 34., 1.144, 0.526, 67293.483, "", 317.84, 17.26, 1.2, 37.4, "", 
  1.2, 77.97, 0.89}, {"ARE", "Asia", "United Arab Emirates", "2021-03-10", 
  417909., 2204., 2635.143, 1353., 8., 12., 42254.004, 222.842, 266.434, 
  136.799, 0.809, 1.213, 0.87, "", "", "", "", "", "", "", "", 242026., 
  3.2883045*^7, 3324.744, 24.471, 228379., 23.091, 0.012, 86.7, 
  "tests performed", 6.367861*^6, "", "", 42650., 28504., 64.38, "", "", 
  2882., 53.7, 9.8904*^6, 112.442, 34., 1.144, 0.526, 67293.483, "", 317.84, 
  17.26, 1.2, 37.4, "", 1.2, 77.97, 0.89}, 
 {"ARE", "Asia", "United Arab Emirates", "2021-03-11", 419996., 2087., 
  2541.571, 1369., 16., 11.857, 42465.017, 211.013, 256.974, 138.417, 1.618, 
  1.199, 0.86, "", "", "", "", "", "", "", "", 225489., 3.3108534*^7, 
  3347.542, 22.799, 226906., 22.942, 0.011, 89.3, "tests performed", 
  6.40735*^6, "", "", 39489., 29049., 64.78, "", "", 2937., 53.7, 9.8904*^6, 
  112.442, 34., 1.144, 0.526, 67293.483, "", 317.84, 17.26, 1.2, 37.4, "", 
  1.2, 77.97, 0.89}, {"ARE", "Asia", "United Arab Emirates", "2021-03-12", 
  422246., 2250., 2424.143, 1378., 9., 11.714, 42692.51, 227.493, 245.101, 
  139.327, 0.91, 1.184, 0.86, "", "", "", "", "", "", "", "", 239525., 
  3.3348059*^7, 3371.76, 24.218, 226447., 22.896, 0.011, 93.4, 
  "tests performed", 6.462887*^6, "", "", 55537., 32510., 65.35, "", "", 
  3287., 53.7, 9.8904*^6, 112.442, 34., 1.144, 0.526, 67293.483, "", 317.84, 
  17.26, 1.2, 37.4, "", 1.2, 77.97, 0.89}, 
 {"ARE", "Asia", "United Arab Emirates", "2021-03-13", 424405., 2159., 
  2309.857, 1388., 10., 11.143, 42910.802, 218.292, 233.545, 140.338, 1.011, 
  1.127, 0.86, "", "", "", "", "", "", "", "", 244459., 3.3592518*^7, 
  3396.477, 24.717, 226775., 22.929, 0.01, 98.2, "tests performed", 
  6.516723*^6, "", "", 53836., 35838., 65.89, "", "", 3624., 53.7, 9.8904*^6, 
  112.442, 34., 1.144, 0.526, 67293.483, "", 317.84, 17.26, 1.2, 37.4, "", 
  1.2, 77.97, 0.89}, {"ARE", "Asia", "United Arab Emirates", "2021-03-14", 
  426397., 1992., 2221.143, 1395., 7., 10.429, 43112.21, 201.407, 224.576, 
  141.046, 0.708, 1.054, 0.87, "", "", "", "", "", "", "", "", 232901., 
  3.3825419*^7, 3420.025, 23.548, 226509., 22.902, 0.01, 102., 
  "tests performed", 6.540912*^6, "", "", 24189., 38272., 66.13, "", "", 
  3870., 53.7, 9.8904*^6, 112.442, 34., 1.144, 0.526, 67293.483, "", 317.84, 
  17.26, 1.2, 37.4, "", 1.2, 77.97, 0.89}, 
 {"ARE", "Asia", "United Arab Emirates", "2021-03-15", 428295., 1898., 
  2137.571, 1402., 7., 9.571, 43304.113, 191.903, 216.126, 141.754, 0.708, 
  0.968, 0.87, "", "", "", "", "", "", "", "", 205579., 3.4030998*^7, 
  3440.811, 20.786, 229939., 23.249, 0.009, 107.6, "tests performed", 
  6.578881*^6, "", "", 37969., 41590., 66.52, "", "", 4205., 53.7, 9.8904*^6, 
  112.442, 34., 1.144, 0.526, 67293.483, "", 317.84, 17.26, 1.2, 37.4, "", 
  1.2, 77.97, 0.89}, {"ARE", "Asia", "United Arab Emirates", "2021-03-16", 
  430313., 2018., 2086.857, 1406., 4., 8.714, 43508.149, 204.036, 210.998, 
  142.158, 0.404, 0.881, 0.88, "", "", "", "", "", "", "", "", 208085., 
  3.4239083*^7, 3461.85, 21.039, 228295., 23.082, 0.009, 109.4, 
  "tests performed", 6.668627*^6, "", "", 89746., 49059., 67.43, "", "", 
  4960., 55.56, 9.8904*^6, 112.442, 34., 1.144, 0.526, 67293.483, "", 317.84, 
  17.26, 1.2, 37.4, "", 1.2, 77.97, 0.89}, 
 {"ARE", "Asia", "United Arab Emirates", "2021-03-17", 432364., 2051., 2065., 
  1414., 8., 8.714, 43715.522, 207.373, 208.788, 142.967, 0.809, 0.881, 0.89, 
  "", "", "", "", "", "", "", "", 236988., 3.4476071*^7, 3485.812, 23.961, 
  227575., 23.01, 0.009, 110.2, "tests performed", 6.830369*^6, "", "", 
  161742., 66073., 69.06, "", "", 6681., 55.56, 9.8904*^6, 112.442, 34., 
  1.144, 0.526, 67293.483, "", 317.84, 17.26, 1.2, 37.4, "", 1.2, 77.97, 
  0.89}, {"ARE", "Asia", "United Arab Emirates", "2021-03-18", 434465., 
  2101., 2067., 1424., 10., 7.857, 43927.95, 212.428, 208.991, 143.978, 
  1.011, 0.794, 0.9, "", "", "", "", "", "", "", "", 198328., 3.4674399*^7, 
  3505.864, 20.053, 223695., 22.617, 0.009, 108.2, "tests performed", 
  6.980466*^6, "", "", 150097., 81874., 70.58, "", "", 8278., 55.56, 
  9.8904*^6, 112.442, 34., 1.144, 0.526, 67293.483, "", 317.84, 17.26, 1.2, 
  37.4, "", 1.2, 77.97, 0.89}, {"ARE", "Asia", "United Arab Emirates", 
  "2021-03-19", 436625., 2160., 2054.143, 1428., 4., 7.143, 44146.344, 
  218.394, 207.691, 144.382, 0.404, 0.722, 0.91, "", "", "", "", "", "", "", 
  "", 239268., 3.4913667*^7, 3530.056, 24.192, 223658., 22.614, 0.009, 108.9, 
  "tests performed", 7.124146*^6, "", "", 143680., 94466., 72.03, "", "", 
  9551., 55.56, 9.8904*^6, 112.442, 34., 1.144, 0.526, 67293.483, "", 317.84, 
  17.26, 1.2, 37.4, "", 1.2, 77.97, 0.89}, 
 {"ARE", "Asia", "United Arab Emirates", "2021-03-20", 438638., 2013., 
  2033.286, 1433., 5., 6.429, 44349.875, 203.531, 205.582, 144.888, 0.506, 
  0.65, 0.91, "", "", "", "", "", "", "", "", 240035., 3.5153702*^7, 
  3554.326, 24.269, 223026., 22.55, 0.009, 109.7, "tests performed", 
  7.181056*^6, "", "", 56910., 94905., 72.61, "", "", 9596., 55.56, 
  9.8904*^6, 112.442, 34., 1.144, 0.526, 67293.483, "", 317.84, 17.26, 1.2, 
  37.4, "", 1.2, 77.97, 0.89}, {"ARE", "Asia", "United Arab Emirates", 
  "2021-03-21", 440355., 1717., 1994., 1438., 5., 6.143, 44523.477, 173.603, 
  201.61, 145.394, 0.506, 0.621, 0.92, "", "", "", "", "", "", "", "", 
  237479., 3.5391181*^7, 3578.337, 24.011, 223680., 22.616, 0.009, 112.2, 
  "tests performed", 7.298768*^6, "", "", 117712., 108265., 73.8, "", "", 
  10946., 55.56, 9.8904*^6, 112.442, 34., 1.144, 0.526, 67293.483, "", 
  317.84, 17.26, 1.2, 37.4, "", 1.2, 77.97, 0.89}, 
 {"ARE", "Asia", "United Arab Emirates", "2021-03-22", 442226., 1871., 
  1990.143, 1445., 7., 6.143, 44712.651, 189.173, 201.22, 146.101, 0.708, 
  0.621, 0.94, "", "", "", "", "", "", "", "", 185531., 3.5576712*^7, 
  3597.095, 18.759, 220816., 22.326, 0.009, 111., "tests performed", 
  7.374725*^6, "", "", 75957., 113692., 74.56, "", "", 11495., 55.56, 
  9.8904*^6, 112.442, 34., 1.144, 0.526, 67293.483, "", 317.84, 17.26, 1.2, 
  37.4, "", 1.2, 77.97, 0.89}, {"ARE", "Asia", "United Arab Emirates", 
  "2021-03-23", 444398., 2172., 2012.143, 1451., 6., 6.429, 44932.258, 
  219.607, 203.444, 146.708, 0.607, 0.65, 0.95, "", "", "", "", "", "", "", 
  "", 209079., 3.5785791*^7, 3618.235, 21.14, 220958., 22.341, 0.009, 109.8, 
  "tests performed", 7.477881*^6, "", "", 103156., 115608., 75.61, "", "", 
  11689., 55.56, 9.8904*^6, 112.442, 34., 1.144, 0.526, 67293.483, "", 
  317.84, 17.26, 1.2, 37.4, "", 1.2, 77.97, 0.89}, 
 {"ARE", "Asia", "United Arab Emirates", "2021-03-24", 446594., 2196., 
  2032.857, 1456., 5., 6., 45154.291, 222.033, 205.538, 147.213, 0.506, 
  0.607, 0.96, "", "", "", "", "", "", "", "", 226275., 3.6012066*^7, 
  3641.113, 22.878, 219428., 22.186, 0.009, 107.9, "tests performed", 
  7.603328*^6, "", "", 125447., 110423., 76.88, "", "", 11165., 55.56, 
  9.8904*^6, 112.442, 34., 1.144, 0.526, 67293.483, "", 317.84, 17.26, 1.2, 
  37.4, "", 1.2, 77.97, 0.89}, {"ARE", "Asia", "United Arab Emirates", 
  "2021-03-25", 448637., 2043., 2024.571, 1466., 10., 6., 45360.855, 206.564, 
  204.701, 148.225, 1.011, 0.607, 0.97, "", "", "", "", "", "", "", "", 
  235564., 3.624763*^7, 3664.931, 23.817, 224747., 22.724, 0.009, 111., 
  "tests performed", 7.730375*^6, "", "", 127047., 107130., 78.16, "", "", 
  10832., 55.56, 9.8904*^6, 112.442, 34., 1.144, 0.526, 67293.483, "", 
  317.84, 17.26, 1.2, 37.4, "", 1.2, 77.97, 0.89}, 
 {"ARE", "Asia", "United Arab Emirates", "2021-03-26", 450765., 2128., 2020., 
  1472., 6., 6.286, 45576.013, 215.158, 204.238, 148.831, 0.607, 0.636, 0.98, 
  "", "", "", "", "", "", "", "", 236782., 3.6484412*^7, 3688.871, 23.941, 
  224392., 22.688, 0.009, 111.1, "tests performed", 7.799517*^6, "", "", 
  69142., 96482., 78.86, "", "", 9755., 53.7, 9.8904*^6, 112.442, 34., 1.144, 
  0.526, 67293.483, "", 317.84, 17.26, 1.2, 37.4, "", 1.2, 77.97, 0.89}, 
 {"ARE", "Asia", "United Arab Emirates", "2021-03-27", 453069., 2304., 
  2061.571, 1477., 5., 6.286, 45808.966, 232.953, 208.442, 149.337, 0.506, 
  0.636, 0.99, "", "", "", "", "", "", "", "", 248372., 3.6732784*^7, 
  3713.984, 25.112, 225583., 22.808, 0.009, 109.4, "tests performed", 
  7.959682*^6, "", "", 160165., 111232., 80.48, "", "", 11246., 53.7, 
  9.8904*^6, 112.442, 34., 1.144, 0.526, 67293.483, "", 317.84, 17.26, 1.2, 
  37.4, "", 1.2, 77.97, 0.89}, {"ARE", "Asia", "United Arab Emirates", 
  "2021-03-28", 455197., 2128., 2120.286, 1481., 4., 6.143, 46024.124, 
  215.158, 214.378, 149.741, 0.404, 0.621, 0.99, "", "", "", "", "", "", "", 
  "", 230734., 3.6963518*^7, 3737.313, 23.329, 224620., 22.711, 0.009, 105.9, 
  "tests performed", 8.081751*^6, "", "", 122069., 111855., 81.71, "", "", 
  11309., 53.7, 9.8904*^6, 112.442, 34., 1.144, 0.526, 67293.483, "", 317.84, 
  17.26, 1.2, 37.4, "", 1.2, 77.97, 0.89}, 
 {"ARE", "Asia", "United Arab Emirates", "2021-03-29", 457071., 1874., 
  2120.714, 1486., 5., 5.857, 46213.601, 189.477, 214.421, 150.247, 0.506, 
  0.592, 0.99, "", "", "", "", "", "", "", "", 167309., 3.7130827*^7, 
  3754.229, 16.916, 222016., 22.448, 0.01, 104.7, "tests performed", 
  8.133841*^6, "", "", 52090., 108445., 82.24, "", "", 10965., 53.7, 
  9.8904*^6, 112.442, 34., 1.144, 0.526, 67293.483, "", 317.84, 17.26, 1.2, 
  37.4, "", 1.2, 77.97, 0.89}, {"ARE", "Asia", "United Arab Emirates", 
  "2021-03-30", 459360., 2289., 2137.429, 1492., 6., 5.857, 46445.038, 
  231.437, 216.111, 150.853, 0.607, 0.592, 0.99, "", "", "", "", "", "", "", 
  "", 223799., 3.7354626*^7, 3776.857, 22.628, 224119., 22.66, 0.01, 104.9, 
  "tests performed", 8.220783*^6, "", "", 86942., 106129., 83.12, "", "", 
  10731., 53.7, 9.8904*^6, 112.442, 34., 1.144, 0.526, 67293.483, "", 317.84, 
  17.26, 1.2, 37.4, "", 1.2, 77.97, 0.89}, 
 {"ARE", "Asia", "United Arab Emirates", "2021-03-31", 461444., 2084., 
  2121.429, 1497., 5., 5.857, 46655.747, 210.709, 214.494, 151.359, 0.506, 
  0.592, 0.99, "", "", "", "", "", "", "", "", 244422., 3.7599048*^7, 
  3801.57, 24.713, 226712., 22.922, 0.009, 106.9, "tests performed", 
  8.308469*^6, "", "", 87686., 100734., 84.01, "", "", 10185., 53.7, 
  9.8904*^6, 112.442, 34., 1.144, 0.526, 67293.483, "", 317.84, 17.26, 1.2, 
  37.4, "", 1.2, 77.97, 0.89}, {"ARE", "Asia", "United Arab Emirates", 
  "2021-04-01", 463759., 2315., 2160.286, 1499., 2., 4.714, 46889.812, 
  234.065, 218.422, 151.561, 0.202, 0.477, 0.99, "", "", "", "", "", "", "", 
  "", 237240., 3.7836288*^7, 3825.557, 23.987, 226951., 22.947, 0.01, 105.1, 
  "tests performed", 8.391302*^6, "", "", 82833., 94418., 84.84, "", "", 
  9546., 53.7, 9.8904*^6, 112.442, 34., 1.144, 0.526, 67293.483, "", 317.84, 
  17.26, 1.2, 37.4, "", 1.2, 77.97, 0.89}, 
 {"ARE", "Asia", "United Arab Emirates", "2021-04-02", 465939., 2180., 
  2167.714, 1502., 3., 4.286, 47110.228, 220.416, 219.174, 151.864, 0.303, 
  0.433, 0.99, "", "", "", "", "", "", "", "", 244357., 3.8080645*^7, 
  3850.263, 24.706, 228033., 23.056, 0.01, 105.2, "tests performed", 
  8.491382*^6, "", "", 100080., 98838., 85.85, "", "", 9993., 53.7, 
  9.8904*^6, 112.442, 34., 1.144, 0.526, 67293.483, "", 317.84, 17.26, 1.2, 
  37.4, "", 1.2, 77.97, 0.89}, {"ARE", "Asia", "United Arab Emirates", 
  "2021-04-03", 468023., 2084., 2136.286, 1504., 2., 3.857, 47320.937, 
  210.709, 215.996, 152.067, 0.202, 0.39, 0.98, "", "", "", "", "", "", "", 
  "", 252243., 3.8332888*^7, 3875.767, 25.504, 228586., 23.112, 0.009, 107., 
  "tests performed", 8.559291*^6, "", "", 67909., 85658., 86.54, "", "", 
  8661., 53.7, 9.8904*^6, 112.442, 34., 1.144, 0.526, 67293.483, "", 317.84, 
  17.26, 1.2, 37.4, "", 1.2, 77.97, 0.89}, 
 {"ARE", "Asia", "United Arab Emirates", "2021-04-04", 470136., 2113., 
  2134.143, 1510., 6., 4.143, 47534.579, 213.642, 215.779, 152.673, 0.607, 
  0.419, 0.98, "", "", "", "", "", "", "", "", 260445., 3.8593333*^7, 3902.1, 
  26.333, 232831., 23.541, 0.009, 109.1, "tests performed", 8.578979*^6, "", 
  "", 19688., 71033., 86.74, "", "", 7182., 53.7, 9.8904*^6, 112.442, 34., 
  1.144, 0.526, 67293.483, "", 317.84, 17.26, 1.2, 37.4, "", 1.2, 77.97, 
  0.89}, {"ARE", "Asia", "United Arab Emirates", "2021-04-05", 472148., 
  2012., 2153.857, 1512., 2., 3.714, 47738.009, 203.43, 217.773, 152.876, 
  0.202, 0.376, 0.97, "", "", "", "", "", "", "", "", 195573., 3.8788906*^7, 
  3921.874, 19.774, 236868., 23.949, 0.009, 110., "tests performed", 
  8.596722*^6, "", "", 17743., 66126., 86.92, "", "", 6686., 53.7, 9.8904*^6, 
  112.442, 34., 1.144, 0.526, 67293.483, "", 317.84, 17.26, 1.2, 37.4, "", 
  1.2, 77.97, 0.89}, {"ARE", "Asia", "United Arab Emirates", "2021-04-06", 
  474136., 1988., 2110.857, 1516., 4., 3.429, 47939.012, 201.003, 213.425, 
  153.28, 0.404, 0.347, 0.96, "", "", "", "", "", "", "", "", 254944., 
  3.904385*^7, 3947.651, 25.777, 241318., 24.399, 0.009, 114.3, 
  "tests performed", 8.659503*^6, "", "", 62781., 62674., 87.55, "", "", 
  6337., 53.7, 9.8904*^6, 112.442, 34., 1.144, 0.526, 67293.483, "", 317.84, 
  17.26, 1.2, 37.4, "", 1.2, 77.97, 0.89}, 
 {"ARE", "Asia", "United Arab Emirates", "2021-04-07", 476019., 1883., 
  2082.143, 1520., 4., 3.286, 48129.398, 190.387, 210.522, 153.684, 0.404, 
  0.332, 0.96, "", "", "", "", "", "", "", "", 243759., 3.9287609*^7, 
  3972.297, 24.646, 241223., 24.39, 0.009, 115.9, "tests performed", 
  8.707073*^6, "", "", 47570., 56943., 88.04, "", "", 5757., 53.7, 9.8904*^6, 
  112.442, 34., 1.144, 0.526, 67293.483, "", 317.84, 17.26, 1.2, 37.4, "", 
  1.2, 77.97, 0.89}, {"ARE", "Asia", "United Arab Emirates", "2021-04-08", 
  478131., 2112., 2053.143, 1523., 3., 3.429, 48342.939, 213.54, 207.589, 
  153.988, 0.303, 0.347, 0.96, "", "", "", "", "", "", "", "", 249014., 
  3.9536623*^7, 3997.475, 25.177, 242905., 24.56, 0.008, 118.3, 
  "tests performed", 8.889571*^6, "", "", 182498., 71181., 89.88, "", "", 
  7197., 53.7, 9.8904*^6, 112.442, 34., 1.144, 0.526, 67293.483, "", 317.84, 
  17.26, 1.2, 37.4, "", 1.2, 77.97, 0.89}, 
 {"ARE", "Asia", "United Arab Emirates", "2021-04-09", 480006., 1875., 
  2009.571, 1526., 3., 3.429, 48532.516, 189.578, 203.184, 154.291, 0.303, 
  0.347, 0.95, "", "", "", "", "", "", "", "", 247634., 3.9784257*^7, 
  4022.512, 25.038, 243373., 24.607, 0.008, 121.1, "tests performed", 
  8.923543*^6, "", "", 33972., 61737., 90.22, "", "", 6242., 53.7, 9.8904*^6, 
  112.442, 34., 1.144, 0.526, 67293.483, "", 317.84, 17.26, 1.2, 37.4, "", 
  1.2, 77.97, 0.89}, {"ARE", "Asia", "United Arab Emirates", "2021-04-10", 
  481937., 1931., 1987.714, 1529., 3., 3.571, 48727.756, 195.24, 200.974, 
  154.594, 0.303, 0.361, 0.96, "", "", "", "", "", "", "", "", 237130., 
  4.0021387*^7, 4046.488, 23.976, 241214., 24.389, 0.008, 121.4, 
  "tests performed", 8.975014*^6, "", "", 51471., 59389., 90.74, "", "", 
  6005., 53.7, 9.8904*^6, 112.442, 34., 1.144, 0.526, 67293.483, "", 317.84, 
  17.26, 1.2, 37.4, "", 1.2, 77.97, 0.89}, 
 {"ARE", "Asia", "United Arab Emirates", "2021-04-11", 483747., 1810., 
  1944.429, 1531., 2., 3., 48910.762, 183.006, 196.598, 154.797, 0.202, 
  0.303, 0.96, "", "", "", "", "", "", "", "", 242415., 4.0263802*^7, 
  4070.998, 24.51, 238638., 24.128, 0.008, 122.7, "tests performed", 
  9.005444*^6, "", "", 30430., 60924., 91.05, "", "", 6160., 53.7, 9.8904*^6, 
  112.442, 34., 1.144, 0.526, 67293.483, "", 317.84, 17.26, 1.2, 37.4, "", 
  1.2, 77.97, 0.89}, {"ARE", "Asia", "United Arab Emirates", "2021-04-12", 
  485675., 1928., 1932.429, 1533., 2., 3., 49105.698, 194.937, 195.384, 
  154.999, 0.202, 0.303, 0.96, "", "", "", "", "", "", "", "", 193896., 
  4.0457698*^7, 4090.603, 19.604, 238399., 24.104, 0.008, 123.4, 
  "tests performed", 9.037923*^6, "", "", 32479., 63029., 91.38, "", "", 
  6373., 53.7, 9.8904*^6, 112.442, 34., 1.144, 0.526, 67293.483, "", 317.84, 
  17.26, 1.2, 37.4, "", 1.2, 77.97, 0.89}, 
 {"ARE", "Asia", "United Arab Emirates", "2021-04-13", 487697., 2022., 
  1937.286, 1537., 4., 3., 49310.139, 204.441, 195.875, 155.403, 0.404, 
  0.303, 0.96, "", "", "", "", "", "", "", "", 266023., 4.0723721*^7, 4117.5, 
  26.897, 239982., 24.264, 0.008, 123.9, "tests performed", 9.156728*^6, "", 
  "", 118805., 71032., 92.58, "", "", 7182., 53.7, 9.8904*^6, 112.442, 34., 
  1.144, 0.526, 67293.483, "", 317.84, 17.26, 1.2, 37.4, "", 1.2, 77.97, 
  0.89}, {"ARE", "Asia", "United Arab Emirates", "2021-04-14", 489495., 
  1798., 1925.143, 1541., 4., 3., 49491.932, 181.792, 194.648, 155.808, 
  0.404, 0.303, 0.96, "", "", "", "", "", "", "", "", 256181., 4.0979902*^7, 
  4143.402, 25.902, 241756., 24.444, 0.008, 125.6, "tests performed", 
  9.295462*^6, "", "", 138734., 84056., 93.98, "", "", 8499., 53.7, 
  9.8904*^6, 112.442, 34., 1.144, 0.526, 67293.483, "", 317.84, 17.26, 1.2, 
  37.4, "", 1.2, 77.97, 0.89}, {"ARE", "Asia", "United Arab Emirates", 
  "2021-04-15", 491423., 1928., 1898.857, 1545., 4., 3.143, 49686.868, 
  194.937, 191.99, 156.212, 0.404, 0.318, 0.96, "", "", "", "", "", "", "", 
  "", 225031., 4.1204933*^7, 4166.154, 22.752, 238330., 24.097, 0.008, 125.5, 
  "tests performed", 9.387344*^6, "", "", 91882., 71110., 94.91, "", "", 
  7190., 53.7, 9.8904*^6, 112.442, 34., 1.144, 0.526, 67293.483, "", 317.84, 
  17.26, 1.2, 37.4, "", 1.2, 77.97, 0.89}, 
 {"ARE", "Asia", "United Arab Emirates", "2021-04-16", 493266., 1843., 
  1894.286, 1547., 2., 3., 49873.21, 186.342, 191.528, 156.414, 0.202, 0.303, 
  0.97, "", "", "", "", "", "", "", "", 198135., 4.1403068*^7, 4186.187, 
  20.033, 231259., 23.382, 0.008, 122.1, "tests performed", 9.489684*^6, "", 
  "", 102340., 80877., 95.95, "", "", 8177., 53.7, 9.8904*^6, 112.442, 34., 
  1.144, 0.526, 67293.483, "", 317.84, 17.26, 1.2, 37.4, "", 1.2, 77.97, 
  0.89}, {"ARE", "Asia", "United Arab Emirates", "2021-04-17", 495224., 
  1958., 1898.143, 1550., 3., 3., 50071.18, 197.97, 191.918, 156.718, 0.303, 
  0.303, 0.97, "", "", "", "", "", "", "", "", 214765., 4.1617833*^7, 
  4207.902, 21.714, 228064., 23.059, 0.008, 120.2, "tests performed", 
  9.601463*^6, "", "", 111779., 89493., 97.08, "", "", 9048., 53.7, 
  9.8904*^6, 112.442, 34., 1.144, 0.526, 67293.483, "", 317.84, 17.26, 1.2, 
  37.4, "", 1.2, 77.97, 0.89}, {"ARE", "Asia", "United Arab Emirates", 
  "2021-04-18", 497154., 1930., 1915.286, 1554., 4., 3.286, 50266.319, 
  195.139, 193.651, 157.122, 0.404, 0.332, 0.98, "", "", "", "", "", "", "", 
  "", 203347., 4.182118*^7, 4228.462, 20.56, 222483., 22.495, 0.009, 116.2, 
  "tests performed", 9.6302*^6, "", "", 28737., 89251., 97.37, "", "", 9024., 
  56.48, 9.8904*^6, 112.442, 34., 1.144, 0.526, 67293.483, "", 317.84, 17.26, 
  1.2, 37.4, "", 1.2, 77.97, 0.89}, {"ARE", "Asia", "United Arab Emirates", 
  "2021-04-19", 498957., 1803., 1897.429, 1556., 2., 3.286, 50448.617, 
  182.298, 191.845, 157.324, 0.202, 0.332, 0.98, "", "", "", "", "", "", "", 
  "", 141862., 4.1963042*^7, 4242.805, 14.343, 215049., 21.743, 0.009, 113.3, 
  "tests performed", 9.675205*^6, "", "", 45005., 91040., 97.82, "", "", 
  9205., 56.48, 9.8904*^6, 112.442, 34., 1.144, 0.526, 67293.483, "", 317.84, 
  17.26, 1.2, 37.4, "", 1.2, 77.97, 0.89}, 
 {"ARE", "Asia", "United Arab Emirates", "2021-04-20", 500860., 1903., 
  1880.429, 1559., 3., 3.143, 50641.026, 192.409, 190.127, 157.628, 0.303, 
  0.318, 0.98, "", "", "", "", "", "", "", "", 192238., 4.215528*^7, 
  4262.242, 19.437, 204508., 20.677, 0.009, 108.8, "tests performed", "", 
  5.081853*^6, 3.836521*^6, "", 90125., "", 51.38, 38.79, 9112., 56.48, 
  9.8904*^6, 112.442, 34., 1.144, 0.526, 67293.483, "", 317.84, 17.26, 1.2, 
  37.4, "", 1.2, 77.97, 0.89}, {"ARE", "Asia", "United Arab Emirates", 
  "2021-04-21", 502791., 1931., 1899.429, 1561., 2., 2.857, 50836.265, 
  195.24, 192.048, 157.83, 0.202, 0.289, 0.99, "", "", "", "", "", "", "", 
  "", 191886., 4.2347166*^7, 4281.643, 19.401, 195323., 19.749, 0.01, 102.8, 
  "tests performed", 9.900002*^6, "", "", "", 86363., 100.1, "", "", 8732., 
  56.48, 9.8904*^6, 112.442, 34., 1.144, 0.526, 67293.483, "", 317.84, 17.26, 
  1.2, 37.4, "", 1.2, 77.97, 0.89}, {"ARE", "Asia", "United Arab Emirates", 
  "2021-04-22", 504872., 2081., 1921.286, 1565., 4., 2.857, 51046.672, 
  210.406, 194.258, 158.234, 0.404, 0.289, 0.99, "", "", "", "", "", "", "", 
  "", 203232., 4.2550398*^7, 4302.192, 20.548, 192209., 19.434, 0.01, 100., 
  "tests performed", 1.0001241*^7, "", "", 101239., 87700., 101.12, "", "", 
  8867., 56.48, 9.8904*^6, 112.442, 34., 1.144, 0.526, 67293.483, "", 317.84, 
  17.26, 1.2, 37.4, "", 1.2, 77.97, 0.89}, 
 {"ARE", "Asia", "United Arab Emirates", "2021-04-23", 506845., 1973., 
  1939.857, 1567., 2., 2.857, 51246.158, 199.486, 196.135, 158.436, 0.202, 
  0.289, 0.99, "", "", "", "", "", "", "", "", 202068., 4.2752466*^7, 
  4322.623, 20.431, 192771., 19.491, 0.01, 99.4, "tests performed", 
  1.0194266*^7, "", "", 193025., 100655., 103.07, "", "", 10177., 56.48, 
  9.8904*^6, 112.442, 34., 1.144, 0.526, 67293.483, "", 317.84, 17.26, 1.2, 
  37.4, "", 1.2, 77.97, 0.89}, {"ARE", "Asia", "United Arab Emirates", 
  "2021-04-24", 508925., 2080., 1957.286, 1569., 2., 2.714, 51456.463, 
  210.305, 197.898, 158.639, 0.202, 0.274, 0.99, "", "", "", "", "", "", "", 
  "", 212779., 4.2965245*^7, 4344.136, 21.514, 192487., 19.462, 0.01, 98.3, 
  "tests performed", "", "", "", "", 86228., "", "", "", 8718., 56.48, 
  9.8904*^6, 112.442, 34., 1.144, 0.526, 67293.483, "", 317.84, 17.26, 1.2, 
  37.4, "", 1.2, 77.97, 0.89}, {"ARE", "Asia", "United Arab Emirates", 
  "2021-04-25", 510738., 1813., 1940.571, 1571., 2., 2.429, 51639.772, 
  183.309, 196.208, 158.841, 0.202, 0.246, 0.99, "", "", "", "", "", "", "", 
  "", 205321., 4.3170566*^7, 4364.896, 20.76, 192769., 19.491, 0.01, 99.3, 
  "tests performed", 1.0215846*^7, "", "", "", 83664., 103.29, "", "", 8459., 
  56.48, 9.8904*^6, 112.442, 34., 1.144, 0.526, 67293.483, "", 317.84, 17.26, 
  1.2, 37.4, "", 1.2, 77.97, 0.89}, {"ARE", "Asia", "United Arab Emirates", 
  "2021-04-26", 512497., 1759., 1934.286, 1573., 2., 2.429, 51817.621, 
  177.849, 195.572, 159.043, 0.202, 0.246, 0.98, "", "", "", "", "", "", "", 
  "", 160390., 4.3330956*^7, 4381.113, 16.217, 195416., 19.758, 0.01, 101., 
  "tests performed", 1.0254053*^7, "", "", 38207., 82693., 103.68, "", "", 
  8361., 56.48, 9.8904*^6, 112.442, 34., 1.144, 0.526, 67293.483, "", 317.84, 
  17.26, 1.2, 37.4, "", 1.2, 77.97, 0.89}, 
 {"ARE", "Asia", "United Arab Emirates", "2021-04-27", 514591., 2094., 
  1961.571, 1578., 5., 2.714, 52029.342, 211.72, 198.331, 159.549, 0.506, 
  0.274, 0.98, "", "", "", "", "", "", "", "", 185007., 4.3515963*^7, 
  4399.818, 18.706, 194383., 19.654, 0.01, 99.1, "tests performed", 
  1.0336214*^7, "", "", 82161., 78373., 104.51, "", "", 7924., 56.48, 
  9.8904*^6, 112.442, 34., 1.144, 0.526, 67293.483, "", 317.84, 17.26, 1.2, 
  37.4, "", 1.2, 77.97, 0.89}, {"ARE", "Asia", "United Arab Emirates", 
  "2021-04-28", 516301., 1710., 1930., 1580., 2., 2.714, 52202.237, 172.895, 
  195.139, 159.751, 0.202, 0.274, 0.97, "", "", "", "", "", "", "", "", 
  195166., 4.3711129*^7, 4419.551, 19.733, 194852., 19.701, 0.01, 101., 
  "tests performed", 1.0466251*^7, "", "", 130037., 80893., 105.82, "", "", 
  8179., 56.48, 9.8904*^6, 112.442, 34., 1.144, 0.526, 67293.483, "", 317.84, 
  17.26, 1.2, 37.4, "", 1.2, 77.97, 0.89}, 
 {"ARE", "Asia", "United Arab Emirates", "2021-04-29", 518262., 1961., 
  1912.857, 1584., 4., 2.714, 52400.51, 198.273, 193.405, 160.155, 0.404, 
  0.274, 0.97, "", "", "", "", "", "", "", "", 193693., 4.3904822*^7, 
  4439.135, 19.584, 193489., 19.563, 0.01, 101.2, "tests performed", 
  1.0547584*^7, "", "", 81333., 78049., 106.64, "", "", 7891., 56.48, 
  9.8904*^6, 112.442, 34., 1.144, 0.526, 67293.483, "", 317.84, 17.26, 1.2, 
  37.4, "", 1.2, 77.97, 0.89}, {"ARE", "Asia", "United Arab Emirates", 
  "2021-04-30", 520236., 1974., 1913., 1587., 3., 2.857, 52600.097, 199.587, 
  193.42, 160.459, 0.303, 0.289, 0.97, "", "", "", "", "", "", "", "", 
  204093., 4.4108915*^7, 4459.771, 20.635, 193778., 19.593, 0.01, 101.3, 
  "tests performed", "", "", "", "", 54929., "", "", "", 5554., 56.48, 
  9.8904*^6, 112.442, 34., 1.144, 0.526, 67293.483, "", 317.84, 17.26, 1.2, 
  37.4, "", 1.2, 77.97, 0.89}, {"ARE", "Asia", "United Arab Emirates", 
  "2021-05-01", 521948., 1712., 1860.429, 1591., 4., 3.143, 52773.194, 
  173.097, 188.104, 160.863, 0.404, 0.318, 0.96, "", "", "", "", "", "", "", 
  "", 202881., 4.4311796*^7, 4480.284, 20.513, 192364., 19.45, 0.01, 103.4, 
  "tests performed", 1.060995*^7, "", "", "", 57842., 107.28, "", "", 5848., 
  56.48, 9.8904*^6, 112.442, 34., 1.144, 0.526, 67293.483, "", 317.84, 17.26, 
  1.2, 37.4, "", 1.2, 77.97, 0.89}, {"ARE", "Asia", "United Arab Emirates", 
  "2021-05-02", 523795., 1847., 1865.286, 1593., 2., 3.143, 52959.941, 
  186.747, 188.596, 161.065, 0.202, 0.318, 0.96, "", "", "", "", "", "", "", 
  "", 205625., 4.4517421*^7, 4501.074, 20.79, 192408., 19.454, 0.01, 103.2, 
  "tests performed", 1.0634693*^7, "", "", 24743., 59835., 107.53, "", "", 
  6050., 56.48, 9.8904*^6, 112.442, 34., 1.144, 0.526, 67293.483, "", 317.84, 
  17.26, 1.2, 37.4, "", 1.2, 77.97, 0.89}, 
 {"ARE", "Asia", "United Arab Emirates", "2021-05-03", 525567., 1772., 
  1867.143, 1596., 3., 3.286, 53139.105, 179.164, 188.783, 161.369, 0.303, 
  0.332, 0.96, "", "", "", "", "", "", "", "", 156940., 4.4674361*^7, 
  4516.942, 15.868, 191915., 19.404, 0.01, 102.8, "tests performed", 
  1.0666924*^7, "", "", 32231., 58982., 107.85, "", "", 5964., 56.48, 
  9.8904*^6, 112.442, 34., 1.144, 0.526, 67293.483, "", 317.84, 17.26, 1.2, 
  37.4, "", 1.2, 77.97, 0.89}, {"ARE", "Asia", "United Arab Emirates", 
  "2021-05-04", 527266., 1699., 1810.714, 1598., 2., 2.857, 53310.887, 
  171.783, 183.078, 161.571, 0.202, 0.289, 0.95, "", "", "", "", "", "", "", 
  "", 179453., 4.4853814*^7, 4535.086, 18.144, 191122., 19.324, 0.009, 105.6, 
  "tests performed", 1.0779163*^7, "", "", 112239., 63278., 108.99, "", "", 
  6398., 56.48, 9.8904*^6, 112.442, 34., 1.144, 0.526, 67293.483, "", 317.84, 
  17.26, 1.2, 37.4, "", 1.2, 77.97, 0.89}, 
 {"ARE", "Asia", "United Arab Emirates", "2021-05-05", 529220., 1954., 
  1845.571, 1601., 3., 3., 53508.453, 197.565, 186.602, 161.874, 0.303, 
  0.303, 0.95, "", "", "", "", "", "", "", "", 204724., 4.5058538*^7, 
  4555.785, 20.699, 192487., 19.462, 0.01, 104.3, "tests performed", 
  1.0834453*^7, "", "", 55290., 52600., 109.55, "", "", 5318., 56.48, 
  9.8904*^6, 112.442, 34., 1.144, 0.526, 67293.483, "", 317.84, 17.26, 1.2, 
  37.4, "", 1.2, 77.97, 0.89}, {"ARE", "Asia", "United Arab Emirates", 
  "2021-05-06", 530944., 1724., 1811.714, 1604., 3., 2.857, 53682.763, 
  174.31, 183.179, 162.177, 0.303, 0.289, 0.94, "", "", "", "", "", "", "", 
  "", 196777., 4.5255315*^7, 4575.681, 19.896, 192928., 19.507, 0.009, 106.5, 
  "tests performed", 1.0907264*^7, "", "", 72811., 51383., 110.28, "", "", 
  5195., 56.48, 9.8904*^6, 112.442, 34., 1.144, 0.526, 67293.483, "", 317.84, 
  17.26, 1.2, 37.4, "", 1.2, 77.97, 0.89}, 
 {"ARE", "Asia", "United Arab Emirates", "2021-05-07", 532710., 1766., 1782., 
  1607., 3., 2.857, 53861.32, 178.557, 180.175, 162.481, 0.303, 0.289, 0.93, 
  "", "", "", "", "", "", "", "", 211462., 4.5466777*^7, 4597.061, 21.381, 
  193980., 19.613, 0.009, 108.9, "tests performed", 1.1048547*^7, "", "", 
  141283., 67111., 111.71, "", "", 6785., 56.48, 9.8904*^6, 112.442, 34., 
  1.144, 0.526, 67293.483, "", 317.84, 17.26, 1.2, 37.4, "", 1.2, 77.97, 
  0.89}, {"ARE", "Asia", "United Arab Emirates", "2021-05-08", 534445., 
  1735., 1785.286, 1610., 3., 2.714, 54036.743, 175.423, 180.507, 162.784, 
  0.303, 0.274, 0.93, "", "", "", "", "", "", "", "", 200648., 4.5667425*^7, 
  4617.349, 20.287, 193661., 19.581, 0.009, 108.5, "tests performed", 
  1.1126889*^7, "", "", 78342., 73848., 112.5, "", "", 7467., 56.48, 
  9.8904*^6, 112.442, 34., 1.144, 0.526, 67293.483, "", 317.84, 17.26, 1.2, 
  37.4, "", 1.2, 77.97, 0.89}, {"ARE", "Asia", "United Arab Emirates", 
  "2021-05-09", 536017., 1572., 1746., 1613., 3., 2.857, 54195.685, 158.942, 
  176.535, 163.087, 0.303, 0.289, 0.92, "", "", "", "", "", "", "", "", 
  203147., 4.5870572*^7, 4637.888, 20.54, 193307., 19.545, 0.009, 110.7, 
  "tests performed", 1.1145934*^7, "", "", 19045., 73034., 112.69, "", "", 
  7384., 56.48, 9.8904*^6, 112.442, 34., 1.144, 0.526, 67293.483, "", 317.84, 
  17.26, 1.2, 37.4, "", 1.2, 77.97, 0.89}, 
 {"ARE", "Asia", "United Arab Emirates", "2021-05-10", 537524., 1507., 
  1708.143, 1615., 2., 2.714, 54348.055, 152.37, 172.707, 163.29, 0.202, 
  0.274, 0.91, "", "", "", "", "", "", "", "", 142603., 4.6013175*^7, 
  4652.307, 14.418, 191259., 19.338, 0.009, 112., "tests performed", 
  1.1186348*^7, "", "", 40414., 74203., 113.1, "", "", 7503., 56.48, 
  9.8904*^6, 112.442, 34., 1.144, 0.526, 67293.483, "", 317.84, 17.26, 1.2, 
  37.4, "", 1.2, 77.97, 0.89}, {"ARE", "Asia", "United Arab Emirates", 
  "2021-05-11", 539138., 1614., 1696., 1617., 2., 2.714, 54511.243, 163.189, 
  171.479, 163.492, 0.202, 0.274, 0.91, "", "", "", "", "", "", "", "", 
  177688., 4.6190863*^7, 4670.272, 17.966, 191007., 19.312, 0.009, 112.6, 
  "tests performed", 1.1273344*^7, "", "", 86996., 70597., 113.98, "", "", 
  7138., 56.48, 9.8904*^6, 112.442, 34., 1.144, 0.526, 67293.483, "", 317.84, 
  17.26, 1.2, 37.4, "", 1.2, 77.97, 0.89}, 
 {"ARE", "Asia", "United Arab Emirates", "2021-05-12", 540646., 1508., 
  1632.286, 1619., 2., 2.571, 54663.714, 152.471, 165.037, 163.694, 0.202, 
  0.26, 0.9, "", "", "", "", "", "", "", "", 210362., 4.6401225*^7, 4691.542, 
  21.269, 191812., 19.394, 0.009, 117.5, "tests performed", 1.1366954*^7, "", 
  "", 93610., 76072., 114.93, "", "", 7691., 56.48, 9.8904*^6, 112.442, 34., 
  1.144, 0.526, 67293.483, "", 317.84, 17.26, 1.2, 37.4, "", 1.2, 77.97, 
  0.89}, {"ARE", "Asia", "United Arab Emirates", "2021-05-13", 542158., 
  1512., 1602., 1623., 4., 2.714, 54816.59, 152.876, 161.975, 164.099, 0.404, 
  0.274, 0.9, "", "", "", "", "", "", "", "", 212212., 4.6613437*^7, 
  4712.998, 21.456, 194017., 19.617, 0.008, 121.1, "tests performed", 
  1.1422565*^7, "", "", 55611., 73614., 115.49, "", "", 7443., 56.48, 
  9.8904*^6, 112.442, 34., 1.144, 0.526, 67293.483, "", 317.84, 17.26, 1.2, 
  37.4, "", 1.2, 77.97, 0.89}, {"ARE", "Asia", "United Arab Emirates", 
  "2021-05-14", 543610., 1452., 1557.143, 1626., 3., 2.714, 54963.399, 
  146.809, 157.44, 164.402, 0.303, 0.274, 0.89, "", "", "", "", "", "", "", 
  "", 186370., 4.6799807*^7, 4731.842, 18.844, 190433., 19.254, 0.008, 122.3, 
  "tests performed", 1.144568*^7, "", "", 23115., 56733., 115.73, "", "", 
  5736., 56.48, 9.8904*^6, 112.442, 34., 1.144, 0.526, 67293.483, "", 317.84, 
  17.26, 1.2, 37.4, "", 1.2, 77.97, 0.89}, 
 {"ARE", "Asia", "United Arab Emirates", "2021-05-15", 544931., 1321., 1498., 
  1629., 3., 2.714, 55096.963, 133.564, 151.46, 164.705, 0.303, 0.274, 0.9, 
  "", "", "", "", "", "", "", "", 161182., 4.6960989*^7, 4748.138, 16.297, 
  184795., 18.684, 0.008, 123.4, "tests performed", 1.1448363*^7, "", "", 
  2683., 45925., 115.75, "", "", 4643., 56.48, 9.8904*^6, 112.442, 34., 
  1.144, 0.526, 67293.483, "", 317.84, 17.26, 1.2, 37.4, "", 1.2, 77.97, 
  0.89}, {"ARE", "Asia", "United Arab Emirates", "2021-05-16", 546182., 
  1251., 1452.143, 1631., 2., 2.571, 55223.449, 126.486, 146.823, 164.907, 
  0.202, 0.26, 0.91, "", "", "", "", "", "", "", "", 103918., 4.7064907*^7, 
  4758.645, 10.507, 170619., 17.251, 0.009, 117.5, "tests performed", 
  1.1450769*^7, "", "", 2406., 43548., 115.78, "", "", 4403., 56.48, 
  9.8904*^6, 112.442, 34., 1.144, 0.526, 67293.483, "", 317.84, 17.26, 1.2, 
  37.4, "", 1.2, 77.97, 0.89}, {"ARE", "Asia", "United Arab Emirates", 
  "2021-05-17", 547411., 1229., 1412.429, 1633., 2., 2.571, 55347.711, 
  124.262, 142.808, 165.11, 0.202, 0.26, 0.92, "", "", "", "", "", "", "", 
  "", 141947., 4.7206854*^7, 4772.997, 14.352, 170526., 17.242, 0.008, 120.7, 
  "tests performed", 1.1489475*^7, "", "", 38706., 43304., 116.17, "", "", 
  4378., 56.48, 9.8904*^6, 112.442, 34., 1.144, 0.526, 67293.483, "", 317.84, 
  17.26, 1.2, 37.4, "", 1.2, 77.97, 0.89}, 
 {"ARE", "Asia", "United Arab Emirates", "2021-05-18", 548681., 1270., 
  1363.286, 1637., 4., 2.857, 55476.118, 128.407, 137.839, 165.514, 0.404, 
  0.289, 0.93, "", "", "", "", "", "", "", "", 202184., 4.7409038*^7, 
  4793.44, 20.442, 174025., 17.595, 0.008, 127.7, "tests performed", 
  1.1594068*^7, "", "", 104593., 45818., 117.23, "", "", 4633., 56.48, 
  9.8904*^6, 112.442, 34., 1.144, 0.526, 67293.483, "", 317.84, 17.26, 1.2, 
  37.4, "", 1.2, 77.97, 0.89}, {"ARE", "Asia", "United Arab Emirates", 
  "2021-05-19", 550029., 1348., 1340.429, 1639., 2., 2.857, 55612.412, 
  136.294, 135.528, 165.716, 0.202, 0.289, 0.95, "", "", "", "", "", "", "", 
  "", 249847., 4.7658885*^7, 4818.701, 25.262, 179666., 18.166, 0.007, 134., 
  "tests performed", 1.1704191*^7, "", "", 110123., 48177., 118.34, "", "", 
  4871., 56.48, 9.8904*^6, 112.442, 34., 1.144, 0.526, 67293.483, "", 317.84, 
  17.26, 1.2, 37.4, "", 1.2, 77.97, 0.89}, 
 {"ARE", "Asia", "United Arab Emirates", "2021-05-20", 551430., 1401., 
  1324.571, 1642., 3., 2.714, 55754.065, 141.653, 133.925, 166.02, 0.303, 
  0.274, 0.98, "", "", "", "", "", "", "", "", 244880., 4.7903765*^7, 
  4843.461, 24.759, 184333., 18.638, 0.007, 139.2, "tests performed", 
  1.1822054*^7, "", "", 117863., 57070., 119.53, "", "", 5770., 56.48, 
  9.8904*^6, 112.442, 34., 1.144, 0.526, 67293.483, "", 317.84, 17.26, 1.2, 
  37.4, "", 1.2, 77.97, 0.89}, {"ARE", "Asia", "United Arab Emirates", 
  "2021-05-21", 552920., 1490., 1330., 1644., 2., 2.571, 55904.716, 150.651, 
  134.474, 166.222, 0.202, 0.26, 1., "", "", "", "", "", "", "", "", 241630., 
  4.8145395*^7, 4867.892, 24.431, 192227., 19.436, 0.007, 144.5, 
  "tests performed", 1.2034349*^7, "", "", 212295., 84096., 121.68, "", "", 
  8503., 56.48, 9.8904*^6, 112.442, 34., 1.144, 0.526, 67293.483, "", 317.84, 
  17.26, 1.2, 37.4, "", 1.2, 77.97, 0.89}, 
 {"ARE", "Asia", "United Arab Emirates", "2021-05-22", 554516., 1596., 
  1369.286, 1648., 4., 2.714, 56066.084, 161.369, 138.446, 166.626, 0.404, 
  0.274, 1.03, "", "", "", "", "", "", "", "", 224887., 4.8370282*^7, 
  4890.629, 22.738, 201328., 20.356, 0.007, 147., "tests performed", "", "", 
  "", "", 93105., "", "", "", 9414., 56.48, 9.8904*^6, 112.442, 34., 1.144, 
  0.526, 67293.483, "", 317.84, 17.26, 1.2, 37.4, "", 1.2, 77.97, 0.89}, 
 {"ARE", "Asia", "United Arab Emirates", "2021-05-23", 556107., 1591., 
  1417.857, 1651., 3., 2.857, 56226.947, 160.863, 143.357, 166.93, 0.303, 
  0.289, 1.06, "", "", "", "", "", "", "", "", 236993., 4.8607275*^7, 
  4914.591, 23.962, 220338., 22.278, 0.006, 155.4, "tests performed", 
  1.2165848*^7, "", "", "", 102154., 123.01, "", "", 10329., 56.48, 
  9.8904*^6, 112.442, 34., 1.144, 0.526, 67293.483, "", 317.84, 17.26, 1.2, 
  37.4, "", 1.2, 77.97, 0.89}, {"ARE", "Asia", "United Arab Emirates", 
  "2021-05-24", 557619., 1512., 1458.286, 1654., 3., 3., 56379.823, 152.876, 
  147.445, 167.233, 0.303, 0.303, 1.08, "", "", "", "", "", "", "", "", 
  178528., 4.8785803*^7, 4932.642, 18.051, 225564., 22.806, 0.006, 154.7, 
  "tests performed", "", "", "", "", 114460., "", "", "", 11573., 56.48, 
  9.8904*^6, 112.442, 34., 1.144, 0.526, 67293.483, "", 317.84, 17.26, 1.2, 
  37.4, "", 1.2, 77.97, 0.89}, {"ARE", "Asia", "United Arab Emirates", 
  "2021-05-25", 559291., 1672., 1515.714, 1658., 4., 3., 56548.876, 169.053, 
  153.251, 167.637, 0.404, 0.303, 1.09, "", "", "", "", "", "", "", "", 
  224002., 4.9009805*^7, 4955.29, 22.648, 228681., 23.122, 0.007, 150.9, 
  "tests performed", 1.2415548*^7, "", "", "", 117354., 125.53, "", "", 
  11865., 56.48, 9.8904*^6, 112.442, 34., 1.144, 0.526, 67293.483, "", 
  317.84, 17.26, 1.2, 37.4, "", 1.2, 77.97, 0.89}, 
 {"ARE", "Asia", "United Arab Emirates", "2021-05-26", 561048., 1757., 
  1574.143, 1661., 3., 3.143, 56726.523, 177.647, 159.159, 167.941, 0.303, 
  0.318, 1.11, "", "", "", "", "", "", "", "", 225954., 4.9235759*^7, 
  4978.136, 22.846, 225268., 22.776, 0.007, 143.1, "tests performed", 
  1.253197*^7, "", "", 116422., 118254., 126.71, "", "", 11956., 56.48, 
  9.8904*^6, 112.442, 34., 1.144, 0.526, 67293.483, "", 317.84, 17.26, 1.2, 
  37.4, "", 1.2, 77.97, 0.89}, {"ARE", "Asia", "United Arab Emirates", 
  "2021-05-27", 563215., 2167., 1683.571, 1664., 3., 3.143, 56945.624, 
  219.101, 170.223, 168.244, 0.303, 0.318, 1.13, "", "", "", "", "", "", "", 
  "", 225957., 4.9461716*^7, 5000.982, 22.846, 222564., 22.503, 0.008, 132.2, 
  "tests performed", "", "", "", "", 109563., "", "", "", 11078., 56.48, 
  9.8904*^6, 112.442, 34., 1.144, 0.526, 67293.483, "", 317.84, 17.26, 1.2, 
  37.4, "", 1.2, 77.97, 0.89}, {"ARE", "Asia", "United Arab Emirates", 
  "2021-05-28", 565451., 2236., 1790.143, 1668., 4., 3.429, 57171.702, 
  226.078, 180.998, 168.648, 0.404, 0.347, 1.13, "", "", "", "", "", "", "", 
  "", 239852., 4.9701568*^7, 5025.233, 24.251, 222310., 22.477, 0.008, 124.2, 
  "tests performed", 1.2646025*^7, "", "", "", 87382., 127.86, "", "", 8835., 
  56.48, 9.8904*^6, 112.442, 34., 1.144, 0.526, 67293.483, "", 317.84, 17.26, 
  1.2, 37.4, "", 1.2, 77.97, 0.89}, {"ARE", "Asia", "United Arab Emirates", 
  "2021-05-29", 567263., 1812., 1821., 1673., 5., 3.571, 57354.91, 183.208, 
  184.118, 169.154, 0.506, 0.361, 1.12, "", "", "", "", "", "", "", "", 
  204487., 4.9906055*^7, 5045.909, 20.675, 219396., 22.183, 0.008, 120.5, 
  "tests performed", 1.275663*^7, "", "", 110605., 93790., 128.98, "", "", 
  9483., 56.48, 9.8904*^6, 112.442, 34., 1.144, 0.526, 67293.483, "", 317.84, 
  17.26, 1.2, 37.4, "", 1.2, 77.97, 0.89}, 
 {"ARE", "Asia", "United Arab Emirates", "2021-05-30", 569073., 1810., 
  1852.286, 1677., 4., 3.714, 57537.916, 183.006, 187.281, 169.558, 0.404, 
  0.376, 1.12, "", "", "", "", "", "", "", "", 242981., 5.0149036*^7, 
  5070.476, 24.567, 220252., 22.269, 0.008, 118.9, "tests performed", 
  1.2811422*^7, "", "", 54792., 92225., 129.53, "", "", 9325., 56.48, 
  9.8904*^6, 112.442, 34., 1.144, 0.526, 67293.483, "", 317.84, 17.26, 1.2, 
  37.4, "", 1.2, 77.97, 0.89}, {"ARE", "Asia", "United Arab Emirates", 
  "2021-05-31", 570836., 1763., 1888.143, 1680., 3., 3.714, 57716.169, 
  178.254, 190.907, 169.862, 0.303, 0.376, 1.11, "", "", "", "", "", "", "", 
  "", 189946., 5.0338982*^7, 5089.681, 19.205, 221883., 22.434, 0.009, 117.5, 
  "tests performed", 1.2870553*^7, "", "", 59131., 82836., 130.13, "", "", 
  8375., 56.48, 9.8904*^6, 112.442, 34., 1.144, 0.526, 67293.483, "", 317.84, 
  17.26, 1.2, 37.4, "", 1.2, 77.97, 0.89}, 
 {"ARE", "Asia", "United Arab Emirates", "2021-06-01", 572804., 1968., 
  1930.429, 1684., 4., 3.714, 57915.15, 198.981, 195.182, 170.266, 0.404, 
  0.376, 1.11, "", "", "", "", "", "", "", "", 215689., 5.0554671*^7, 
  5111.489, 21.808, 220695., 22.314, 0.009, 114.3, "tests performed", 
  1.2967716*^7, "", "", 97163., 78881., 131.11, "", "", 7976., 53.7, 
  9.8904*^6, 112.442, 34., 1.144, 0.526, 67293.483, "", 317.84, 17.26, 1.2, 
  37.4, "", 1.2, 77.97, 0.89}, {"ARE", "Asia", "United Arab Emirates", 
  "2021-06-02", 574958., 2154., 1987.143, 1686., 2., 3.571, 58132.937, 
  217.787, 200.916, 170.468, 0.202, 0.361, 1.11, "", "", "", "", "", "", "", 
  "", 218977., 5.0773648*^7, 5133.629, 22.14, 219698., 22.213, 0.009, 110.6, 
  "tests performed", 1.3066261*^7, "", "", 98545., 76327., 132.11, "", "", 
  7717., 53.7, 9.8904*^6, 112.442, 34., 1.144, 0.526, 67293.483, "", 317.84, 
  17.26, 1.2, 37.4, "", 1.2, 77.97, 0.89}, 
 {"ARE", "Asia", "United Arab Emirates", "2021-06-03", 576947., 1989., 
  1961.714, 1689., 3., 3.571, 58334.041, 201.104, 198.345, 170.772, 0.303, 
  0.361, 1.1, "", "", "", "", "", "", "", "", 230728., 5.1004376*^7, 
  5156.958, 23.328, 220380., 22.282, 0.009, 112.3, "tests performed", 
  1.3227344*^7, "", "", 161083., 91192., 133.74, "", "", 9220., 53.7, 
  9.8904*^6, 112.442, 34., 1.144, 0.526, 67293.483, "", 317.84, 17.26, 1.2, 
  37.4, "", 1.2, 77.97, 0.89}, {"ARE", "Asia", "United Arab Emirates", 
  "2021-06-04", 579009., 2062., 1936.857, 1691., 2., 3.286, 58542.526, 
  208.485, 195.832, 170.974, 0.202, 0.332, 1.1, "", "", "", "", "", "", "", 
  "", 233038., 5.1237414*^7, 5180.52, 23.562, 219407., 22.184, 0.009, 113.3, 
  "tests performed", "", "", "", "", 87807., "", "", "", 8878., 53.7, 
  9.8904*^6, 112.442, 34., 1.144, 0.526, 67293.483, "", 317.84, 17.26, 1.2, 
  37.4, "", 1.2, 77.97, 0.89}, {"ARE", "Asia", "United Arab Emirates", 
  "2021-06-05", 581197., 2188., 1990.571, 1696., 5., 3.286, 58763.751, 
  221.225, 201.263, 171.479, 0.506, 0.332, 1.1, "", "", "", "", "", "", "", 
  "", 246510., 5.1483924*^7, 5205.444, 24.924, 225410., 22.791, 0.009, 113.2, 
  "tests performed", 1.329401*^7, "", "", "", 76769., 134.41, "", "", 7762., 
  53.7, 9.8904*^6, 112.442, 34., 1.144, 0.526, 67293.483, "", 317.84, 17.26, 
  1.2, 37.4, "", 1.2, 77.97, 0.89}, {"ARE", "Asia", "United Arab Emirates", 
  "2021-06-06", 583071., 1874., 1999.714, 1699., 3., 3.143, 58953.227, 
  189.477, 202.187, 171.783, 0.303, 0.318, 1.1, "", "", "", "", "", "", "", 
  "", 231928., 5.1715852*^7, 5228.894, 23.45, 223831., 22.631, 0.009, 111.9, 
  "tests performed", 1.3315751*^7, "", "", 21741., 72047., 134.63, "", "", 
  7285., 53.7, 9.8904*^6, 112.442, 34., 1.144, 0.526, 67293.483, "", 317.84, 
  17.26, 1.2, 37.4, "", 1.2, 77.97, 0.89}, 
 {"ARE", "Asia", "United Arab Emirates", "2021-06-07", 585039., 1968., 2029., 
  1702., 3., 3.143, 59152.208, 198.981, 205.148, 172.086, 0.303, 0.318, "", 
  "", "", "", "", "", "", "", "", 208090., 5.1923942*^7, 5249.933, 21.04, 
  226423., 22.893, 0.009, 111.6, "tests performed", 1.33473*^7, "", "", 
  31549., 68107., 134.95, "", "", 6886., 53.7, 9.8904*^6, 112.442, 34., 
  1.144, 0.526, 67293.483, "", 317.84, 17.26, 1.2, 37.4, "", 1.2, 77.97, 
  0.89}, {"GBR", "Europe", "United Kingdom", "2020-01-31", 2., 2., "", "", 
  "", "", 0.029, 0.029, "", "", "", "", "", "", "", "", "", "", "", "", "", 
  "", "", "", "", "", "", "", "", "", "", "", "", "", "", "", "", "", "", 
  8.33, 6.7886004*^7, 272.898, 40.8, 18.517, 12.527, 39753.244, 0.2, 122.137, 
  4.28, 20., 24.7, "", 2.54, 81.32, 0.932}, 
 {"GBR", "Europe", "United Kingdom", "2020-02-01", 2., 0., "", "", "", "", 
  0.029, 0., "", "", "", "", "", "", "", "", "", "", "", "", "", "", "", "", 
  "", "", "", "", "", "", "", "", "", "", "", "", "", "", "", 8.33, 
  6.7886004*^7, 272.898, 40.8, 18.517, 12.527, 39753.244, 0.2, 122.137, 4.28, 
  20., 24.7, "", 2.54, 81.32, 0.932}, {"GBR", "Europe", "United Kingdom", 
  "2020-02-02", 2., 0., "", "", "", "", 0.029, 0., "", "", "", "", "", "", 
  "", "", "", "", "", "", "", "", "", "", "", "", "", "", "", "", "", "", "", 
  "", "", "", "", "", "", 11.11, 6.7886004*^7, 272.898, 40.8, 18.517, 12.527, 
  39753.244, 0.2, 122.137, 4.28, 20., 24.7, "", 2.54, 81.32, 0.932}, 
 {"GBR", "Europe", "United Kingdom", "2020-02-03", 8., 6., "", "", "", "", 
  0.118, 0.088, "", "", "", "", "", "", "", "", "", "", "", "", "", "", "", 
  "", "", "", "", "", "", "", "", "", "", "", "", "", "", "", "", 11.11, 
  6.7886004*^7, 272.898, 40.8, 18.517, 12.527, 39753.244, 0.2, 122.137, 4.28, 
  20., 24.7, "", 2.54, 81.32, 0.932}, {"GBR", "Europe", "United Kingdom", 
  "2020-02-04", 8., 0., "", "", "", "", 0.118, 0., "", "", "", "", "", "", 
  "", "", "", "", "", "", "", "", "", "", "", "", "", "", "", "", "", "", "", 
  "", "", "", "", "", "", 11.11, 6.7886004*^7, 272.898, 40.8, 18.517, 12.527, 
  39753.244, 0.2, 122.137, 4.28, 20., 24.7, "", 2.54, 81.32, 0.932}, 
 {"GBR", "Europe", "United Kingdom", "2020-02-05", 9., 1., 1.286, "", "", 0., 
  0.133, 0.015, 0.019, "", "", 0., "", "", "", "", "", "", "", "", "", "", 
  "", "", "", "", "", "", "", "", "", "", "", "", "", "", "", "", "", 11.11, 
  6.7886004*^7, 272.898, 40.8, 18.517, 12.527, 39753.244, 0.2, 122.137, 4.28, 
  20., 24.7, "", 2.54, 81.32, 0.932}, {"GBR", "Europe", "United Kingdom", 
  "2020-02-06", 9., 0., 1.286, "", "", 0., 0.133, 0., 0.019, "", "", 0., "", 
  "", "", "", "", "", "", "", "", "", "", "", "", "", "", "", "", "", "", "", 
  "", "", "", "", "", "", "", 11.11, 6.7886004*^7, 272.898, 40.8, 18.517, 
  12.527, 39753.244, 0.2, 122.137, 4.28, 20., 24.7, "", 2.54, 81.32, 0.932}, 
 {"GBR", "Europe", "United Kingdom", "2020-02-07", 9., 0., 1., "", "", 0., 
  0.133, 0., 0.015, "", "", 0., "", "", "", "", "", "", "", "", "", "", "", 
  "", "", "", "", "", "", "", "", "", "", "", "", "", "", "", "", 11.11, 
  6.7886004*^7, 272.898, 40.8, 18.517, 12.527, 39753.244, 0.2, 122.137, 4.28, 
  20., 24.7, "", 2.54, 81.32, 0.932}, {"GBR", "Europe", "United Kingdom", 
  "2020-02-08", 13., 4., 1.571, "", "", 0., 0.191, 0.059, 0.023, "", "", 0., 
  "", "", "", "", "", "", "", "", "", "", "", "", "", "", "", "", "", "", "", 
  "", "", "", "", "", "", "", "", 11.11, 6.7886004*^7, 272.898, 40.8, 18.517, 
  12.527, 39753.244, 0.2, 122.137, 4.28, 20., 24.7, "", 2.54, 81.32, 0.932}, 
 {"GBR", "Europe", "United Kingdom", "2020-02-09", 14., 1., 1.714, "", "", 
  0., 0.206, 0.015, 0.025, "", "", 0., "", "", "", "", "", "", "", "", "", 
  "", "", "", "", "", "", "", "", "", "", "", "", "", "", "", "", "", "", 
  11.11, 6.7886004*^7, 272.898, 40.8, 18.517, 12.527, 39753.244, 0.2, 
  122.137, 4.28, 20., 24.7, "", 2.54, 81.32, 0.932}, 
 {"GBR", "Europe", "United Kingdom", "2020-02-10", 14., 0., 0.857, "", "", 
  0., 0.206, 0., 0.013, "", "", 0., "", "", "", "", "", "", "", "", "", "", 
  "", "", "", "", "", "", "", "", "", "", "", "", "", "", "", "", "", 11.11, 
  6.7886004*^7, 272.898, 40.8, 18.517, 12.527, 39753.244, 0.2, 122.137, 4.28, 
  20., 24.7, "", 2.54, 81.32, 0.932}, {"GBR", "Europe", "United Kingdom", 
  "2020-02-11", 15., 1., 1., "", "", 0., 0.221, 0.015, 0.015, "", "", 0., "", 
  "", "", "", "", "", "", "", "", "", "", "", "", "", "", "", "", "", "", "", 
  "", "", "", "", "", "", "", 11.11, 6.7886004*^7, 272.898, 40.8, 18.517, 
  12.527, 39753.244, 0.2, 122.137, 4.28, 20., 24.7, "", 2.54, 81.32, 0.932}, 
 {"GBR", "Europe", "United Kingdom", "2020-02-12", 16., 1., 1., "", "", 0., 
  0.236, 0.015, 0.015, "", "", 0., "", "", "", "", "", "", "", "", "", "", 
  "", "", "", "", "", "", "", "", "", "", "", "", "", "", "", "", "", 11.11, 
  6.7886004*^7, 272.898, 40.8, 18.517, 12.527, 39753.244, 0.2, 122.137, 4.28, 
  20., 24.7, "", 2.54, 81.32, 0.932}, {"GBR", "Europe", "United Kingdom", 
  "2020-02-13", 17., 1., 1.143, "", "", 0., 0.25, 0.015, 0.017, "", "", 0., 
  "", "", "", "", "", "", "", "", "", "", "", "", "", "", "", "", "", "", "", 
  "", "", "", "", "", "", "", "", 11.11, 6.7886004*^7, 272.898, 40.8, 18.517, 
  12.527, 39753.244, 0.2, 122.137, 4.28, 20., 24.7, "", 2.54, 81.32, 0.932}, 
 {"GBR", "Europe", "United Kingdom", "2020-02-14", 18., 1., 1.286, "", "", 
  0., 0.265, 0.015, 0.019, "", "", 0., "", "", "", "", "", "", "", "", "", 
  "", "", "", "", "", "", "", "", "", "", "", "", "", "", "", "", "", "", 
  11.11, 6.7886004*^7, 272.898, 40.8, 18.517, 12.527, 39753.244, 0.2, 
  122.137, 4.28, 20., 24.7, "", 2.54, 81.32, 0.932}, 
 {"GBR", "Europe", "United Kingdom", "2020-02-15", 18., 0., 0.714, "", "", 
  0., 0.265, 0., 0.011, "", "", 0., "", "", "", "", "", "", "", "", "", "", 
  "", "", "", "", "", "", "", "", "", "", "", "", "", "", "", "", "", 11.11, 
  6.7886004*^7, 272.898, 40.8, 18.517, 12.527, 39753.244, 0.2, 122.137, 4.28, 
  20., 24.7, "", 2.54, 81.32, 0.932}, {"GBR", "Europe", "United Kingdom", 
  "2020-02-16", 18., 0., 0.571, "", "", 0., 0.265, 0., 0.008, "", "", 0., "", 
  "", "", "", "", "", "", "", "", "", "", "", "", "", "", "", "", "", "", "", 
  "", "", "", "", "", "", "", 11.11, 6.7886004*^7, 272.898, 40.8, 18.517, 
  12.527, 39753.244, 0.2, 122.137, 4.28, 20., 24.7, "", 2.54, 81.32, 0.932}, 
 {"GBR", "Europe", "United Kingdom", "2020-02-17", 19., 1., 0.714, "", "", 
  0., 0.28, 0.015, 0.011, "", "", 0., "", "", "", "", "", "", "", "", "", "", 
  "", "", "", "", "", "", "", "", "", "", "", "", "", "", "", "", "", 11.11, 
  6.7886004*^7, 272.898, 40.8, 18.517, 12.527, 39753.244, 0.2, 122.137, 4.28, 
  20., 24.7, "", 2.54, 81.32, 0.932}, {"GBR", "Europe", "United Kingdom", 
  "2020-02-18", 19., 0., 0.571, "", "", 0., 0.28, 0., 0.008, "", "", 0., "", 
  "", "", "", "", "", "", "", "", "", "", "", "", "", "", "", "", "", "", "", 
  "", "", "", "", "", "", "", 11.11, 6.7886004*^7, 272.898, 40.8, 18.517, 
  12.527, 39753.244, 0.2, 122.137, 4.28, 20., 24.7, "", 2.54, 81.32, 0.932}, 
 {"GBR", "Europe", "United Kingdom", "2020-02-19", 20., 1., 0.571, "", "", 
  0., 0.295, 0.015, 0.008, "", "", 0., "", "", "", "", "", "", "", "", "", 
  "", "", "", "", "", "", "", "", "", "", "", "", "", "", "", "", "", "", 
  11.11, 6.7886004*^7, 272.898, 40.8, 18.517, 12.527, 39753.244, 0.2, 
  122.137, 4.28, 20., 24.7, "", 2.54, 81.32, 0.932}, 
 {"GBR", "Europe", "United Kingdom", "2020-02-20", 22., 2., 0.714, "", "", 
  0., 0.324, 0.029, 0.011, "", "", 0., "", "", "", "", "", "", "", "", "", 
  "", "", "", "", "", "", "", "", "", "", "", "", "", "", "", "", "", "", 
  11.11, 6.7886004*^7, 272.898, 40.8, 18.517, 12.527, 39753.244, 0.2, 
  122.137, 4.28, 20., 24.7, "", 2.54, 81.32, 0.932}, 
 {"GBR", "Europe", "United Kingdom", "2020-02-21", 23., 1., 0.714, "", "", 
  0., 0.339, 0.015, 0.011, "", "", 0., "", "", "", "", "", "", "", "", "", 
  "", "", "", "", "", "", "", "", "", "", "", "", "", "", "", "", "", "", 
  11.11, 6.7886004*^7, 272.898, 40.8, 18.517, 12.527, 39753.244, 0.2, 
  122.137, 4.28, 20., 24.7, "", 2.54, 81.32, 0.932}, 
 {"GBR", "Europe", "United Kingdom", "2020-02-22", 23., 0., 0.714, "", "", 
  0., 0.339, 0., 0.011, "", "", 0., "", "", "", "", "", "", "", "", "", "", 
  "", "", "", "", "", "", "", "", "", "", "", "", "", "", "", "", "", 11.11, 
  6.7886004*^7, 272.898, 40.8, 18.517, 12.527, 39753.244, 0.2, 122.137, 4.28, 
  20., 24.7, "", 2.54, 81.32, 0.932}, {"GBR", "Europe", "United Kingdom", 
  "2020-02-23", 28., 5., 1.429, "", "", 0., 0.412, 0.074, 0.021, "", "", 0., 
  "", "", "", "", "", "", "", "", "", "", "", "", "", "", "", "", "", "", "", 
  "", "", "", "", "", "", "", "", 11.11, 6.7886004*^7, 272.898, 40.8, 18.517, 
  12.527, 39753.244, 0.2, 122.137, 4.28, 20., 24.7, "", 2.54, 81.32, 0.932}, 
 {"GBR", "Europe", "United Kingdom", "2020-02-24", 30., 2., 1.571, "", "", 
  0., 0.442, 0.029, 0.023, "", "", 0., "", "", "", "", "", "", "", "", "", 
  "", "", "", "", "", "", "", "", "", "", "", "", "", "", "", "", "", "", 
  11.11, 6.7886004*^7, 272.898, 40.8, 18.517, 12.527, 39753.244, 0.2, 
  122.137, 4.28, 20., 24.7, "", 2.54, 81.32, 0.932}, 
 {"GBR", "Europe", "United Kingdom", "2020-02-25", 34., 4., 2.143, "", "", 
  0., 0.501, 0.059, 0.032, "", "", 0., "", "", "", "", "", "", "", "", "", 
  "", "", "", "", "", "", "", "", "", "", "", "", "", "", "", "", "", "", 
  11.11, 6.7886004*^7, 272.898, 40.8, 18.517, 12.527, 39753.244, 0.2, 
  122.137, 4.28, 20., 24.7, "", 2.54, 81.32, 0.932}, 
 {"GBR", "Europe", "United Kingdom", "2020-02-26", 37., 3., 2.429, "", "", 
  0., 0.545, 0.044, 0.036, "", "", 0., "", "", "", "", "", "", "", "", "", 
  "", "", "", "", "", "", "", "", "", "", "", "", "", "", "", "", "", "", 
  11.11, 6.7886004*^7, 272.898, 40.8, 18.517, 12.527, 39753.244, 0.2, 
  122.137, 4.28, 20., 24.7, "", 2.54, 81.32, 0.932}, 
 {"GBR", "Europe", "United Kingdom", "2020-02-27", 44., 7., 3.143, "", "", 
  0., 0.648, 0.103, 0.046, "", "", 0., "", "", "", "", "", "", "", "", "", 
  "", "", "", "", "", "", "", "", "", "", "", "", "", "", "", "", "", "", 
  11.11, 6.7886004*^7, 272.898, 40.8, 18.517, 12.527, 39753.244, 0.2, 
  122.137, 4.28, 20., 24.7, "", 2.54, 81.32, 0.932}, 
 {"GBR", "Europe", "United Kingdom", "2020-02-28", 56., 12., 4.714, "", "", 
  0., 0.825, 0.177, 0.069, "", "", 0., "", "", "", "", "", "", "", "", "", 
  "", "", "", "", "", "", "", "", "", "", "", "", "", "", "", "", "", "", 
  11.11, 6.7886004*^7, 272.898, 40.8, 18.517, 12.527, 39753.244, 0.2, 
  122.137, 4.28, 20., 24.7, "", 2.54, 81.32, 0.932}, 
 {"GBR", "Europe", "United Kingdom", "2020-02-29", 61., 5., 5.429, "", "", 
  0., 0.899, 0.074, 0.08, "", "", 0., "", "", "", "", "", "", "", "", "", "", 
  "", "", "", "", "", "", "", "", "", "", "", "", "", "", "", "", "", 11.11, 
  6.7886004*^7, 272.898, 40.8, 18.517, 12.527, 39753.244, 0.2, 122.137, 4.28, 
  20., 24.7, "", 2.54, 81.32, 0.932}, {"GBR", "Europe", "United Kingdom", 
  "2020-03-01", 94., 33., 9.429, "", "", 0., 1.385, 0.486, 0.139, "", "", 0., 
  "", "", "", "", "", "", "", "", "", "", "", "", "", "", "", "", "", "", "", 
  "", "", "", "", "", "", "", "", 11.11, 6.7886004*^7, 272.898, 40.8, 18.517, 
  12.527, 39753.244, 0.2, 122.137, 4.28, 20., 24.7, "", 2.54, 81.32, 0.932}, 
 {"GBR", "Europe", "United Kingdom", "2020-03-02", 134., 40., 14.857, "", "", 
  0., 1.974, 0.589, 0.219, "", "", 0., "", "", "", "", "", "", "", "", "", 
  "", "", "", "", "", "", "", "", "", "", "", "", "", "", "", "", "", "", 
  11.11, 6.7886004*^7, 272.898, 40.8, 18.517, 12.527, 39753.244, 0.2, 
  122.137, 4.28, 20., 24.7, "", 2.54, 81.32, 0.932}, 
 {"GBR", "Europe", "United Kingdom", "2020-03-03", 189., 55., 22.143, "", "", 
  0., 2.784, 0.81, 0.326, "", "", 0., 2.11, "", "", "", "", "", "", "", "", 
  "", "", "", "", "", "", "", "", "", "", "", "", "", "", "", "", "", "", 
  11.11, 6.7886004*^7, 272.898, 40.8, 18.517, 12.527, 39753.244, 0.2, 
  122.137, 4.28, 20., 24.7, "", 2.54, 81.32, 0.932}, 
 {"GBR", "Europe", "United Kingdom", "2020-03-04", 246., 57., 29.857, "", "", 
  0., 3.624, 0.84, 0.44, "", "", 0., 2.07, "", "", "", "", "", "", "", "", 
  "", "", "", "", "", "", "", "", "", "", "", "", "", "", "", "", "", "", 
  11.11, 6.7886004*^7, 272.898, 40.8, 18.517, 12.527, 39753.244, 0.2, 
  122.137, 4.28, 20., 24.7, "", 2.54, 81.32, 0.932}, 
 {"GBR", "Europe", "United Kingdom", "2020-03-05", 295., 49., 35.857, "", "", 
  0., 4.346, 0.722, 0.528, "", "", 0., 2.11, "", "", "", "", "", "", "", "", 
  "", "", "", "", "", "", "", "", "", "", "", "", "", "", "", "", "", "", 
  11.11, 6.7886004*^7, 272.898, 40.8, 18.517, 12.527, 39753.244, 0.2, 
  122.137, 4.28, 20., 24.7, "", 2.54, 81.32, 0.932}, 
 {"GBR", "Europe", "United Kingdom", "2020-03-06", 374., 79., 45.429, 1., 1., 
  0.143, 5.509, 1.164, 0.669, 0.015, 0.015, 0.002, 2.26, "", "", "", "", "", 
  "", "", "", "", "", "", "", "", "", "", "", "", "", "", "", "", "", "", "", 
  "", "", 11.11, 6.7886004*^7, 272.898, 40.8, 18.517, 12.527, 39753.244, 0.2, 
  122.137, 4.28, 20., 24.7, "", 2.54, 81.32, 0.932}, 
 {"GBR", "Europe", "United Kingdom", "2020-03-07", 429., 55., 52.571, 2., 1., 
  0.286, 6.319, 0.81, 0.774, 0.029, 0.015, 0.004, 2.39, "", "", "", "", "", 
  "", "", "", "", "", "", "", "", "", "", "", "", "", "", "", "", "", "", "", 
  "", "", 11.11, 6.7886004*^7, 272.898, 40.8, 18.517, 12.527, 39753.244, 0.2, 
  122.137, 4.28, 20., 24.7, "", 2.54, 81.32, 0.932}, 
 {"GBR", "Europe", "United Kingdom", "2020-03-08", 483., 54., 55.571, 2., 0., 
  0.286, 7.115, 0.795, 0.819, 0.029, 0., 0.004, 2.6, "", "", "", "", "", "", 
  "", "", "", "", "", "", "", "", "", "", "", "", "", "", "", "", "", "", "", 
  "", 11.11, 6.7886004*^7, 272.898, 40.8, 18.517, 12.527, 39753.244, 0.2, 
  122.137, 4.28, 20., 24.7, "", 2.54, 81.32, 0.932}, 
 {"GBR", "Europe", "United Kingdom", "2020-03-09", 630., 147., 70.857, 3., 
  1., 0.429, 9.28, 2.165, 1.044, 0.044, 0.015, 0.006, 2.96, "", "", "", "", 
  "", "", "", "", "", "", "", "", "", "", "", "", "", "", "", "", "", "", "", 
  "", "", "", 11.11, 6.7886004*^7, 272.898, 40.8, 18.517, 12.527, 39753.244, 
  0.2, 122.137, 4.28, 20., 24.7, "", 2.54, 81.32, 0.932}, 
 {"GBR", "Europe", "United Kingdom", "2020-03-10", 889., 259., 100., 7., 4., 
  1., 13.095, 3.815, 1.473, 0.103, 0.059, 0.015, 3.27, "", "", "", "", "", 
  "", "", "", "", "", "", "", "", "", "", "", "", "", "", "", "", "", "", "", 
  "", "", 11.11, 6.7886004*^7, 272.898, 40.8, 18.517, 12.527, 39753.244, 0.2, 
  122.137, 4.28, 20., 24.7, "", 2.54, 81.32, 0.932}, 
 {"GBR", "Europe", "United Kingdom", "2020-03-11", 1301., 412., 150.714, 7., 
  0., 1., 19.164, 6.069, 2.22, 0.103, 0., 0.015, 3.36, "", "", "", "", "", 
  "", "", "", "", "", "", "", "", "", "", "", "", "", "", "", "", "", "", "", 
  "", "", 11.11, 6.7886004*^7, 272.898, 40.8, 18.517, 12.527, 39753.244, 0.2, 
  122.137, 4.28, 20., 24.7, "", 2.54, 81.32, 0.932}, 
 {"GBR", "Europe", "United Kingdom", "2020-03-12", 1790., 489., 213.571, 9., 
  2., 1.286, 26.368, 7.203, 3.146, 0.133, 0.029, 0.019, 3.18, "", "", "", "", 
  "", "", "", "", "", "", "", "", "", "", "", "", "", "", "", "", "", "", "", 
  "", "", "", 11.11, 6.7886004*^7, 272.898, 40.8, 18.517, 12.527, 39753.244, 
  0.2, 122.137, 4.28, 20., 24.7, "", 2.54, 81.32, 0.932}, 
 {"GBR", "Europe", "United Kingdom", "2020-03-13", 2270., 480., 270.857, 10., 
  1., 1.286, 33.438, 7.071, 3.99, 0.147, 0.015, 0.019, 2.84, "", "", "", "", 
  "", "", "", "", "", "", "", "", "", "", "", "", "", "", "", "", "", "", "", 
  "", "", "", 12.96, 6.7886004*^7, 272.898, 40.8, 18.517, 12.527, 39753.244, 
  0.2, 122.137, 4.28, 20., 24.7, "", 2.54, 81.32, 0.932}, 
 {"GBR", "Europe", "United Kingdom", "2020-03-14", 2634., 364., 315., 29., 
  19., 3.857, 38.8, 5.362, 4.64, 0.427, 0.28, 0.057, 2.59, "", "", "", "", 
  "", "", "", "", "", "", "", "", "", "", "", "", "", "", "", "", "", "", "", 
  "", "", "", 12.96, 6.7886004*^7, 272.898, 40.8, 18.517, 12.527, 39753.244, 
  0.2, 122.137, 4.28, 20., 24.7, "", 2.54, 81.32, 0.932}, 
 {"GBR", "Europe", "United Kingdom", "2020-03-15", 3077., 443., 370.571, 43., 
  14., 5.857, 45.326, 6.526, 5.459, 0.633, 0.206, 0.086, 2.42, "", "", "", 
  "", "", "", "", "", "", "", "", "", "", "", "", "", "", "", "", "", "", "", 
  "", "", "", "", 12.96, 6.7886004*^7, 272.898, 40.8, 18.517, 12.527, 
  39753.244, 0.2, 122.137, 4.28, 20., 24.7, "", 2.54, 81.32, 0.932}, 
 {"GBR", "Europe", "United Kingdom", "2020-03-16", 3692., 615., 437.429, 66., 
  23., 9., 54.385, 9.059, 6.444, 0.972, 0.339, 0.133, 2.26, "", "", "", "", 
  "", "", "", "", "", "", "", "", "", "", "", "", "", "", "", "", "", "", "", 
  "", "", "", 16.67, 6.7886004*^7, 272.898, 40.8, 18.517, 12.527, 39753.244, 
  0.2, 122.137, 4.28, 20., 24.7, "", 2.54, 81.32, 0.932}, 
 {"GBR", "Europe", "United Kingdom", "2020-03-17", 4462., 770., 510.429, 83., 
  17., 10.857, 65.728, 11.343, 7.519, 1.223, 0.25, 0.16, 2.19, "", "", "", 
  "", "", "", "", "", "", "", "", "", "", "", "", "", "", "", "", "", "", "", 
  "", "", "", "", 22.22, 6.7886004*^7, 272.898, 40.8, 18.517, 12.527, 
  39753.244, 0.2, 122.137, 4.28, 20., 24.7, "", 2.54, 81.32, 0.932}, 
 {"GBR", "Europe", "United Kingdom", "2020-03-18", 5468., 1006., 595.286, 
  118., 35., 15.857, 80.547, 14.819, 8.769, 1.738, 0.516, 0.234, 2.19, "", 
  "", "", "", "", "", "", "", "", "", "", "", "", "", "", "", "", "", "", "", 
  "", "", "", "", "", "", 31.48, 6.7886004*^7, 272.898, 40.8, 18.517, 12.527, 
  39753.244, 0.2, 122.137, 4.28, 20., 24.7, "", 2.54, 81.32, 0.932}, 
 {"GBR", "Europe", "United Kingdom", "2020-03-19", 6534., 1066., 677.714, 
  164., 46., 22.143, 96.25, 15.703, 9.983, 2.416, 0.678, 0.326, 2.22, "", "", 
  "", "", "", "", "", "", "", "", "", "", "", "", "", "", "", "", "", "", "", 
  "", "", "", "", "", 31.48, 6.7886004*^7, 272.898, 40.8, 18.517, 12.527, 
  39753.244, 0.2, 122.137, 4.28, 20., 24.7, "", 2.54, 81.32, 0.932}, 
 {"GBR", "Europe", "United Kingdom", "2020-03-20", 7792., 1258., 788.857, 
  196., 32., 26.571, 114.781, 18.531, 11.62, 2.887, 0.471, 0.391, 2.26, "", 
  "", "", "", "", "", "", "", "", "", "", "", "", "", "", "", "", "", "", "", 
  "", "", "", "", "", "", 37.04, 6.7886004*^7, 272.898, 40.8, 18.517, 12.527, 
  39753.244, 0.2, 122.137, 4.28, 20., 24.7, "", 2.54, 81.32, 0.932}, 
 {"GBR", "Europe", "United Kingdom", "2020-03-21", 9007., 1215., 910.429, 
  254., 58., 32.143, 132.678, 17.898, 13.411, 3.742, 0.854, 0.473, 2.29, "", 
  "", "", "", "", "", "", "", "", "", "", "", "", "", "", "", "", "", "", "", 
  "", "", "", "", "", "", 47.22, 6.7886004*^7, 272.898, 40.8, 18.517, 12.527, 
  39753.244, 0.2, 122.137, 4.28, 20., 24.7, "", 2.54, 81.32, 0.932}, 
 {"GBR", "Europe", "United Kingdom", "2020-03-22", 10395., 1388., 1045.429, 
  289., 35., 35.143, 153.124, 20.446, 15.4, 4.257, 0.516, 0.518, 2.29, "", 
  "", "", "", "", "", "", "", "", "", "", "", "", "", "", "", "", "", "", "", 
  "", "", "", "", "", "", 62.04, 6.7886004*^7, 272.898, 40.8, 18.517, 12.527, 
  39753.244, 0.2, 122.137, 4.28, 20., 24.7, "", 2.54, 81.32, 0.932}, 
 {"GBR", "Europe", "United Kingdom", "2020-03-23", 12744., 2349., 1293.143, 
  365., 76., 42.714, 187.726, 34.602, 19.049, 5.377, 1.12, 0.629, 2.24, "", 
  "", "", "", "", "", "", "", "", "", "", "", "", "", "", "", "", "", "", "", 
  "", "", "", "", "", "", 78.24, 6.7886004*^7, 272.898, 40.8, 18.517, 12.527, 
  39753.244, 0.2, 122.137, 4.28, 20., 24.7, "", 2.54, 81.32, 0.932}, 
 {"GBR", "Europe", "United Kingdom", "2020-03-24", 15126., 2382., 1523.429, 
  513., 148., 61.429, 222.815, 35.088, 22.441, 7.557, 2.18, 0.905, 2.11, "", 
  "", "", "", "", "", "", "", "", "", "", "", "", "", "", "", "", "", "", "", 
  "", "", "", "", "", "", 79.63, 6.7886004*^7, 272.898, 40.8, 18.517, 12.527, 
  39753.244, 0.2, 122.137, 4.28, 20., 24.7, "", 2.54, 81.32, 0.932}, 
 {"GBR", "Europe", "United Kingdom", "2020-03-25", 17843., 2717., 1767.857, 
  704., 191., 83.714, 262.838, 40.023, 26.042, 10.37, 2.814, 1.233, 2.02, "", 
  "", "", "", "", "", "", "", "", "", "", "", "", "", "", "", "", "", "", "", 
  "", "", "", "", "", "", 79.63, 6.7886004*^7, 272.898, 40.8, 18.517, 12.527, 
  39753.244, 0.2, 122.137, 4.28, 20., 24.7, "", 2.54, 81.32, 0.932}, 
 {"GBR", "Europe", "United Kingdom", "2020-03-26", 20970., 3127., 2062.286, 
  886., 182., 103.143, 308.9, 46.063, 30.379, 13.051, 2.681, 1.519, 1.99, "", 
  "", "", "", "", "", "", "", "", "", "", "", "", "", "", "", "", "", "", "", 
  "", "", "", "", "", "", 79.63, 6.7886004*^7, 272.898, 40.8, 18.517, 12.527, 
  39753.244, 0.2, 122.137, 4.28, 20., 24.7, "", 2.54, 81.32, 0.932}, 
 {"GBR", "Europe", "United Kingdom", "2020-03-27", 24219., 3249., 2346.714, 
  1174., 288., 139.714, 356.76, 47.86, 34.568, 17.294, 4.242, 2.058, 1.95, 
  "", "", 7267., 107.047, "", "", "", "", "", "", "", "", "", "", "", "", "", 
  "", "", "", "", "", "", "", "", "", 79.63, 6.7886004*^7, 272.898, 40.8, 
  18.517, 12.527, 39753.244, 0.2, 122.137, 4.28, 20., 24.7, "", 2.54, 81.32, 
  0.932}, {"GBR", "Europe", "United Kingdom", "2020-03-28", 27062., 2843., 
  2579.286, 1466., 292., 173.143, 398.639, 41.879, 37.994, 21.595, 4.301, 
  2.55, 1.89, "", "", 8278., 121.94, "", "", "", "", "", "", "", "", "", "", 
  "", "", "", "", "", "", "", "", "", "", "", "", 79.63, 6.7886004*^7, 
  272.898, 40.8, 18.517, 12.527, 39753.244, 0.2, 122.137, 4.28, 20., 24.7, 
  "", 2.54, 81.32, 0.932}, {"GBR", "Europe", "United Kingdom", "2020-03-29", 
  29954., 2892., 2794.143, 1679., 213., 198.571, 441.24, 42.601, 41.159, 
  24.733, 3.138, 2.925, 1.82, "", "", 9525., 140.309, "", "", 13914., 
  204.961, "", "", "", "", "", "", "", "", "", "", "", "", "", "", "", "", 
  "", "", 79.63, 6.7886004*^7, 272.898, 40.8, 18.517, 12.527, 39753.244, 0.2, 
  122.137, 4.28, 20., 24.7, "", 2.54, 81.32, 0.932}, 
 {"GBR", "Europe", "United Kingdom", "2020-03-30", 34281., 4327., 3076.714, 
  2053., 374., 241.143, 504.979, 63.739, 45.322, 30.242, 5.509, 3.552, 1.74, 
  "", "", 11093., 163.406, "", "", "", "", "", "", "", "", "", "", "", "", 
  "", "", "", "", "", "", "", "", "", "", 79.63, 6.7886004*^7, 272.898, 40.8, 
  18.517, 12.527, 39753.244, 0.2, 122.137, 4.28, 20., 24.7, "", 2.54, 81.32, 
  0.932}, {"GBR", "Europe", "United Kingdom", "2020-03-31", 38815., 4534., 
  3384.143, 2457., 404., 277.714, 571.767, 66.788, 49.85, 36.193, 5.951, 
  4.091, 1.64, "", "", 12597., 185.561, "", "", "", "", 11896., 155174., 
  2.286, 0.175, "", "", "", "", "tests performed", "", "", "", "", "", "", 
  "", "", "", 79.63, 6.7886004*^7, 272.898, 40.8, 18.517, 12.527, 39753.244, 
  0.2, 122.137, 4.28, 20., 24.7, "", 2.54, 81.32, 0.932}, 
 {"GBR", "Europe", "United Kingdom", "2020-04-01", 43789., 4974., 3706.571, 
  3130., 673., 346.571, 645.037, 73.27, 54.6, 46.107, 9.914, 5.105, 1.57, "", 
  "", 13637., 200.881, "", "", "", "", 11924., 167098., 2.461, 0.176, "", "", 
  "", "", "tests performed", "", "", "", "", "", "", "", "", "", 79.63, 
  6.7886004*^7, 272.898, 40.8, 18.517, 12.527, 39753.244, 0.2, 122.137, 4.28, 
  20., 24.7, "", 2.54, 81.32, 0.932}, {"GBR", "Europe", "United Kingdom", 
  "2020-04-02", 48718., 4929., 3964., 3787., 657., 414.429, 717.644, 72.607, 
  58.392, 55.785, 9.678, 6.105, 1.52, 1813., 26.707, 13875., 204.387, "", "", 
  "", "", 13457., 182047., 2.682, 0.198, "", "", "", "", "tests performed", 
  "", "", "", "", "", "", "", "", "", 79.63, 6.7886004*^7, 272.898, 40.8, 
  18.517, 12.527, 39753.244, 0.2, 122.137, 4.28, 20., 24.7, "", 2.54, 81.32, 
  0.932}, {"GBR", "Europe", "United Kingdom", "2020-04-03", 53699., 4981., 
  4211.429, 4524., 737., 478.571, 791.017, 73.373, 62.037, 66.641, 10.856, 
  7.05, 1.49, 2120., 31.229, 15546., 229.002, "", "", "", "", 14293., 
  222937., 3.284, 0.211, "", "", "", "", "tests performed", "", "", "", "", 
  "", "", "", "", "", 79.63, 6.7886004*^7, 272.898, 40.8, 18.517, 12.527, 
  39753.244, 0.2, 122.137, 4.28, 20., 24.7, "", 2.54, 81.32, 0.932}, 
 {"GBR", "Europe", "United Kingdom", "2020-04-04", 57772., 4073., 4387.143, 
  5281., 757., 545., 851.015, 59.998, 64.625, 77.792, 11.151, 8.028, 1.44, 
  2309., 34.013, 17502., 257.815, "", "", "", "", 15899., 238836., 3.518, 
  0.234, "", "", "", "", "tests performed", "", "", "", "", "", "", "", "", 
  "", 79.63, 6.7886004*^7, 272.898, 40.8, 18.517, 12.527, 39753.244, 0.2, 
  122.137, 4.28, 20., 24.7, "", 2.54, 81.32, 0.932}, 
 {"GBR", "Europe", "United Kingdom", "2020-04-05", 61422., 3650., 4495.429, 
  5882., 601., 600.429, 904.781, 53.767, 66.22, 86.645, 8.853, 8.845, 1.37, 
  2469., 36.37, 18855., 277.745, "", "", 21638., 318.74, 12733., 251569., 
  3.706, 0.188, "", "", "", "", "tests performed", "", "", "", "", "", "", 
  "", "", "", 79.63, 6.7886004*^7, 272.898, 40.8, 18.517, 12.527, 39753.244, 
  0.2, 122.137, 4.28, 20., 24.7, "", 2.54, 81.32, 0.932}, 
 {"GBR", "Europe", "United Kingdom", "2020-04-06", 66738., 5316., 4636.714, 
  6452., 570., 628.429, 983.089, 78.308, 68.301, 95.042, 8.396, 9.257, 1.29, 
  2644., 38.948, 19493., 287.143, "", "", "", "", 13684., 265885., 3.917, 
  0.202, "", "", "", "", "tests performed", "", "", "", "", "", "", "", "", 
  "", 79.63, 6.7886004*^7, 272.898, 40.8, 18.517, 12.527, 39753.244, 0.2, 
  122.137, 4.28, 20., 24.7, "", 2.54, 81.32, 0.932}, 
 {"GBR", "Europe", "United Kingdom", "2020-04-07", 72224., 5486., 4772.714, 
  7557., 1105., 728.571, 1063.901, 80.812, 70.305, 111.319, 16.277, 10.732, 
  1.21, 2864., 42.188, 20234., 298.058, "", "", "", "", 14419., 280304., 
  4.129, 0.212, 17876., 0.263, 0.267, 3.7, "tests performed", "", "", "", "", 
  "", "", "", "", "", 79.63, 6.7886004*^7, 272.898, 40.8, 18.517, 12.527, 
  39753.244, 0.2, 122.137, 4.28, 20., 24.7, "", 2.54, 81.32, 0.932}, 
 {"GBR", "Europe", "United Kingdom", "2020-04-08", 77387., 5163., 4799.714, 
  8589., 1032., 779.857, 1139.955, 76.054, 70.703, 126.521, 15.202, 11.488, 
  1.13, 2967., 43.706, 20740., 305.512, "", "", "", "", 16443., 296747., 
  4.371, 0.242, 18521., 0.273, 0.259, 3.9, "tests performed", "", "", "", "", 
  "", "", "", "", "", 79.63, 6.7886004*^7, 272.898, 40.8, 18.517, 12.527, 
  39753.244, 0.2, 122.137, 4.28, 20., 24.7, "", 2.54, 81.32, 0.932}, 
 {"GBR", "Europe", "United Kingdom", "2020-04-09", 82293., 4906., 4796.429, 
  9706., 1117., 845.571, 1212.223, 72.268, 70.654, 142.975, 16.454, 12.456, 
  1.1, 2963., 43.647, 21005., 309.416, "", "", "", "", 18843., 315141., 
  4.642, 0.278, 19013., 0.28, 0.252, 4., "tests performed", "", "", "", "", 
  "", "", "", "", "", 79.63, 6.7886004*^7, 272.898, 40.8, 18.517, 12.527, 
  39753.244, 0.2, 122.137, 4.28, 20., 24.7, "", 2.54, 81.32, 0.932}, 
 {"GBR", "Europe", "United Kingdom", "2020-04-10", 86660., 4367., 4708.714, 
  10829., 1123., 900.714, 1276.552, 64.328, 69.362, 159.517, 16.542, 13.268, 
  1.08, 3228., 47.55, 21280., 313.467, "", "", "", "", 17737., 332925., 
  4.904, 0.261, 15713., 0.231, 0.3, 3.3, "tests performed", "", "", "", "", 
  "", "", "", "", "", 79.63, 6.7886004*^7, 272.898, 40.8, 18.517, 12.527, 
  39753.244, 0.2, 122.137, 4.28, 20., 24.7, "", 2.54, 81.32, 0.932}, 
 {"GBR", "Europe", "United Kingdom", "2020-04-11", 90273., 3613., 4643., 
  11673., 844., 913.143, 1329.773, 53.222, 68.394, 171.95, 12.433, 13.451, 
  1.08, 3274., 48.228, 21254., 313.084, "", "", "", "", 17650., 350575., 
  5.164, 0.26, 15963., 0.235, 0.291, 3.4, "tests performed", "", "", "", "", 
  "", "", "", "", "", 79.63, 6.7886004*^7, 272.898, 40.8, 18.517, 12.527, 
  39753.244, 0.2, 122.137, 4.28, 20., 24.7, "", 2.54, 81.32, 0.932}, 
 {"GBR", "Europe", "United Kingdom", "2020-04-12", 93812., 3539., 4627.143, 
  12330., 657., 921.143, 1381.905, 52.132, 68.16, 181.628, 9.678, 13.569, 
  1.06, 3301., 48.626, 21687., 319.462, "", "", 18481., 272.236, 14506., 
  365081., 5.378, 0.214, 16216., 0.239, 0.285, 3.5, "tests performed", "", 
  "", "", "", "", "", "", "", "", 79.63, 6.7886004*^7, 272.898, 40.8, 18.517, 
  12.527, 39753.244, 0.2, 122.137, 4.28, 20., 24.7, "", 2.54, 81.32, 0.932}, 
 {"GBR", "Europe", "United Kingdom", "2020-04-13", 98017., 4205., 4468.429, 
  13055., 725., 943.286, 1443.847, 61.942, 65.823, 192.308, 10.68, 13.895, 
  1.02, 3277., 48.272, 21308., 313.879, "", "", "", "", 14567., 379649., 
  5.592, 0.215, 16252., 0.239, 0.275, 3.6, "tests performed", "", "", "", "", 
  "", "", "", "", "", 79.63, 6.7886004*^7, 272.898, 40.8, 18.517, 12.527, 
  39753.244, 0.2, 122.137, 4.28, 20., 24.7, "", 2.54, 81.32, 0.932}, 
 {"GBR", "Europe", "United Kingdom", "2020-04-14", 102365., 4348., 4305.857, 
  14135., 1080., 939.714, 1507.896, 64.049, 63.428, 208.217, 15.909, 13.843, 
  1.01, 3234., 47.639, 21281., 313.481, "", "", "", "", 15991., 395912., 
  5.832, 0.236, 16515., 0.243, 0.261, 3.8, "tests performed", "", "", "", "", 
  "", "", "", "", "", 79.63, 6.7886004*^7, 272.898, 40.8, 18.517, 12.527, 
  39753.244, 0.2, 122.137, 4.28, 20., 24.7, "", 2.54, 81.32, 0.932}, 
 {"GBR", "Europe", "United Kingdom", "2020-04-15", 107465., 5100., 4296.857, 
  15019., 884., 918.571, 1583.021, 75.126, 63.295, 221.239, 13.022, 13.531, 
  1.03, 3228., 47.55, 20582., 303.185, "", "", "", "", 18489., 414469., 
  6.105, 0.272, 16817., 0.248, 0.256, 3.9, "tests performed", "", "", "", "", 
  "", "", "", "", "", 79.63, 6.7886004*^7, 272.898, 40.8, 18.517, 12.527, 
  39753.244, 0.2, 122.137, 4.28, 20., 24.7, "", 2.54, 81.32, 0.932}, 
 {"GBR", "Europe", "United Kingdom", "2020-04-16", 112808., 5343., 4359.286, 
  16059., 1040., 907.571, 1661.727, 78.705, 64.215, 236.558, 15.32, 13.369, 
  1.08, 3222., 47.462, 20389., 300.342, "", "", "", "", 20906., 435389., 
  6.414, 0.308, 17178., 0.253, 0.254, 3.9, "tests performed", "", "", "", "", 
  "", "", "", "", "", 79.63, 6.7886004*^7, 272.898, 40.8, 18.517, 12.527, 
  39753.244, 0.2, 122.137, 4.28, 20., 24.7, "", 2.54, 81.32, 0.932}, 
 {"GBR", "Europe", "United Kingdom", "2020-04-17", 117798., 4990., 4448.286, 
  16973., 914., 877.714, 1735.232, 73.506, 65.526, 250.022, 13.464, 12.929, 
  1.11, 3162., 46.578, 19330., 284.742, "", "", "", "", 21081., 456527., 
  6.725, 0.311, 17657., 0.26, 0.252, 4., "tests performed", "", "", "", "", 
  "", "", "", "", "", 79.63, 6.7886004*^7, 272.898, 40.8, 18.517, 12.527, 
  39753.244, 0.2, 122.137, 4.28, 20., 24.7, "", 2.54, 81.32, 0.932}, 
 {"GBR", "Europe", "United Kingdom", "2020-04-18", 122534., 4736., 4608.714, 
  18081., 1108., 915.429, 1804.997, 69.764, 67.889, 266.344, 16.321, 13.485, 
  1.13, 3247., 47.83, 19456., 286.598, "", "", "", "", 21249., 477776., 
  7.038, 0.313, 18172., 0.268, 0.254, 3.9, "tests performed", "", "", "", "", 
  "", "", "", "", "", 79.63, 6.7886004*^7, 272.898, 40.8, 18.517, 12.527, 
  39753.244, 0.2, 122.137, 4.28, 20., 24.7, "", 2.54, 81.32, 0.932}, 
 {"GBR", "Europe", "United Kingdom", "2020-04-19", 126394., 3860., 4654.571, 
  18514., 433., 883.429, 1861.857, 56.86, 68.565, 272.722, 6.378, 13.013, 
  1.09, 3176., 46.784, 19574., 288.336, "", "", 13392., 197.272, 19316., 
  497092., 7.322, 0.285, 18859., 0.278, 0.247, 4.1, "tests performed", "", 
  "", "", "", "", "", "", "", "", 79.63, 6.7886004*^7, 272.898, 40.8, 18.517, 
  12.527, 39753.244, 0.2, 122.137, 4.28, 20., 24.7, "", 2.54, 81.32, 0.932}, 
 {"GBR", "Europe", "United Kingdom", "2020-04-20", 131260., 4866., 4749., 
  19090., 576., 862.143, 1933.536, 71.679, 69.956, 281.207, 8.485, 12.7, 
  1.05, 3130., 46.107, 19331., 284.757, "", "", "", "", 17365., 532229., 
  7.84, 0.256, 21797., 0.321, 0.218, 4.6, "tests performed", "", "", "", "", 
  "", "", "", "", "", 79.63, 6.7886004*^7, 272.898, 40.8, 18.517, 12.527, 
  39753.244, 0.2, 122.137, 4.28, 20., 24.7, "", 2.54, 81.32, 0.932}, 
 {"GBR", "Europe", "United Kingdom", "2020-04-21", 136035., 4775., 4810., 
  20314., 1224., 882.714, 2003.874, 70.339, 70.854, 299.237, 18.03, 13.003, 
  1.01, 3036., 44.722, 19139., 281.929, "", "", "", "", 22763., 554992., 
  8.175, 0.335, 22726., 0.335, 0.212, 4.7, "tests performed", "", "", "", "", 
  "", "", "", "", "", 79.63, 6.7886004*^7, 272.898, 40.8, 18.517, 12.527, 
  39753.244, 0.2, 122.137, 4.28, 20., 24.7, "", 2.54, 81.32, 0.932}, 
 {"GBR", "Europe", "United Kingdom", "2020-04-22", 141540., 5505., 4867.857, 
  21171., 857., 878.857, 2084.966, 81.092, 71.706, 311.861, 12.624, 12.946, 
  1.01, 2964., 43.661, 18533., 273.002, "", "", "", "", 23073., 578066., 
  8.515, 0.34, 23371., 0.344, 0.208, 4.8, "tests performed", "", "", "", "", 
  "", "", "", "", "", 79.63, 6.7886004*^7, 272.898, 40.8, 18.517, 12.527, 
  39753.244, 0.2, 122.137, 4.28, 20., 24.7, "", 2.54, 81.32, 0.932}, 
 {"GBR", "Europe", "United Kingdom", "2020-04-23", 146708., 5168., 4842.857, 
  21855., 684., 828., 2161.093, 76.128, 71.338, 321.937, 10.076, 12.197, 
  1.01, 2867., 42.233, 17867., 263.191, "", "", "", "", 28024., 606093., 
  8.928, 0.413, 24386., 0.359, 0.199, 5., "tests performed", "", "", "", "", 
  "", "", "", "", "", 79.63, 6.7886004*^7, 272.898, 40.8, 18.517, 12.527, 
  39753.244, 0.2, 122.137, 4.28, 20., 24.7, "", 2.54, 81.32, 0.932}, 
 {"GBR", "Europe", "United Kingdom", "2020-04-24", 151689., 4981., 4841.571, 
  22873., 1018., 842.857, 2234.466, 73.373, 71.319, 336.932, 14.996, 12.416, 
  1.02, 2703., 39.817, 17063., 251.348, "", "", "", "", 28225., 634319., 
  9.344, 0.416, 25399., 0.374, 0.191, 5.2, "tests performed", "", "", "", "", 
  "", "", "", "", "", 79.63, 6.7886004*^7, 272.898, 40.8, 18.517, 12.527, 
  39753.244, 0.2, 122.137, 4.28, 20., 24.7, "", 2.54, 81.32, 0.932}, 
 {"GBR", "Europe", "United Kingdom", "2020-04-25", 155453., 3764., 4702.714, 
  23689., 816., 801.143, 2289.912, 55.446, 69.274, 348.953, 12.02, 11.801, 
  1.01, 2702., 39.802, 16604., 244.586, "", "", "", "", 29058., 663377., 
  9.772, 0.428, 26514., 0.391, 0.177, 5.6, "tests performed", "", "", "", "", 
  "", "", "", "", "", 79.63, 6.7886004*^7, 272.898, 40.8, 18.517, 12.527, 
  39753.244, 0.2, 122.137, 4.28, 20., 24.7, "", 2.54, 81.32, 0.932}, 
 {"GBR", "Europe", "United Kingdom", "2020-04-26", 158926., 3473., 4647.429, 
  24053., 364., 791.286, 2341.072, 51.159, 68.459, 354.315, 5.362, 11.656, 
  1., 2580., 38.005, 16555., 243.865, "", "", 10625., 156.512, 31610., 
  694987., 10.238, 0.466, 28271., 0.416, 0.164, 6.1, "tests performed", "", 
  "", "", "", "", "", "", "", "", 79.63, 6.7886004*^7, 272.898, 40.8, 18.517, 
  12.527, 39753.244, 0.2, 122.137, 4.28, 20., 24.7, "", 2.54, 81.32, 0.932}, 
 {"GBR", "Europe", "United Kingdom", "2020-04-27", 163630., 4704., 4624.286, 
  24376., 323., 755.143, 2410.364, 69.293, 68.118, 359.073, 4.758, 11.124, 
  0.98, 2460., 36.237, 16662., 245.441, "", "", "", "", 31453., 726553., 
  10.703, 0.463, 27761., 0.409, 0.167, 6., "tests performed", "", "", "", "", 
  "", "", "", "", "", 79.63, 6.7886004*^7, 272.898, 40.8, 18.517, 12.527, 
  39753.244, 0.2, 122.137, 4.28, 20., 24.7, "", 2.54, 81.32, 0.932}, 
 {"GBR", "Europe", "United Kingdom", "2020-04-28", 168357., 4727., 4617.429, 
  25347., 971., 719., 2479.996, 69.631, 68.017, 373.376, 14.303, 10.591, 
  0.97, 2353., 34.661, 15877., 233.877, "", "", "", "", 45263., 771817., 
  11.369, 0.667, 30975., 0.456, 0.149, 6.7, "tests performed", "", "", "", 
  "", "", "", "", "", "", 79.63, 6.7886004*^7, 272.898, 40.8, 18.517, 12.527, 
  39753.244, 0.2, 122.137, 4.28, 20., 24.7, "", 2.54, 81.32, 0.932}, 
 {"GBR", "Europe", "United Kingdom", "2020-04-29", 173807., 5450., 4609.571, 
  26118., 771., 706.714, 2560.277, 80.282, 67.902, 384.733, 11.357, 10.41, 
  0.97, 2286., 33.674, 15521., 228.633, "", "", "", "", 65643., 839597., 
  12.368, 0.967, 37362., 0.55, 0.123, 8.1, "tests performed", "", "", "", "", 
  "", "", "", "", "", 79.63, 6.7886004*^7, 272.898, 40.8, 18.517, 12.527, 
  39753.244, 0.2, 122.137, 4.28, 20., 24.7, "", 2.54, 81.32, 0.932}, 
 {"GBR", "Europe", "United Kingdom", "2020-04-30", 178771., 4964., 4580.429, 
  26754., 636., 699.857, 2633.4, 73.123, 67.472, 394.102, 9.369, 10.309, 
  0.96, 2224., 32.761, 15164., 223.374, "", "", "", "", 83143., 922684., 
  13.592, 1.225, 45227., 0.666, 0.101, 9.9, "tests performed", "", "", "", 
  "", "", "", "", "", "", 79.63, 6.7886004*^7, 272.898, 40.8, 18.517, 12.527, 
  39753.244, 0.2, 122.137, 4.28, 20., 24.7, "", 2.54, 81.32, 0.932}, 
 {"GBR", "Europe", "United Kingdom", "2020-05-01", 183501., 4730., 4544.571, 
  27454., 700., 654.429, 2703.076, 69.676, 66.944, 404.413, 10.311, 9.64, 
  0.94, 2178., 32.083, 14723., 216.878, "", "", "", "", 74142., 996826., 
  14.684, 1.092, 51787., 0.763, 0.088, 11.4, "tests performed", "", "", "", 
  "", "", "", "", "", "", 79.63, 6.7886004*^7, 272.898, 40.8, 18.517, 12.527, 
  39753.244, 0.2, 122.137, 4.28, 20., 24.7, "", 2.54, 81.32, 0.932}, 
 {"GBR", "Europe", "United Kingdom", "2020-05-02", 186731., 3230., 4468.286, 
  28039., 585., 621.429, 2750.655, 47.58, 65.82, 413.031, 8.617, 9.154, 0.91, 
  2068., 30.463, 14380., 211.826, "", "", "", "", 63559., 1.060387*^6, 15.62, 
  0.936, 56716., 0.835, 0.079, 12.7, "tests performed", "", "", "", "", "", 
  "", "", "", "", 79.63, 6.7886004*^7, 272.898, 40.8, 18.517, 12.527, 
  39753.244, 0.2, 122.137, 4.28, 20., 24.7, "", 2.54, 81.32, 0.932}, 
 {"GBR", "Europe", "United Kingdom", "2020-05-03", 189708., 2977., 4397.429, 
  28292., 253., 605.571, 2794.508, 43.853, 64.777, 416.757, 3.727, 8.92, 
  0.87, 2009., 29.594, 14188., 208.997, "", "", 9617., 141.664, 68203., 
  1.12859*^6, 16.625, 1.005, 61943., 0.912, 0.071, 14.1, "tests performed", 
  "", "", "", "", "", "", "", "", "", 79.63, 6.7886004*^7, 272.898, 40.8, 
  18.517, 12.527, 39753.244, 0.2, 122.137, 4.28, 20., 24.7, "", 2.54, 81.32, 
  0.932}, {"GBR", "Europe", "United Kingdom", "2020-05-04", 193091., 3383., 
  4208.714, 28565., 273., 598.429, 2844.342, 49.834, 61.997, 420.779, 4.021, 
  8.815, 0.82, 1936., 28.518, 14097., 207.657, "", "", "", "", 72630., 
  1.20819*^6, 17.797, 1.07, 68805., 1.014, 0.061, 16.3, "tests performed", 
  "", "", "", "", "", "", "", "", "", 79.63, 6.7886004*^7, 272.898, 40.8, 
  18.517, 12.527, 39753.244, 0.2, 122.137, 4.28, 20., 24.7, "", 2.54, 81.32, 
  0.932}, {"GBR", "Europe", "United Kingdom", "2020-05-05", 196780., 3689., 
  4060.429, 29290., 725., 563.286, 2898.683, 54.341, 59.812, 431.459, 10.68, 
  8.298, 0.8, 1874., 27.605, 13723., 202.148, "", "", "", "", 66919., 
  1.270344*^6, 18.713, 0.986, 71218., 1.049, 0.057, 17.5, "tests performed", 
  "", "", "", "", "", "", "", "", "", 79.63, 6.7886004*^7, 272.898, 40.8, 
  18.517, 12.527, 39753.244, 0.2, 122.137, 4.28, 20., 24.7, "", 2.54, 81.32, 
  0.932}, {"GBR", "Europe", "United Kingdom", "2020-05-06", 200616., 3836., 
  3829.857, 29937., 647., 545.571, 2955.189, 56.506, 56.416, 440.989, 9.531, 
  8.037, 0.8, 1802., 26.544, 13148., 193.678, "", "", "", "", 74455., 
  1.34719*^6, 19.845, 1.097, 72513., 1.068, 0.053, 18.9, "tests performed", 
  "", "", "", "", "", "", "", "", "", 79.63, 6.7886004*^7, 272.898, 40.8, 
  18.517, 12.527, 39753.244, 0.2, 122.137, 4.28, 20., 24.7, "", 2.54, 81.32, 
  0.932}, {"GBR", "Europe", "United Kingdom", "2020-05-07", 204387., 3771., 
  3659.429, 30395., 458., 520.143, 3010.738, 55.549, 53.905, 447.736, 6.747, 
  7.662, 0.81, 1685., 24.821, 12626., 185.988, "", "", "", "", 77466., 
  1.424655*^6, 20.986, 1.141, 71710., 1.056, 0.051, 19.6, "tests performed", 
  "", "", "", "", "", "", "", "", "", 79.63, 6.7886004*^7, 272.898, 40.8, 
  18.517, 12.527, 39753.244, 0.2, 122.137, 4.28, 20., 24.7, "", 2.54, 81.32, 
  0.932}, {"GBR", "Europe", "United Kingdom", "2020-05-08", 207439., 3052., 
  3419.714, 30975., 580., 503., 3055.696, 44.958, 50.374, 456.28, 8.544, 
  7.409, 0.81, 1642., 24.188, 12053., 177.548, "", "", "", "", 76963., 
  1.501622*^6, 22.12, 1.134, 72114., 1.062, 0.047, 21.1, "tests performed", 
  "", "", "", "", "", "", "", "", "", 79.63, 6.7886004*^7, 272.898, 40.8, 
  18.517, 12.527, 39753.244, 0.2, 122.137, 4.28, 20., 24.7, "", 2.54, 81.32, 
  0.932}, {"GBR", "Europe", "United Kingdom", "2020-05-09", 209589., 2150., 
  3265.429, 31250., 275., 458.714, 3087.367, 31.671, 48.102, 460.331, 4.051, 
  6.757, 0.82, 1585., 23.348, 12021., 177.076, "", "", "", "", 77152., 
  1.578774*^6, 23.256, 1.136, 74055., 1.091, 0.044, 22.7, "tests performed", 
  "", "", "", "", "", "", "", "", "", 79.63, 6.7886004*^7, 272.898, 40.8, 
  18.517, 12.527, 39753.244, 0.2, 122.137, 4.28, 20., 24.7, "", 2.54, 81.32, 
  0.932}, {"GBR", "Europe", "United Kingdom", "2020-05-10", 211911., 2322., 
  3171.857, 31467., 217., 453.571, 3121.571, 34.204, 46.723, 463.527, 3.197, 
  6.681, 0.84, 1538., 22.656, 11727., 172.745, "", "", 7534., 110.98, 76507., 
  1.655281*^6, 24.383, 1.127, 75242., 1.108, 0.042, 23.7, "tests performed", 
  "", "", "", "", "", "", "", "", "", 79.63, 6.7886004*^7, 272.898, 40.8, 
  18.517, 12.527, 39753.244, 0.2, 122.137, 4.28, 20., 24.7, "", 2.54, 81.32, 
  0.932}, {"GBR", "Europe", "United Kingdom", "2020-05-11", 215500., 3589., 
  3201.286, 31655., 188., 441.429, 3174.439, 52.868, 47.157, 466.296, 2.769, 
  6.502, 0.85, 1485., 21.875, 11967., 176.281, "", "", "", "", 70332., 
  1.725696*^6, 25.42, 1.036, 73929., 1.089, 0.043, 23.1, "tests performed", 
  "", "", "", "", "", "", "", "", "", 77.78, 6.7886004*^7, 272.898, 40.8, 
  18.517, 12.527, 39753.244, 0.2, 122.137, 4.28, 20., 24.7, "", 2.54, 81.32, 
  0.932}, {"GBR", "Europe", "United Kingdom", "2020-05-12", 218895., 3395., 
  3159.286, 32270., 615., 425.714, 3224.45, 50.01, 46.538, 475.356, 9.059, 
  6.271, 0.84, 1414., 20.829, 11591., 170.742, "", "", "", "", 74593., 
  1.800289*^6, 26.519, 1.099, 75706., 1.115, 0.042, 24., "tests performed", 
  "", "", "", "", "", "", "", "", "", 77.78, 6.7886004*^7, 272.898, 40.8, 
  18.517, 12.527, 39753.244, 0.2, 122.137, 4.28, 20., 24.7, "", 2.54, 81.32, 
  0.932}, {"GBR", "Europe", "United Kingdom", "2020-05-13", 222195., 3300., 
  3082.714, 32718., 448., 397.286, 3273.061, 48.611, 45.41, 481.955, 6.599, 
  5.852, 0.81, 1342., 19.768, 11342., 167.074, "", "", "", "", 83182., 
  1.884165*^6, 27.755, 1.225, 76711., 1.13, 0.04, 24.9, "tests performed", 
  "", "", "", "", "", "", "", "", "", 71.3, 6.7886004*^7, 272.898, 40.8, 
  18.517, 12.527, 39753.244, 0.2, 122.137, 4.28, 20., 24.7, "", 2.54, 81.32, 
  0.932}, {"GBR", "Europe", "United Kingdom", "2020-05-14", 224813., 2618., 
  2918., 33071., 353., 382.286, 3311.625, 38.565, 42.984, 487.155, 5.2, 
  5.631, 0.79, 1314., 19.356, 10921., 160.873, "", "", "", "", 84693., 
  1.968871*^6, 29.003, 1.248, 77745., 1.145, 0.038, 26.6, "tests performed", 
  "", "", "", "", "", "", "", "", "", 71.3, 6.7886004*^7, 272.898, 40.8, 
  18.517, 12.527, 39753.244, 0.2, 122.137, 4.28, 20., 24.7, "", 2.54, 81.32, 
  0.932}, {"GBR", "Europe", "United Kingdom", "2020-05-15", 227334., 2521., 
  2842.143, 33422., 351., 349.571, 3348.761, 37.136, 41.866, 492.325, 5.17, 
  5.149, 0.8, 1337., 19.695, 10691., 157.485, "", "", "", "", 91342., 
  2.060212*^6, 30.348, 1.346, 79799., 1.175, 0.036, 28.1, "tests performed", 
  "", "", "", "", "", "", "", "", "", 71.3, 6.7886004*^7, 272.898, 40.8, 
  18.517, 12.527, 39753.244, 0.2, 122.137, 4.28, 20., 24.7, "", 2.54, 81.32, 
  0.932}, {"GBR", "Europe", "United Kingdom", "2020-05-16", 229406., 2072., 
  2831., 33833., 411., 369., 3379.283, 30.522, 41.702, 498.38, 6.054, 5.436, 
  0.81, 1234., 18.178, 10238., 150.812, "", "", "", "", 91360., 2.151572*^6, 
  31.694, 1.346, 81828., 1.205, 0.035, 28.9, "tests performed", "", "", "", 
  "", "", "", "", "", "", 71.3, 6.7886004*^7, 272.898, 40.8, 18.517, 12.527, 
  39753.244, 0.2, 122.137, 4.28, 20., 24.7, "", 2.54, 81.32, 0.932}, 
 {"GBR", "Europe", "United Kingdom", "2020-05-17", 231232., 1826., 2760.143, 
  33900., 67., 347.571, 3406.181, 26.898, 40.658, 499.367, 0.987, 5.12, 0.82, 
  1196., 17.618, 10199., 150.237, "", "", 6363., 93.731, 81278., 2.23285*^6, 
  32.891, 1.197, 82510., 1.215, 0.033, 29.9, "tests performed", "", "", "", 
  "", "", "", "", "", "", 71.3, 6.7886004*^7, 272.898, 40.8, 18.517, 12.527, 
  39753.244, 0.2, 122.137, 4.28, 20., 24.7, "", 2.54, 81.32, 0.932}, 
 {"GBR", "Europe", "United Kingdom", "2020-05-18", 233809., 2577., 2615.571, 
  34046., 146., 341.571, 3444.141, 37.961, 38.529, 501.517, 2.151, 5.032, 
  0.83, 1141., 16.808, 10231., 150.709, "", "", "", "", 70074., 2.302976*^6, 
  33.924, 1.032, 82469., 1.215, 0.032, 31.5, "tests performed", "", "", "", 
  "", "", "", "", "", "", 71.3, 6.7886004*^7, 272.898, 40.8, 18.517, 12.527, 
  39753.244, 0.2, 122.137, 4.28, 20., 24.7, "", 2.54, 81.32, 0.932}, 
 {"GBR", "Europe", "United Kingdom", "2020-05-19", 236867., 3058., 2567.429, 
  34547., 501., 325.286, 3489.188, 45.046, 37.82, 508.897, 7.38, 4.792, 0.84, 
  1106., 16.292, 10013., 147.497, "", "", "", "", 86041., 2.380736*^6, 35.07, 
  1.267, 82921., 1.221, 0.031, 32.3, "tests performed", "", "", "", "", "", 
  "", "", "", "", 71.3, 6.7886004*^7, 272.898, 40.8, 18.517, 12.527, 
  39753.244, 0.2, 122.137, 4.28, 20., 24.7, "", 2.54, 81.32, 0.932}, 
 {"GBR", "Europe", "United Kingdom", "2020-05-20", 239579., 2712., 2483.429, 
  34876., 329., 308.286, 3529.137, 39.949, 36.582, 513.744, 4.846, 4.541, 
  0.82, 1034., 15.231, 9563., 140.869, "", "", "", "", 86634., 2.467369*^6, 
  36.346, 1.276, 83315., 1.227, 0.03, 33.5, "tests performed", "", "", "", 
  "", "", "", "", "", "", 71.3, 6.7886004*^7, 272.898, 40.8, 18.517, 12.527, 
  39753.244, 0.2, 122.137, 4.28, 20., 24.7, "", 2.54, 81.32, 0.932}, 
 {"GBR", "Europe", "United Kingdom", "2020-05-21", 242133., 2554., 2474.286, 
  35149., 273., 296.857, 3566.759, 37.622, 36.448, 517.765, 4.021, 4.373, 
  0.8, 1008., 14.848, 9293., 136.891, "", "", "", "", 105655., 2.573033*^6, 
  37.902, 1.556, 86309., 1.271, 0.029, 34.9, "tests performed", "", "", "", 
  "", "", "", "", "", "", 71.3, 6.7886004*^7, 272.898, 40.8, 18.517, 12.527, 
  39753.244, 0.2, 122.137, 4.28, 20., 24.7, "", 2.54, 81.32, 0.932}, 
 {"GBR", "Europe", "United Kingdom", "2020-05-22", 244174., 2041., 2405.714, 
  35440., 291., 288.286, 3596.824, 30.065, 35.438, 522.052, 4.287, 4.247, 
  0.77, 964., 14.2, 9184., 135.286, "", "", "", "", 91196., 2.66423*^6, 
  39.246, 1.343, 86288., 1.271, 0.028, 35.9, "tests performed", "", "", "", 
  "", "", "", "", "", "", 71.3, 6.7886004*^7, 272.898, 40.8, 18.517, 12.527, 
  39753.244, 0.2, 122.137, 4.28, 20., 24.7, "", 2.54, 81.32, 0.932}, 
 {"GBR", "Europe", "United Kingdom", "2020-05-23", 245682., 1508., 2325.143, 
  35660., 220., 261., 3619.038, 22.214, 34.251, 525.292, 3.241, 3.845, 0.74, 
  928., 13.67, 8814., 129.835, "", "", "", "", 91841., 2.756068*^6, 40.598, 
  1.353, 86357., 1.272, 0.027, 37.1, "tests performed", "", "", "", "", "", 
  "", "", "", "", 71.3, 6.7886004*^7, 272.898, 40.8, 18.517, 12.527, 
  39753.244, 0.2, 122.137, 4.28, 20., 24.7, "", 2.54, 81.32, 0.932}, 
 {"GBR", "Europe", "United Kingdom", "2020-05-24", 247037., 1355., 2257.857, 
  36039., 379., 305.571, 3638.998, 19.96, 33.26, 530.875, 5.583, 4.501, 0.72, 
  886., 13.051, 8814., 129.835, "", "", 5390., 79.398, 59464., 2.815535*^6, 
  41.474, 0.876, 83241., 1.226, 0.027, 36.9, "tests performed", "", "", "", 
  "", "", "", "", "", "", 71.3, 6.7886004*^7, 272.898, 40.8, 18.517, 12.527, 
  39753.244, 0.2, 122.137, 4.28, 20., 24.7, "", 2.54, 81.32, 0.932}, 
 {"GBR", "Europe", "United Kingdom", "2020-05-25", 248650., 1613., 2120.143, 
  36143., 104., 299.571, 3662.758, 23.76, 31.231, 532.407, 1.532, 4.413, 
  0.69, 863., 12.712, 8836., 130.159, "", "", "", "", 78385., 2.96388*^6, 
  43.66, 1.155, 94415., 1.391, 0.022, 44.5, "tests performed", "", "", "", 
  "", "", "", "", "", "", 71.3, 6.7886004*^7, 272.898, 40.8, 18.517, 12.527, 
  39753.244, 0.2, 122.137, 4.28, 20., 24.7, "", 2.54, 81.32, 0.932}, 
 {"GBR", "Europe", "United Kingdom", "2020-05-26", 250309., 1659., 1920.286, 
  36274., 131., 246.714, 3687.196, 24.438, 28.287, 534.337, 1.93, 3.634, 
  0.69, 847., 12.477, 8732., 128.627, "", "", "", "", 77745., 3.041801*^6, 
  44.807, 1.145, 94438., 1.391, 0.02, 49.2, "tests performed", "", "", "", 
  "", "", "", "", "", "", 71.3, 6.7886004*^7, 272.898, 40.8, 18.517, 12.527, 
  39753.244, 0.2, 122.137, 4.28, 20., 24.7, "", 2.54, 81.32, 0.932}, 
 {"GBR", "Europe", "United Kingdom", "2020-05-27", 252118., 1809., 1791.286, 
  36696., 422., 260., 3713.844, 26.648, 26.387, 540.553, 6.216, 3.83, 0.71, 
  783., 11.534, 8220., 121.085, "", "", "", "", 82670., 3.124473*^6, 46.025, 
  1.218, 93872., 1.383, 0.019, 52.4, "tests performed", "", "", "", "", "", 
  "", "", "", "", 71.3, 6.7886004*^7, 272.898, 40.8, 18.517, 12.527, 
  39753.244, 0.2, 122.137, 4.28, 20., 24.7, "", 2.54, 81.32, 0.932}, 
 {"GBR", "Europe", "United Kingdom", "2020-05-28", 253854., 1736., 1674.429, 
  37039., 343., 270., 3739.416, 25.572, 24.665, 545.606, 5.053, 3.977, 0.73, 
  751., 11.063, 7907., 116.475, "", "", "", "", 101753., 3.226227*^6, 47.524, 
  1.499, 93313., 1.375, 0.018, 55.7, "tests performed", "", "", "", "", "", 
  "", "", "", "", 71.3, 6.7886004*^7, 272.898, 40.8, 18.517, 12.527, 
  39753.244, 0.2, 122.137, 4.28, 20., 24.7, "", 2.54, 81.32, 0.932}, 
 {"GBR", "Europe", "United Kingdom", "2020-05-29", 255362., 1508., 1598.286, 
  37313., 274., 267.571, 3761.63, 22.214, 23.544, 549.642, 4.036, 3.941, 
  0.73, 719., 10.591, 7586., 111.746, "", "", "", "", 105459., 3.331686*^6, 
  49.078, 1.553, 95351., 1.405, 0.017, 59.7, "tests performed", "", "", "", 
  "", "", "", "", "", "", 69.44, 6.7886004*^7, 272.898, 40.8, 18.517, 12.527, 
  39753.244, 0.2, 122.137, 4.28, 20., 24.7, "", 2.54, 81.32, 0.932}, 
 {"GBR", "Europe", "United Kingdom", "2020-05-30", 256469., 1107., 1541., 
  37467., 154., 258.143, 3777.936, 16.307, 22.7, 551.911, 2.269, 3.803, 0.73, 
  704., 10.37, 7267., 107.047, "", "", "", "", 96995., 3.428684*^6, 50.506, 
  1.429, 96088., 1.415, 0.016, 62.4, "tests performed", "", "", "", "", "", 
  "", "", "", "", 69.44, 6.7886004*^7, 272.898, 40.8, 18.517, 12.527, 
  39753.244, 0.2, 122.137, 4.28, 20., 24.7, "", 2.54, 81.32, 0.932}, 
 {"GBR", "Europe", "United Kingdom", "2020-05-31", 257539., 1070., 1500.286, 
  37527., 60., 212.571, 3793.698, 15.762, 22.1, 552.794, 0.884, 3.131, 0.74, 
  679., 10.002, 7237., 106.605, "", "", 4424., 65.168, 82243., 3.510927*^6, 
  51.718, 1.211, 99342., 1.463, 0.015, 66.2, "tests performed", "", "", "", 
  "", "", "", "", "", "", 69.44, 6.7886004*^7, 272.898, 40.8, 18.517, 12.527, 
  39753.244, 0.2, 122.137, 4.28, 20., 24.7, "", 2.54, 81.32, 0.932}, 
 {"GBR", "Europe", "United Kingdom", "2020-06-01", 258983., 1444., 1476.143, 
  37613., 86., 210., 3814.969, 21.271, 21.744, 554.061, 1.267, 3.093, 0.74, 
  652., 9.604, 7247., 106.752, "", "", "", "", 70648., 3.581534*^6, 52.758, 
  1.041, 88236., 1.3, 0.017, 59.8, "tests performed", "", "", "", "", "", "", 
  "", "", "", 67.59, 6.7886004*^7, 272.898, 40.8, 18.517, 12.527, 39753.244, 
  0.2, 122.137, 4.28, 20., 24.7, "", 2.54, 81.32, 0.932}, 
 {"GBR", "Europe", "United Kingdom", "2020-06-02", 260453., 1470., 1449.143, 
  37863., 250., 227., 3836.623, 21.654, 21.347, 557.744, 3.683, 3.344, 0.74, 
  636., 9.369, 7085., 104.366, "", "", "", "", 92299., 3.674232*^6, 54.124, 
  1.36, 90347., 1.331, 0.016, 62.3, "tests performed", "", "", "", "", "", 
  "", "", "", "", 67.59, 6.7886004*^7, 272.898, 40.8, 18.517, 12.527, 
  39753.244, 0.2, 122.137, 4.28, 20., 24.7, "", 2.54, 81.32, 0.932}, 
 {"GBR", "Europe", "United Kingdom", "2020-06-03", 261802., 1349., 1383.429, 
  38117., 254., 203., 3856.494, 19.872, 20.379, 561.485, 3.742, 2.99, 0.73, 
  602., 8.868, 6813., 100.359, "", "", "", "", 101885., 3.776246*^6, 55.626, 
  1.501, 93110., 1.372, 0.015, 67.3, "tests performed", "", "", "", "", "", 
  "", "", "", "", 67.59, 6.7886004*^7, 272.898, 40.8, 18.517, 12.527, 
  39753.244, 0.2, 122.137, 4.28, 20., 24.7, "", 2.54, 81.32, 0.932}, 
 {"GBR", "Europe", "United Kingdom", "2020-06-04", 263040., 1238., 1312.286, 
  38247., 130., 172.571, 3874.731, 18.236, 19.331, 563.4, 1.915, 2.542, 0.72, 
  571., 8.411, 6574., 96.839, "", "", "", "", 99484., 3.87573*^6, 57.092, 
  1.465, 92786., 1.367, 0.014, 70.7, "tests performed", "", "", "", "", "", 
  "", "", "", "", 67.59, 6.7886004*^7, 272.898, 40.8, 18.517, 12.527, 
  39753.244, 0.2, 122.137, 4.28, 20., 24.7, "", 2.54, 81.32, 0.932}, 
 {"GBR", "Europe", "United Kingdom", "2020-06-05", 264150., 1110., 1255.429, 
  38505., 258., 170.286, 3891.082, 16.351, 18.493, 567.201, 3.8, 2.508, 0.71, 
  554., 8.161, 6373., 93.878, "", "", "", "", 101961., 3.978661*^6, 58.608, 
  1.502, 92425., 1.361, 0.014, 73.6, "tests performed", "", "", "", "", "", 
  "", "", "", "", 67.59, 6.7886004*^7, 272.898, 40.8, 18.517, 12.527, 
  39753.244, 0.2, 122.137, 4.28, 20., 24.7, "", 2.54, 81.32, 0.932}, 
 {"GBR", "Europe", "United Kingdom", "2020-06-06", 264944., 794., 1210.714, 
  38648., 143., 168.714, 3902.778, 11.696, 17.835, 569.307, 2.106, 2.485, 
  0.71, 540., 7.955, 6143., 90.49, "", "", "", "", 93154., 4.072267*^6, 
  59.987, 1.372, 91940., 1.354, 0.013, 75.9, "tests performed", "", "", "", 
  "", "", "", "", "", "", 67.59, 6.7886004*^7, 272.898, 40.8, 18.517, 12.527, 
  39753.244, 0.2, 122.137, 4.28, 20., 24.7, "", 2.54, 81.32, 0.932}, 
 {"GBR", "Europe", "United Kingdom", "2020-06-07", 265662., 718., 1160.429, 
  38702., 54., 167.857, 3913.355, 10.577, 17.094, 570.103, 0.795, 2.473, 
  0.73, 515., 7.586, 5938., 87.47, "", "", 3759., 55.372, 86926., 
  4.159303*^6, 61.269, 1.28, 92625., 1.364, 0.013, 79.8, "tests performed", 
  "", "", "", "", "", "", "", "", "", 67.59, 6.7886004*^7, 272.898, 40.8, 
  18.517, 12.527, 39753.244, 0.2, 122.137, 4.28, 20., 24.7, "", 2.54, 81.32, 
  0.932}, {"GBR", "Europe", "United Kingdom", "2020-06-08", 266756., 1094., 
  1110.429, 38749., 47., 162.286, 3929.47, 16.115, 16.357, 570.795, 0.692, 
  2.391, 0.76, 509., 7.498, 5926., 87.293, "", "", "", "", 69999., 
  4.264755*^6, 62.822, 1.031, 97603., 1.438, 0.011, 87.9, "tests performed", 
  "", "", "", "", "", "", "", "", "", 73.15, 6.7886004*^7, 272.898, 40.8, 
  18.517, 12.527, 39753.244, 0.2, 122.137, 4.28, 20., 24.7, "", 2.54, 81.32, 
  0.932}, {"GBR", "Europe", "United Kingdom", "2020-06-09", 267915., 1159., 
  1066., 38946., 197., 154.714, 3946.543, 17.073, 15.703, 573.697, 2.902, 
  2.279, 0.79, 491., 7.233, 5731., 84.421, "", "", "", "", 93959., 
  4.359163*^6, 64.213, 1.384, 97847., 1.441, 0.011, 91.8, "tests performed", 
  "", "", "", "", "", "", "", "", "", 73.15, 6.7886004*^7, 272.898, 40.8, 
  18.517, 12.527, 39753.244, 0.2, 122.137, 4.28, 20., 24.7, "", 2.54, 81.32, 
  0.932}, {"GBR", "Europe", "United Kingdom", "2020-06-10", 269101., 1186., 
  1042.714, 39110., 164., 141.857, 3964.013, 17.47, 15.36, 576.113, 2.416, 
  2.09, 0.82, 439., 6.467, 5471., 80.591, "", "", "", "", 101033., 
  4.460271*^6, 65.702, 1.488, 97718., 1.439, 0.011, 93.7, "tests performed", 
  "", "", "", "", "", "", "", "", "", 73.15, 6.7886004*^7, 272.898, 40.8, 
  18.517, 12.527, 39753.244, 0.2, 122.137, 4.28, 20., 24.7, "", 2.54, 81.32, 
  0.932}, {"GBR", "Europe", "United Kingdom", "2020-06-11", 270108., 1007., 
  1009.714, 39186., 76., 134.143, 3978.847, 14.834, 14.874, 577.232, 1.12, 
  1.976, 0.82, 390., 5.745, 5180., 76.304, "", "", "", "", 101778., 
  4.563309*^6, 67.22, 1.499, 98226., 1.447, 0.01, 97.3, "tests performed", 
  "", "", "", "", "", "", "", "", "", 73.15, 6.7886004*^7, 272.898, 40.8, 
  18.517, 12.527, 39753.244, 0.2, 122.137, 4.28, 20., 24.7, "", 2.54, 81.32, 
  0.932}, {"GBR", "Europe", "United Kingdom", "2020-06-12", 271162., 1054., 
  1001.714, 39317., 131., 116., 3994.373, 15.526, 14.756, 579.162, 1.93, 
  1.709, 0.83, 393., 5.789, 5090., 74.979, "", "", "", "", 98899., 
  4.663013*^6, 68.689, 1.457, 97765., 1.44, 0.01, 97.6, "tests performed", 
  "", "", "", "", "", "", "", "", "", 73.15, 6.7886004*^7, 272.898, 40.8, 
  18.517, 12.527, 39753.244, 0.2, 122.137, 4.28, 20., 24.7, "", 2.54, 81.32, 
  0.932}, {"GBR", "Europe", "United Kingdom", "2020-06-13", 272050., 888., 
  1015.143, 39424., 107., 110.857, 4007.453, 13.081, 14.954, 580.738, 1.576, 
  1.633, 0.84, 390., 5.745, 4941., 72.784, "", "", "", "", 98974., 
  4.762842*^6, 70.159, 1.458, 98654., 1.453, 0.01, 97.2, "tests performed", 
  "", "", "", "", "", "", "", "", "", 73.15, 6.7886004*^7, 272.898, 40.8, 
  18.517, 12.527, 39753.244, 0.2, 122.137, 4.28, 20., 24.7, "", 2.54, 81.32, 
  0.932}, {"GBR", "Europe", "United Kingdom", "2020-06-14", 272857., 807., 
  1027.857, 39451., 27., 107., 4019.341, 11.888, 15.141, 581.136, 0.398, 
  1.576, 0.86, 393., 5.789, 4908., 72.298, "", "", 3003., 44.236, 69529., 
  4.833223*^6, 71.196, 1.024, 96274., 1.418, 0.011, 93.7, "tests performed", 
  "", "", "", "", "", "", "", "", "", 73.15, 6.7886004*^7, 272.898, 40.8, 
  18.517, 12.527, 39753.244, 0.2, 122.137, 4.28, 20., 24.7, "", 2.54, 81.32, 
  0.932}, {"GBR", "Europe", "United Kingdom", "2020-06-15", 273888., 1031., 
  1018.857, 39480., 29., 104.429, 4034.528, 15.187, 15.008, 581.563, 0.427, 
  1.538, 0.87, 385., 5.671, 4870., 71.738, "", "", "", "", 71402., 
  4.904625*^6, 72.248, 1.052, 91410., 1.347, 0.011, 89.7, "tests performed", 
  "", "", "", "", "", "", "", "", "", 71.3, 6.7886004*^7, 272.898, 40.8, 
  18.517, 12.527, 39753.244, 0.2, 122.137, 4.28, 20., 24.7, "", 2.54, 81.32, 
  0.932}, {"GBR", "Europe", "United Kingdom", "2020-06-16", 274971., 1083., 
  1008., 39600., 120., 93.429, 4050.481, 15.953, 14.848, 583.331, 1.768, 
  1.376, 0.87, 378., 5.568, 4863., 71.635, "", "", "", "", 80862., 
  4.985487*^6, 73.439, 1.191, 89475., 1.318, 0.011, 88.8, "tests performed", 
  "", "", "", "", "", "", "", "", "", 71.3, 6.7886004*^7, 272.898, 40.8, 
  18.517, 12.527, 39753.244, 0.2, 122.137, 4.28, 20., 24.7, "", 2.54, 81.32, 
  0.932}, {"GBR", "Europe", "United Kingdom", "2020-06-17", 275970., 999., 
  981.286, 39710., 110., 85.714, 4065.197, 14.716, 14.455, 584.951, 1.62, 
  1.263, 0.88, 357., 5.259, 4719., 69.514, "", "", "", "", 86438., 
  5.071925*^6, 74.712, 1.273, 87379., 1.287, 0.011, 89., "tests performed", 
  "", "", "", "", "", "", "", "", "", 71.3, 6.7886004*^7, 272.898, 40.8, 
  18.517, 12.527, 39753.244, 0.2, 122.137, 4.28, 20., 24.7, "", 2.54, 81.32, 
  0.932}, {"GBR", "Europe", "United Kingdom", "2020-06-18", 276990., 1020., 
  983.143, 39777., 67., 84.429, 4080.222, 15.025, 14.482, 585.938, 0.987, 
  1.244, 0.88, 352., 5.185, 4560., 67.171, "", "", "", "", 89613., 
  5.165408*^6, 76.089, 1.32, 86014., 1.267, 0.011, 87.5, "tests performed", 
  "", "", "", "", "", "", "", "", "", 71.3, 6.7886004*^7, 272.898, 40.8, 
  18.517, 12.527, 39753.244, 0.2, 122.137, 4.28, 20., 24.7, "", 2.54, 81.32, 
  0.932}, {"GBR", "Europe", "United Kingdom", "2020-06-19", 277974., 984., 
  973.143, 39861., 84., 77.714, 4094.717, 14.495, 14.335, 587.176, 1.237, 
  1.145, 0.84, 330., 4.861, 4414., 65.021, "", "", "", "", 90547., 
  5.255955*^6, 77.423, 1.334, 84706., 1.248, 0.011, 87., "tests performed", 
  "", "", "", "", "", "", "", "", "", 71.3, 6.7886004*^7, 272.898, 40.8, 
  18.517, 12.527, 39753.244, 0.2, 122.137, 4.28, 20., 24.7, "", 2.54, 81.32, 
  0.932}, {"GBR", "Europe", "United Kingdom", "2020-06-20", 278640., 666., 
  941.429, 39932., 71., 72.571, 4104.528, 9.811, 13.868, 588.221, 1.046, 
  1.069, 0.81, 346., 5.097, 4252., 62.634, "", "", "", "", 83467., 
  5.339704*^6, 78.657, 1.23, 82409., 1.214, 0.011, 87.5, "tests performed", 
  "", "", "", "", "", "", "", "", "", 71.3, 6.7886004*^7, 272.898, 40.8, 
  18.517, 12.527, 39753.244, 0.2, 122.137, 4.28, 20., 24.7, "", 2.54, 81.32, 
  0.932}, {"GBR", "Europe", "United Kingdom", "2020-06-21", 279264., 624., 
  915.286, 39963., 31., 73.143, 4113.72, 9.192, 13.483, 588.678, 0.457, 
  1.077, 0.81, 310., 4.566, 4222., 62.192, "", "", 2611., 38.462, 60484., 
  5.400371*^6, 79.551, 0.891, 81021., 1.193, 0.011, 88.5, "tests performed", 
  "", "", "", "", "", "", "", "", "", 71.3, 6.7886004*^7, 272.898, 40.8, 
  18.517, 12.527, 39753.244, 0.2, 122.137, 4.28, 20., 24.7, "", 2.54, 81.32, 
  0.932}, {"GBR", "Europe", "United Kingdom", "2020-06-22", 280156., 892., 
  895.429, 39976., 13., 70.857, 4126.859, 13.14, 13.19, 588.87, 0.191, 1.044, 
  0.82, 340., 5.008, 4281., 63.062, "", "", "", "", 63026., 5.466497*^6, 
  80.525, 0.928, 80267., 1.182, 0.011, 89.6, "tests performed", "", "", "", 
  "", "", "", "", "", "", 71.3, 6.7886004*^7, 272.898, 40.8, 18.517, 12.527, 
  39753.244, 0.2, 122.137, 4.28, 20., 24.7, "", 2.54, 81.32, 0.932}, 
 {"GBR", "Europe", "United Kingdom", "2020-06-23", 281038., 882., 866.714, 
  40070., 94., 67.143, 4139.852, 12.992, 12.767, 590.254, 1.385, 0.989, 0.81, 
  311., 4.581, 4134., 60.896, "", "", "", "", 73646., 5.540143*^6, 81.61, 
  1.085, 79237., 1.167, 0.011, 91.4, "tests performed", "", "", "", "", "", 
  "", "", "", "", 71.3, 6.7886004*^7, 272.898, 40.8, 18.517, 12.527, 
  39753.244, 0.2, 122.137, 4.28, 20., 24.7, "", 2.54, 81.32, 0.932}, 
 {"GBR", "Europe", "United Kingdom", "2020-06-24", 281815., 777., 835., 
  40157., 87., 63.857, 4151.298, 11.446, 12.3, 591.536, 1.282, 0.941, 0.8, 
  316., 4.655, 4030., 59.364, "", "", "", "", 91135., 5.631278*^6, 82.952, 
  1.342, 79908., 1.177, 0.01, 95.7, "tests performed", "", "", "", "", "", 
  "", "", "", "", 71.3, 6.7886004*^7, 272.898, 40.8, 18.517, 12.527, 
  39753.244, 0.2, 122.137, 4.28, 20., 24.7, "", 2.54, 81.32, 0.932}, 
 {"GBR", "Europe", "United Kingdom", "2020-06-25", 282512., 697., 788.857, 
  40256., 99., 68.429, 4161.565, 10.267, 11.62, 592.994, 1.458, 1.008, 0.77, 
  276., 4.066, 3850., 56.713, "", "", "", "", 108124., 5.782973*^6, 85.187, 
  1.593, 88224., 1.3, 0.009, 111.8, "tests performed", "", "", "", "", "", 
  "", "", "", "", 71.3, 6.7886004*^7, 272.898, 40.8, 18.517, 12.527, 
  39753.244, 0.2, 122.137, 4.28, 20., 24.7, "", 2.54, 81.32, 0.932}, 
 {"GBR", "Europe", "United Kingdom", "2020-06-26", 283151., 639., 739.571, 
  40333., 77., 67.429, 4170.978, 9.413, 10.894, 594.128, 1.134, 0.993, 0.72, 
  268., 3.948, 3620., 53.325, "", "", "", "", 105971., 5.888944*^6, 86.748, 
  1.561, 90427., 1.332, 0.008, 122.3, "tests performed", "", "", "", "", "", 
  "", "", "", "", 71.3, 6.7886004*^7, 272.898, 40.8, 18.517, 12.527, 
  39753.244, 0.2, 122.137, 4.28, 20., 24.7, "", 2.54, 81.32, 0.932}, 
 {"GBR", "Europe", "United Kingdom", "2020-06-27", 283785., 634., 735., 
  40373., 40., 63., 4180.317, 9.339, 10.827, 594.718, 0.589, 0.928, 0.69, 
  270., 3.977, 3544., 52.205, "", "", "", "", 100631., 5.989575*^6, 88.23, 
  1.482, 92839., 1.368, 0.008, 126.3, "tests performed", "", "", "", "", "", 
  "", "", "", "", 71.3, 6.7886004*^7, 272.898, 40.8, 18.517, 12.527, 
  39753.244, 0.2, 122.137, 4.28, 20., 24.7, "", 2.54, 81.32, 0.932}, 
 {"GBR", "Europe", "United Kingdom", "2020-06-28", 284192., 407., 704., 
  40404., 31., 63., 4186.312, 5.995, 10.37, 595.174, 0.457, 0.928, 0.66, 
  270., 3.977, 3557., 52.397, "", "", 2284., 33.645, 83157., 6.073492*^6, 
  89.466, 1.225, 96160., 1.416, 0.007, 136.6, "tests performed", "", "", "", 
  "", "", "", "", "", "", 71.3, 6.7886004*^7, 272.898, 40.8, 18.517, 12.527, 
  39753.244, 0.2, 122.137, 4.28, 20., 24.7, "", 2.54, 81.32, 0.932}, 
 {"GBR", "Europe", "United Kingdom", "2020-06-29", 284812., 620., 665.143, 
  40425., 21., 64.143, 4195.445, 9.133, 9.798, 595.484, 0.309, 0.945, 0.62, 
  262., 3.859, 3748., 55.21, "", "", "", "", 75662., 6.151618*^6, 90.617, 
  1.115, 97874., 1.442, 0.007, 147.1, "tests performed", "", "", "", "", "", 
  "", "", "", "", 71.3, 6.7886004*^7, 272.898, 40.8, 18.517, 12.527, 
  39753.244, 0.2, 122.137, 4.28, 20., 24.7, "", 2.54, 81.32, 0.932}, 
 {"GBR", "Europe", "United Kingdom", "2020-06-30", 285216., 404., 596.857, 
  40479., 54., 58.429, 4201.396, 5.951, 8.792, 596.279, 0.795, 0.861, 0.53, 
  279., 4.11, 3383., 49.834, "", "", "", "", 112164., 6.272682*^6, 92.4, 
  1.652, 104648., 1.542, 0.006, 175.3, "tests performed", "", "", "", "", "", 
  "", "", "", "", 71.3, 6.7886004*^7, 272.898, 40.8, 18.517, 12.527, 
  39753.244, 0.2, 122.137, 4.28, 20., 24.7, "", 2.54, 81.32, 0.932}, 
 {"GBR", "Europe", "United Kingdom", "2020-07-01", 285279., 63., 494.857, 
  40576., 97., 59.857, 4202.324, 0.928, 7.29, 597.708, 1.429, 0.882, 0.48, 
  259., 3.815, 3198., 47.108, "", "", "", "", 123348., 6.396219*^6, 94.22, 
  1.817, 109277., 1.61, 0.005, 220.8, "tests performed", "", "", "", "", "", 
  "", "", "", "", 71.3, 6.7886004*^7, 272.898, 40.8, 18.517, 12.527, 
  39753.244, 0.2, 122.137, 4.28, 20., 24.7, "", 2.54, 81.32, 0.932}, 
 {"GBR", "Europe", "United Kingdom", "2020-07-02", 285285., 6., 396.143, 
  40617., 41., 51.571, 4202.413, 0.088, 5.835, 598.312, 0.604, 0.76, 0.54, 
  239., 3.521, 3079., 45.355, "", "", "", "", 136186., 6.532368*^6, 96.226, 
  2.006, 107056., 1.577, 0.004, 270.2, "tests performed", "", "", "", "", "", 
  "", "", "", "", 71.3, 6.7886004*^7, 272.898, 40.8, 18.517, 12.527, 
  39753.244, 0.2, 122.137, 4.28, 20., 24.7, "", 2.54, 81.32, 0.932}, 
 {"GBR", "Europe", "United Kingdom", "2020-07-03", 285787., 502., 376.571, 
  40666., 49., 47.571, 4209.807, 7.395, 5.547, 599.034, 0.722, 0.701, 0.73, 
  231., 3.403, 2942., 43.337, "", "", "", "", 139218., 6.671841*^6, 98.28, 
  2.051, 111842., 1.647, 0.003, 297., "tests performed", "", "", "", "", "", 
  "", "", "", "", 71.3, 6.7886004*^7, 272.898, 40.8, 18.517, 12.527, 
  39753.244, 0.2, 122.137, 4.28, 20., 24.7, "", 2.54, 81.32, 0.932}, 
 {"GBR", "Europe", "United Kingdom", "2020-07-04", 286412., 625., 375.286, 
  40698., 32., 46.429, 4219.014, 9.207, 5.528, 599.505, 0.471, 0.684, 0.87, 
  220., 3.241, 2801., 41.26, "", "", "", "", 114274., 6.786243*^6, 99.965, 
  1.683, 113810., 1.676, 0.003, 303.3, "tests performed", "", "", "", "", "", 
  "", "", "", "", 69.91, 6.7886004*^7, 272.898, 40.8, 18.517, 12.527, 
  39753.244, 0.2, 122.137, 4.28, 20., 24.7, "", 2.54, 81.32, 0.932}, 
 {"GBR", "Europe", "United Kingdom", "2020-07-05", 286931., 519., 391.286, 
  40717., 19., 44.714, 4226.659, 7.645, 5.764, 599.785, 0.28, 0.659, 0.94, 
  217., 3.197, 2741., 40.377, "", "", 1613., 23.76, 92774., 6.879738*^6, 
  101.343, 1.367, 115178., 1.697, 0.003, 294.4, "tests performed", "", "", 
  "", "", "", "", "", "", "", 69.91, 6.7886004*^7, 272.898, 40.8, 18.517, 
  12.527, 39753.244, 0.2, 122.137, 4.28, 20., 24.7, "", 2.54, 81.32, 0.932}, 
 {"GBR", "Europe", "United Kingdom", "2020-07-06", 287290., 359., 354., 
  40728., 11., 43.286, 4231.947, 5.288, 5.215, 599.947, 0.162, 0.638, 0.96, 
  209., 3.079, 2699., 39.758, "", "", "", "", 77469., 6.957311*^6, 102.485, 
  1.141, 115099., 1.695, 0.003, 325.1, "tests performed", "", "", "", "", "", 
  "", "", "", "", 64.35, 6.7886004*^7, 272.898, 40.8, 18.517, 12.527, 
  39753.244, 0.2, 122.137, 4.28, 20., 24.7, "", 2.54, 81.32, 0.932}, 
 {"GBR", "Europe", "United Kingdom", "2020-07-07", 287874., 584., 379.714, 
  40782., 54., 43.286, 4240.55, 8.603, 5.593, 600.742, 0.795, 0.638, 1.03, 
  197., 2.902, 2598., 38.27, "", "", "", "", 106977., 7.064288*^6, 104.061, 
  1.576, 113087., 1.666, 0.003, 297.8, "tests performed", "", "", "", "", "", 
  "", "", "", "", 64.35, 6.7886004*^7, 272.898, 40.8, 18.517, 12.527, 
  39753.244, 0.2, 122.137, 4.28, 20., 24.7, "", 2.54, 81.32, 0.932}, 
 {"GBR", "Europe", "United Kingdom", "2020-07-08", 288511., 637., 461.714, 
  40839., 57., 37.571, 4249.933, 9.383, 6.801, 601.582, 0.84, 0.553, 1.12, 
  185., 2.725, 2454., 36.149, "", "", "", "", 127389., 7.191497*^6, 105.935, 
  1.877, 113611., 1.674, 0.004, 246.1, "tests performed", "", "", "", "", "", 
  "", "", "", "", 64.35, 6.7886004*^7, 272.898, 40.8, 18.517, 12.527, 
  39753.244, 0.2, 122.137, 4.28, 20., 24.7, "", 2.54, 81.32, 0.932}, 
 {"GBR", "Europe", "United Kingdom", "2020-07-09", 289154., 643., 552.714, 
  40870., 31., 36.143, 4259.405, 9.472, 8.142, 602.039, 0.457, 0.532, 1.15, 
  188., 2.769, 2344., 34.528, "", "", "", "", 137861., 7.329538*^6, 107.968, 
  2.031, 113881., 1.678, 0.005, 206., "tests performed", "", "", "", "", "", 
  "", "", "", "", 64.35, 6.7886004*^7, 272.898, 40.8, 18.517, 12.527, 
  39753.244, 0.2, 122.137, 4.28, 20., 24.7, "", 2.54, 81.32, 0.932}, 
 {"GBR", "Europe", "United Kingdom", "2020-07-10", 289678., 524., 555.857, 
  40904., 34., 34., 4267.124, 7.719, 8.188, 602.54, 0.501, 0.501, 1.15, 191., 
  2.814, 2243., 33.041, "", "", "", "", 134030., 7.463671*^6, 109.944, 1.974, 
  113119., 1.666, 0.005, 203.5, "tests performed", "", "", "", "", "", "", 
  "", "", "", 64.35, 6.7886004*^7, 272.898, 40.8, 18.517, 12.527, 39753.244, 
  0.2, 122.137, 4.28, 20., 24.7, "", 2.54, 81.32, 0.932}, 
 {"GBR", "Europe", "United Kingdom", "2020-07-11", 290504., 826., 584.571, 
  40921., 17., 31.857, 4279.292, 12.167, 8.611, 602.79, 0.25, 0.469, 1.2, 
  168., 2.475, 2118., 31.199, "", "", "", "", 126549., 7.59022*^6, 111.808, 
  1.864, 114854., 1.692, 0.005, 196.5, "tests performed", "", "", "", "", "", 
  "", "", "", "", 64.35, 6.7886004*^7, 272.898, 40.8, 18.517, 12.527, 
  39753.244, 0.2, 122.137, 4.28, 20., 24.7, "", 2.54, 81.32, 0.932}, 
 {"GBR", "Europe", "United Kingdom", "2020-07-12", 291154., 650., 603.286, 
  40930., 9., 30.429, 4288.866, 9.575, 8.887, 602.923, 0.133, 0.448, 1.21, 
  159., 2.342, 2100., 30.934, "", "", 1306., 19.238, 94700., 7.685301*^6, 
  113.209, 1.395, 115080., 1.695, 0.005, 190.8, "tests performed", "", "", 
  "", "", "", "", "", "", "", 64.35, 6.7886004*^7, 272.898, 40.8, 18.517, 
  12.527, 39753.244, 0.2, 122.137, 4.28, 20., 24.7, "", 2.54, 81.32, 0.932}, 
 {"GBR", "Europe", "United Kingdom", "2020-07-13", 291691., 537., 628.714, 
  40940., 10., 30.286, 4296.777, 7.91, 9.261, 603.07, 0.147, 0.446, 1.23, 
  162., 2.386, 2112., 31.111, "", "", "", "", 85880., 7.770238*^6, 114.46, 
  1.265, 116132., 1.711, 0.005, 184.7, "tests performed", "", "", "", "", "", 
  "", "", "", "", 64.35, 6.7886004*^7, 272.898, 40.8, 18.517, 12.527, 
  39753.244, 0.2, 122.137, 4.28, 20., 24.7, "", 2.54, 81.32, 0.932}, 
 {"GBR", "Europe", "United Kingdom", "2020-07-14", 292931., 1240., 722.429, 
  40984., 44., 28.857, 4315.043, 18.266, 10.642, 603.718, 0.648, 0.425, 1.28, 
  145., 2.136, 1993., 29.358, "", "", "", "", 118186., 7.88889*^6, 116.208, 
  1.741, 117800., 1.735, 0.006, 163.1, "tests performed", "", "", "", "", "", 
  "", "", "", "", 64.35, 6.7886004*^7, 272.898, 40.8, 18.517, 12.527, 
  39753.244, 0.2, 122.137, 4.28, 20., 24.7, "", 2.54, 81.32, 0.932}, 
 {"GBR", "Europe", "United Kingdom", "2020-07-15", 293469., 538., 708.286, 
  41010., 26., 24.429, 4322.968, 7.925, 10.433, 604.101, 0.383, 0.36, 1.16, 
  153., 2.254, 1974., 29.078, "", "", "", "", 137828., 8.030203*^6, 118.29, 
  2.03, 119815., 1.765, 0.006, 169.2, "tests performed", "", "", "", "", "", 
  "", "", "", "", 64.35, 6.7886004*^7, 272.898, 40.8, 18.517, 12.527, 
  39753.244, 0.2, 122.137, 4.28, 20., 24.7, "", 2.54, 81.32, 0.932}, 
 {"GBR", "Europe", "United Kingdom", "2020-07-16", 294116., 647., 708.857, 
  41034., 24., 23.429, 4332.498, 9.531, 10.442, 604.454, 0.354, 0.345, 1.09, 
  142., 2.092, 1829., 26.942, "", "", "", "", 150975., 8.181475*^6, 120.518, 
  2.224, 121705., 1.793, 0.006, 171.7, "tests performed", "", "", "", "", "", 
  "", "", "", "", 64.35, 6.7886004*^7, 272.898, 40.8, 18.517, 12.527, 
  39753.244, 0.2, 122.137, 4.28, 20., 24.7, "", 2.54, 81.32, 0.932}, 
 {"GBR", "Europe", "United Kingdom", "2020-07-17", 294803., 687., 732.143, 
  41060., 26., 22.286, 4342.618, 10.12, 10.785, 604.837, 0.383, 0.328, 1.07, 
  143., 2.106, 1804., 26.574, "", "", "", "", 164440., 8.346355*^6, 122.947, 
  2.422, 126098., 1.857, 0.006, 172.2, "tests performed", "", "", "", "", "", 
  "", "", "", "", 64.35, 6.7886004*^7, 272.898, 40.8, 18.517, 12.527, 
  39753.244, 0.2, 122.137, 4.28, 20., 24.7, "", 2.54, 81.32, 0.932}, 
 {"GBR", "Europe", "United Kingdom", "2020-07-18", 295632., 829., 732.571, 
  41069., 9., 21.143, 4354.83, 12.212, 10.791, 604.97, 0.133, 0.311, 1.06, 
  137., 2.018, 1776., 26.162, "", "", "", "", 135779., 8.482133*^6, 124.947, 
  2., 127416., 1.877, 0.006, 173.9, "tests performed", "", "", "", "", "", 
  "", "", "", "", 64.35, 6.7886004*^7, 272.898, 40.8, 18.517, 12.527, 
  39753.244, 0.2, 122.137, 4.28, 20., 24.7, "", 2.54, 81.32, 0.932}, 
 {"GBR", "Europe", "United Kingdom", "2020-07-19", 296358., 726., 743.429, 
  41080., 11., 21.429, 4365.524, 10.694, 10.951, 605.132, 0.162, 0.316, 1.03, 
  131., 1.93, 1742., 25.661, "", "", 1081., 15.924, 114222., 8.596355*^6, 
  126.629, 1.683, 130151., 1.917, 0.006, 175.1, "tests performed", "", "", 
  "", "", "", "", "", "", "", 64.35, 6.7886004*^7, 272.898, 40.8, 18.517, 
  12.527, 39753.244, 0.2, 122.137, 4.28, 20., 24.7, "", 2.54, 81.32, 0.932}, 
 {"GBR", "Europe", "United Kingdom", "2020-07-20", 296944., 586., 750.429, 
  41090., 10., 21.429, 4374.156, 8.632, 11.054, 605.279, 0.147, 0.316, 0.98, 
  129., 1.9, 1734., 25.543, "", "", "", "", 92518., 8.689851*^6, 128.007, 
  1.363, 131373., 1.935, 0.006, 175.1, "tests performed", "", "", "", "", "", 
  "", "", "", "", 64.35, 6.7886004*^7, 272.898, 40.8, 18.517, 12.527, 
  39753.244, 0.2, 122.137, 4.28, 20., 24.7, "", 2.54, 81.32, 0.932}, 
 {"GBR", "Europe", "United Kingdom", "2020-07-21", 297389., 445., 636.857, 
  41115., 25., 18.714, 4380.712, 6.555, 9.381, 605.648, 0.368, 0.276, 0.93, 
  137., 2.018, 1634., 24.07, "", "", "", "", 132626., 8.822476*^6, 129.96, 
  1.954, 133369., 1.965, 0.005, 209.4, "tests performed", "", "", "", "", "", 
  "", "", "", "", 64.35, 6.7886004*^7, 272.898, 40.8, 18.517, 12.527, 
  39753.244, 0.2, 122.137, 4.28, 20., 24.7, "", 2.54, 81.32, 0.932}, 
 {"GBR", "Europe", "United Kingdom", "2020-07-22", 297952., 563., 640.429, 
  41132., 17., 17.429, 4389.005, 8.293, 9.434, 605.898, 0.25, 0.257, 0.98, 
  110., 1.62, 1747., 25.734, "", "", "", "", 137234., 8.95971*^6, 131.982, 
  2.022, 132787., 1.956, 0.005, 207.3, "tests performed", "", "", "", "", "", 
  "", "", "", "", 64.35, 6.7886004*^7, 272.898, 40.8, 18.517, 12.527, 
  39753.244, 0.2, 122.137, 4.28, 20., 24.7, "", 2.54, 81.32, 0.932}, 
 {"GBR", "Europe", "United Kingdom", "2020-07-23", 298731., 779., 659.286, 
  41141., 9., 15.286, 4400.48, 11.475, 9.712, 606.031, 0.133, 0.225, 1.05, 
  111., 1.635, 1538., 22.656, "", "", "", "", 141117., 9.100816*^6, 134.06, 
  2.079, 131334., 1.935, 0.005, 199.2, "tests performed", "", "", "", "", "", 
  "", "", "", "", 64.35, 6.7886004*^7, 272.898, 40.8, 18.517, 12.527, 
  39753.244, 0.2, 122.137, 4.28, 20., 24.7, "", 2.54, 81.32, 0.932}, 
 {"GBR", "Europe", "United Kingdom", "2020-07-24", 299500., 769., 671., 
  41173., 32., 16.143, 4411.808, 11.328, 9.884, 606.502, 0.471, 0.238, 1.07, 
  104., 1.532, 1453., 21.404, "", "", "", "", 147292., 9.248643*^6, 136.238, 
  2.17, 128898., 1.899, 0.005, 192.1, "tests performed", "", "", "", "", "", 
  "", "", "", "", 64.35, 6.7886004*^7, 272.898, 40.8, 18.517, 12.527, 
  39753.244, 0.2, 122.137, 4.28, 20., 24.7, "", 2.54, 81.32, 0.932}, 
 {"GBR", "Europe", "United Kingdom", "2020-07-25", 300270., 770., 662.571, 
  41188., 15., 17., 4423.15, 11.343, 9.76, 606.723, 0.221, 0.25, 1.08, 93., 
  1.37, 1400., 20.623, "", "", "", "", 139062., 9.387703*^6, 138.286, 2.048, 
  129367., 1.906, 0.005, 195.3, "tests performed", "", "", "", "", "", "", 
  "", "", "", 64.35, 6.7886004*^7, 272.898, 40.8, 18.517, 12.527, 39753.244, 
  0.2, 122.137, 4.28, 20., 24.7, "", 2.54, 81.32, 0.932}, 
 {"GBR", "Europe", "United Kingdom", "2020-07-26", 301020., 750., 666., 
  41196., 8., 16.571, 4434.198, 11.048, 9.811, 606.841, 0.118, 0.244, 1.07, 
  92., 1.355, 1382., 20.358, "", "", 1000., 14.731, 111801., 9.505596*^6, 
  140.023, 1.647, 129892., 1.913, 0.005, 195., "tests performed", "", "", "", 
  "", "", "", "", "", "", 64.35, 6.7886004*^7, 272.898, 40.8, 18.517, 12.527, 
  39753.244, 0.2, 122.137, 4.28, 20., 24.7, "", 2.54, 81.32, 0.932}, 
 {"GBR", "Europe", "United Kingdom", "2020-07-27", 301708., 688., 680.571, 
  41199., 3., 15.571, 4444.333, 10.135, 10.025, 606.885, 0.044, 0.229, 1.06, 
  97., 1.429, 1369., 20.166, "", "", "", "", 89565., 9.595161*^6, 141.342, 
  1.319, 129330., 1.905, 0.005, 190., "tests performed", "", "", "", "", "", 
  "", "", "", "", 64.35, 6.7886004*^7, 272.898, 40.8, 18.517, 12.527, 
  39753.244, 0.2, 122.137, 4.28, 20., 24.7, "", 2.54, 81.32, 0.932}, 
 {"GBR", "Europe", "United Kingdom", "2020-07-28", 302261., 553., 696., 
  41220., 21., 15., 4452.479, 8.146, 10.252, 607.194, 0.309, 0.221, 1.05, 
  93., 1.37, 1368., 20.151, "", "", "", "", 147818., 9.742978*^6, 143.52, 
  2.177, 131500., 1.937, 0.005, 188.9, "tests performed", "", "", "", "", "", 
  "", "", "", "", 64.35, 6.7886004*^7, 272.898, 40.8, 18.517, 12.527, 
  39753.244, 0.2, 122.137, 4.28, 20., 24.7, "", 2.54, 81.32, 0.932}, 
 {"GBR", "Europe", "United Kingdom", "2020-07-29", 303063., 802., 730.143, 
  41254., 34., 17.429, 4464.293, 11.814, 10.755, 607.695, 0.501, 0.257, 1.1, 
  87., 1.282, 1349., 19.872, "", "", "", "", 157439., 9.900604*^6, 145.842, 
  2.319, 134413., 1.98, 0.005, 184.1, "tests performed", "", "", "", "", "", 
  "", "", "", "", 64.35, 6.7886004*^7, 272.898, 40.8, 18.517, 12.527, 
  39753.244, 0.2, 122.137, 4.28, 20., 24.7, "", 2.54, 81.32, 0.932}, 
 {"GBR", "Europe", "United Kingdom", "2020-07-30", 303910., 847., 739.857, 
  41254., 0., 16.143, 4476.77, 12.477, 10.899, 607.695, 0., 0.238, 1.11, 84., 
  1.237, 1313., 19.341, "", "", "", "", 170027., 1.0070992*^7, 148.352, 
  2.505, 138597., 2.042, 0.005, 187.3, "tests performed", "", "", "", "", "", 
  "", "", "", "", 64.35, 6.7886004*^7, 272.898, 40.8, 18.517, 12.527, 
  39753.244, 0.2, 122.137, 4.28, 20., 24.7, "", 2.54, 81.32, 0.932}, 
 {"GBR", "Europe", "United Kingdom", "2020-07-31", 304793., 883., 756.143, 
  41274., 20., 14.429, 4489.777, 13.007, 11.138, 607.99, 0.295, 0.213, 1.11, 
  86., 1.267, 1265., 18.634, "", "", "", "", 164748., 1.0235737*^7, 150.778, 
  2.427, 141013., 2.077, 0.005, 186.5, "tests performed", "", "", "", "", "", 
  "", "", "", "", 64.35, 6.7886004*^7, 272.898, 40.8, 18.517, 12.527, 
  39753.244, 0.2, 122.137, 4.28, 20., 24.7, "", 2.54, 81.32, 0.932}, 
 {"GBR", "Europe", "United Kingdom", "2020-08-01", 305562., 769., 756., 
  41287., 13., 14.143, 4501.105, 11.328, 11.136, 608.181, 0.191, 0.208, 1.1, 
  92., 1.355, 1289., 18.988, "", "", "", "", 146011., 1.0381748*^7, 152.929, 
  2.151, 142006., 2.092, 0.005, 187.8, "tests performed", "", "", "", "", "", 
  "", "", "", "", 69.91, 6.7886004*^7, 272.898, 40.8, 18.517, 12.527, 
  39753.244, 0.2, 122.137, 4.28, 20., 24.7, "", 2.54, 81.32, 0.932}, 
 {"GBR", "Europe", "United Kingdom", "2020-08-02", 306309., 747., 755.571, 
  41292., 5., 13.714, 4512.108, 11.004, 11.13, 608.255, 0.074, 0.202, 1.1, 
  85., 1.252, 1253., 18.457, "", "", 848., 12.492, 145568., 1.0528542*^7, 
  155.091, 2.144, 146135., 2.153, 0.005, 193.4, "tests performed", "", "", 
  "", "", "", "", "", "", "", 69.91, 6.7886004*^7, 272.898, 40.8, 18.517, 
  12.527, 39753.244, 0.2, 122.137, 4.28, 20., 24.7, "", 2.54, 81.32, 0.932}, 
 {"GBR", "Europe", "United Kingdom", "2020-08-03", 307251., 942., 791.857, 
  41293., 1., 13.429, 4525.984, 13.876, 11.665, 608.27, 0.015, 0.198, 1.13, 
  77., 1.134, 1250., 18.413, "", "", "", "", 144999., 1.0673541*^7, 157.227, 
  2.136, 154054., 2.269, 0.005, 194.5, "tests performed", "", "", "", "", "", 
  "", "", "", "", 69.91, 6.7886004*^7, 272.898, 40.8, 18.517, 12.527, 
  39753.244, 0.2, 122.137, 4.28, 20., 24.7, "", 2.54, 81.32, 0.932}, 
 {"GBR", "Europe", "United Kingdom", "2020-08-04", 307926., 675., 809.286, 
  41311., 18., 13., 4535.928, 9.943, 11.921, 608.535, 0.265, 0.191, 1.11, 
  76., 1.12, 1215., 17.898, "", "", "", "", 150265., 1.0824501*^7, 159.451, 
  2.213, 154503., 2.276, 0.005, 190.9, "tests performed", "", "", "", "", "", 
  "", "", "", "", 69.91, 6.7886004*^7, 272.898, 40.8, 18.517, 12.527, 
  39753.244, 0.2, 122.137, 4.28, 20., 24.7, "", 2.54, 81.32, 0.932}, 
 {"GBR", "Europe", "United Kingdom", "2020-08-05", 308832., 906., 824.143, 
  41325., 14., 10.143, 4549.274, 13.346, 12.14, 608.741, 0.206, 0.149, 1.13, 
  73., 1.075, 1199., 17.662, "", "", "", "", 161111., 1.0986604*^7, 161.839, 
  2.373, 155143., 2.285, 0.005, 188.2, "tests performed", "", "", "", "", "", 
  "", "", "", "", 69.91, 6.7886004*^7, 272.898, 40.8, 18.517, 12.527, 
  39753.244, 0.2, 122.137, 4.28, 20., 24.7, "", 2.54, 81.32, 0.932}, 
 {"GBR", "Europe", "United Kingdom", "2020-08-06", 309796., 964., 840.857, 
  41343., 18., 12.714, 4563.474, 14.2, 12.386, 609.006, 0.265, 0.187, 1.12, 
  69., 1.016, 1154., 16.999, "", "", "", "", 174833., 1.1162162*^7, 164.425, 
  2.575, 155881., 2.296, 0.005, 185.4, "tests performed", "", "", "", "", "", 
  "", "", "", "", 69.91, 6.7886004*^7, 272.898, 40.8, 18.517, 12.527, 
  39753.244, 0.2, 122.137, 4.28, 20., 24.7, "", 2.54, 81.32, 0.932}, 
 {"GBR", "Europe", "United Kingdom", "2020-08-07", 310696., 900., 843.286, 
  41355., 12., 11.571, 4576.731, 13.258, 12.422, 609.183, 0.177, 0.17, 1.11, 
  67., 0.987, 1093., 16.101, "", "", "", "", 173213., 1.1335375*^7, 166.977, 
  2.552, 157091., 2.314, 0.005, 186.3, "tests performed", "", "", "", "", "", 
  "", "", "", "", 69.91, 6.7886004*^7, 272.898, 40.8, 18.517, 12.527, 
  39753.244, 0.2, 122.137, 4.28, 20., 24.7, "", 2.54, 81.32, 0.932}, 
 {"GBR", "Europe", "United Kingdom", "2020-08-08", 311461., 765., 842.714, 
  41358., 3., 10.143, 4588., 11.269, 12.414, 609.227, 0.044, 0.149, 1.12, 
  62., 0.913, 1026., 15.114, "", "", "", "", 160651., 1.1496026*^7, 169.343, 
  2.366, 159183., 2.345, 0.005, 188.9, "tests performed", "", "", "", "", "", 
  "", "", "", "", 69.91, 6.7886004*^7, 272.898, 40.8, 18.517, 12.527, 
  39753.244, 0.2, 122.137, 4.28, 20., 24.7, "", 2.54, 81.32, 0.932}, 
 {"GBR", "Europe", "United Kingdom", "2020-08-09", 312574., 1113., 895., 
  41363., 5., 10.143, 4604.395, 16.395, 13.184, 609.301, 0.074, 0.149, 1.17, 
  65., 0.957, 982., 14.465, "", "", 842., 12.403, 162990., 1.1659552*^7, 
  171.752, 2.401, 161573., 2.38, 0.006, 180.5, "tests performed", "", "", "", 
  "", "", "", "", "", "", 69.91, 6.7886004*^7, 272.898, 40.8, 18.517, 12.527, 
  39753.244, 0.2, 122.137, 4.28, 20., 24.7, "", 2.54, 81.32, 0.932}, 
 {"GBR", "Europe", "United Kingdom", "2020-08-10", 313392., 818., 877.286, 
  41381., 18., 12.571, 4616.445, 12.05, 12.923, 609.566, 0.265, 0.185, 1.18, 
  70., 1.031, 1086., 15.997, "", "", "", "", 152498., 1.181265*^7, 174.007, 
  2.246, 162730., 2.397, 0.005, 185.5, "tests performed", "", "", "", "", "", 
  "", "", "", "", 69.91, 6.7886004*^7, 272.898, 40.8, 18.517, 12.527, 
  39753.244, 0.2, 122.137, 4.28, 20., 24.7, "", 2.54, 81.32, 0.932}, 
 {"GBR", "Europe", "United Kingdom", "2020-08-11", 314542., 1150., 945.143, 
  41394., 13., 11.857, 4633.385, 16.94, 13.922, 609.757, 0.191, 0.175, 1.22, 
  73., 1.075, 1038., 15.29, "", "", "", "", 157558., 1.1970337*^7, 176.33, 
  2.321, 163691., 2.411, 0.006, 173.2, "tests performed", "", "", "", "", "", 
  "", "", "", "", 69.91, 6.7886004*^7, 272.898, 40.8, 18.517, 12.527, 
  39753.244, 0.2, 122.137, 4.28, 20., 24.7, "", 2.54, 81.32, 0.932}, 
 {"GBR", "Europe", "United Kingdom", "2020-08-12", 315581., 1039., 964.143, 
  41414., 20., 12.714, 4648.69, 15.305, 14.202, 610.052, 0.295, 0.187, 1.21, 
  80., 1.178, 1003., 14.775, "", "", "", "", 176489., 1.2148434*^7, 178.953, 
  2.6, 165976., 2.445, 0.006, 172.1, "tests performed", "", "", "", "", "", 
  "", "", "", "", 69.91, 6.7886004*^7, 272.898, 40.8, 18.517, 12.527, 
  39753.244, 0.2, 122.137, 4.28, 20., 24.7, "", 2.54, 81.32, 0.932}, 
 {"GBR", "Europe", "United Kingdom", "2020-08-13", 316729., 1148., 990.429, 
  41432., 18., 12.714, 4665.601, 16.911, 14.59, 610.317, 0.265, 0.187, 1.2, 
  75., 1.105, 1007., 14.834, "", "", "", "", 163470., 1.2313091*^7, 181.379, 
  2.408, 164418., 2.422, 0.006, 166., "tests performed", "", "", "", "", "", 
  "", "", "", "", 66.2, 6.7886004*^7, 272.898, 40.8, 18.517, 12.527, 
  39753.244, 0.2, 122.137, 4.28, 20., 24.7, "", 2.54, 81.32, 0.932}, 
 {"GBR", "Europe", "United Kingdom", "2020-08-14", 318190., 1461., 1070.571, 
  41443., 11., 12.571, 4687.122, 21.521, 15.77, 610.479, 0.162, 0.185, 1.2, 
  73., 1.075, 994., 14.642, "", "", "", "", 170441., 1.2483532*^7, 183.89, 
  2.511, 164022., 2.416, 0.007, 153.2, "tests performed", "", "", "", "", "", 
  "", "", "", "", 66.2, 6.7886004*^7, 272.898, 40.8, 18.517, 12.527, 
  39753.244, 0.2, 122.137, 4.28, 20., 24.7, "", 2.54, 81.32, 0.932}, 
 {"GBR", "Europe", "United Kingdom", "2020-08-15", 319232., 1042., 1110.143, 
  41446., 3., 12.571, 4702.472, 15.349, 16.353, 610.523, 0.044, 0.185, 1.12, 
  76., 1.12, 973., 14.333, "", "", "", "", 180197., 1.2663729*^7, 186.544, 
  2.654, 166815., 2.457, 0.007, 150.3, "tests performed", "", "", "", "", "", 
  "", "", "", "", 66.2, 6.7886004*^7, 272.898, 40.8, 18.517, 12.527, 
  39753.244, 0.2, 122.137, 4.28, 20., 24.7, "", 2.54, 81.32, 0.932}, 
 {"GBR", "Europe", "United Kingdom", "2020-08-16", 320343., 1111., 1109.857, 
  41451., 5., 12.571, 4718.837, 16.366, 16.349, 610.597, 0.074, 0.185, 1.06, 
  78., 1.149, 978., 14.407, "", "", 712., 10.488, 168144., 1.2833817*^7, 
  189.05, 2.477, 167752., 2.471, 0.007, 151.1, "tests performed", "", "", "", 
  "", "", "", "", "", "", 66.2, 6.7886004*^7, 272.898, 40.8, 18.517, 12.527, 
  39753.244, 0.2, 122.137, 4.28, 20., 24.7, "", 2.54, 81.32, 0.932}, 
 {"GBR", "Europe", "United Kingdom", "2020-08-17", 321064., 721., 1096., 
  41454., 3., 10.429, 4729.458, 10.621, 16.145, 610.641, 0.044, 0.154, 1.03, 
  73., 1.075, 981., 14.451, "", "", "", "", 146264., 1.2980099*^7, 191.204, 
  2.155, 166778., 2.457, 0.007, 152.2, "tests performed", "", "", "", "", "", 
  "", "", "", "", 66.2, 6.7886004*^7, 272.898, 40.8, 18.517, 12.527, 
  39753.244, 0.2, 122.137, 4.28, 20., 24.7, "", 2.54, 81.32, 0.932}, 
 {"GBR", "Europe", "United Kingdom", "2020-08-18", 322177., 1113., 1090.714, 
  41466., 12., 10.286, 4745.853, 16.395, 16.067, 610.818, 0.177, 0.152, 1.04, 
  73., 1.075, 952., 14.024, "", "", "", "", 157194., 1.3137301*^7, 193.52, 
  2.316, 166709., 2.456, 0.007, 152.8, "tests performed", "", "", "", "", "", 
  "", "", "", "", 66.2, 6.7886004*^7, 272.898, 40.8, 18.517, 12.527, 
  39753.244, 0.2, 122.137, 4.28, 20., 24.7, "", 2.54, 81.32, 0.932}, 
 {"GBR", "Europe", "United Kingdom", "2020-08-19", 323008., 831., 1061., 
  41483., 17., 9.857, 4758.094, 12.241, 15.629, 611.069, 0.25, 0.145, 1.03, 
  70., 1.031, 924., 13.611, "", "", "", "", 181358., 1.3317181*^7, 196.17, 
  2.672, 166964., 2.459, 0.006, 157.4, "tests performed", "", "", "", "", "", 
  "", "", "", "", 66.2, 6.7886004*^7, 272.898, 40.8, 18.517, 12.527, 
  39753.244, 0.2, 122.137, 4.28, 20., 24.7, "", 2.54, 81.32, 0.932}, 
 {"GBR", "Europe", "United Kingdom", "2020-08-20", 324203., 1195., 1067.714, 
  41489., 6., 8.143, 4775.697, 17.603, 15.728, 611.157, 0.088, 0.12, 1.05, 
  76., 1.12, 909., 13.39, "", "", "", "", 174250., 1.3492242*^7, 198.749, 
  2.567, 168450., 2.481, 0.006, 157.8, "tests performed", "", "", "", "", "", 
  "", "", "", "", 66.2, 6.7886004*^7, 272.898, 40.8, 18.517, 12.527, 
  39753.244, 0.2, 122.137, 4.28, 20., 24.7, "", 2.54, 81.32, 0.932}, 
 {"GBR", "Europe", "United Kingdom", "2020-08-21", 325263., 1060., 1010.429, 
  41491., 2., 6.857, 4791.312, 15.614, 14.884, 611.186, 0.029, 0.101, 1.07, 
  72., 1.061, 888., 13.081, "", "", "", "", 181878., 1.367412*^7, 201.428, 
  2.679, 170084., 2.505, 0.006, 168.3, "tests performed", "", "", "", "", "", 
  "", "", "", "", 66.2, 6.7886004*^7, 272.898, 40.8, 18.517, 12.527, 
  39753.244, 0.2, 122.137, 4.28, 20., 24.7, "", 2.54, 81.32, 0.932}, 
 {"GBR", "Europe", "United Kingdom", "2020-08-22", 326595., 1332., 1051.857, 
  41509., 18., 9., 4810.933, 19.621, 15.494, 611.452, 0.265, 0.133, 1.1, 71., 
  1.046, 942., 13.876, "", "", "", "", 177279., 1.3851399*^7, 204.039, 2.611, 
  169667., 2.499, 0.006, 161.3, "tests performed", "", "", "", "", "", "", 
  "", "", "", 66.2, 6.7886004*^7, 272.898, 40.8, 18.517, 12.527, 39753.244, 
  0.2, 122.137, 4.28, 20., 24.7, "", 2.54, 81.32, 0.932}, 
 {"GBR", "Europe", "United Kingdom", "2020-08-23", 327643., 1048., 1042.857, 
  41515., 6., 9.143, 4826.37, 15.438, 15.362, 611.54, 0.088, 0.135, 1.07, 
  72., 1.061, 869., 12.801, "", "", 694., 10.223, 165455., 1.4017466*^7, 
  206.485, 2.437, 169093., 2.491, 0.006, 162.1, "tests performed", "", "", 
  "", "", "", "", "", "", "", 66.2, 6.7886004*^7, 272.898, 40.8, 18.517, 
  12.527, 39753.244, 0.2, 122.137, 4.28, 20., 24.7, "", 2.54, 81.32, 0.932}, 
 {"GBR", "Europe", "United Kingdom", "2020-08-24", 328620., 977., 1079.429, 
  41519., 4., 9.286, 4840.762, 14.392, 15.901, 611.599, 0.059, 0.137, 1.1, 
  68., 1.002, 875., 12.889, "", "", "", "", 147940., 1.4165419*^7, 208.665, 
  2.179, 169331., 2.494, 0.006, 156.9, "tests performed", "", "", "", "", "", 
  "", "", "", "", 66.2, 6.7886004*^7, 272.898, 40.8, 18.517, 12.527, 
  39753.244, 0.2, 122.137, 4.28, 20., 24.7, "", 2.54, 81.32, 0.932}, 
 {"GBR", "Europe", "United Kingdom", "2020-08-25", 329821., 1201., 1092., 
  41535., 16., 9.857, 4858.454, 17.691, 16.086, 611.835, 0.236, 0.145, 1.13, 
  68., 1.002, 843., 12.418, "", "", "", "", 179602., 1.4366169*^7, 211.622, 
  2.646, 175553., 2.586, 0.006, 160.8, "tests performed", "", "", "", "", "", 
  "", "", "", "", 66.2, 6.7886004*^7, 272.898, 40.8, 18.517, 12.527, 
  39753.244, 0.2, 122.137, 4.28, 20., 24.7, "", 2.54, 81.32, 0.932}, 
 {"GBR", "Europe", "United Kingdom", "2020-08-26", 330967., 1146., 1137., 
  41552., 17., 9.857, 4875.335, 16.881, 16.749, 612.085, 0.25, 0.145, 1.15, 
  64., 0.943, 828., 12.197, "", "", "", "", 206143., 1.4573699*^7, 214.679, 
  3.037, 179503., 2.644, 0.006, 157.9, "tests performed", "", "", "", "", "", 
  "", "", "", "", 66.2, 6.7886004*^7, 272.898, 40.8, 18.517, 12.527, 
  39753.244, 0.2, 122.137, 4.28, 20., 24.7, "", 2.54, 81.32, 0.932}, 
 {"GBR", "Europe", "United Kingdom", "2020-08-27", 332509., 1542., 1186.571, 
  41564., 12., 10.714, 4898.049, 22.715, 17.479, 612.262, 0.177, 0.158, 1.17, 
  71., 1.046, 839., 12.359, "", "", "", "", 194522., 1.4775686*^7, 217.654, 
  2.865, 183349., 2.701, 0.006, 154.5, "tests performed", "", "", "", "", "", 
  "", "", "", "", 66.2, 6.7886004*^7, 272.898, 40.8, 18.517, 12.527, 
  39753.244, 0.2, 122.137, 4.28, 20., 24.7, "", 2.54, 81.32, 0.932}, 
 {"GBR", "Europe", "United Kingdom", "2020-08-28", 333806., 1297., 1220.429, 
  41573., 9., 11.714, 4917.155, 19.106, 17.978, 612.394, 0.133, 0.173, 1.16, 
  60., 0.884, 817., 12.035, "", "", "", "", 188974., 1.4965319*^7, 220.448, 
  2.784, 184457., 2.717, 0.007, 151.1, "tests performed", "", "", "", "", "", 
  "", "", "", "", 66.2, 6.7886004*^7, 272.898, 40.8, 18.517, 12.527, 
  39753.244, 0.2, 122.137, 4.28, 20., 24.7, "", 2.54, 81.32, 0.932}, 
 {"GBR", "Europe", "United Kingdom", "2020-08-29", 334916., 1110., 1188.714, 
  41585., 12., 10.857, 4933.506, 16.351, 17.51, 612.571, 0.177, 0.16, 1.17, 
  66., 0.972, 832., 12.256, "", "", "", "", 180033., 1.5145352*^7, 223.1, 
  2.652, 184850., 2.723, 0.006, 155.5, "tests performed", "", "", "", "", "", 
  "", "", "", "", 66.2, 6.7886004*^7, 272.898, 40.8, 18.517, 12.527, 
  39753.244, 0.2, 122.137, 4.28, 20., 24.7, "", 2.54, 81.32, 0.932}, 
 {"GBR", "Europe", "United Kingdom", "2020-08-30", 336668., 1752., 1289.286, 
  41586., 1., 10.143, 4959.314, 25.808, 18.992, 612.586, 0.015, 0.149, 1.22, 
  68., 1.002, 830., 12.226, "", "", 820., 12.079, 181038., 1.532639*^7, 
  225.767, 2.667, 186989., 2.754, 0.007, 145., "tests performed", "", "", "", 
  "", "", "", "", "", "", 66.2, 6.7886004*^7, 272.898, 40.8, 18.517, 12.527, 
  39753.244, 0.2, 122.137, 4.28, 20., 24.7, "", 2.54, 81.32, 0.932}, 
 {"GBR", "Europe", "United Kingdom", "2020-08-31", 338083., 1415., 1351.857, 
  41589., 3., 10., 4980.158, 20.844, 19.914, 612.63, 0.044, 0.147, 1.23, 71., 
  1.046, 853., 12.565, "", "", "", "", 180368., 1.5506758*^7, 228.423, 2.657, 
  191620., 2.823, 0.007, 141.7, "tests performed", "", "", "", "", "", "", 
  "", "", "", 66.2, 6.7886004*^7, 272.898, 40.8, 18.517, 12.527, 39753.244, 
  0.2, 122.137, 4.28, 20., 24.7, "", 2.54, 81.32, 0.932}, 
 {"GBR", "Europe", "United Kingdom", "2020-09-01", 339415., 1332., 1370.571, 
  41592., 3., 8.143, 4999.779, 19.621, 20.189, 612.674, 0.044, 0.12, 1.23, 
  82., 1.208, 861., 12.683, "", "", "", "", 171339., 1.5677964*^7, 230.945, 
  2.524, 187399., 2.76, 0.007, 136.7, "tests performed", "", "", "", "", "", 
  "", "", "", "", 64.35, 6.7886004*^7, 272.898, 40.8, 18.517, 12.527, 
  39753.244, 0.2, 122.137, 4.28, 20., 24.7, "", 2.54, 81.32, 0.932}, 
 {"GBR", "Europe", "United Kingdom", "2020-09-02", 340929., 1514., 1423.143, 
  41602., 10., 7.143, 5022.081, 22.302, 20.964, 612.821, 0.147, 0.105, 1.26, 
  81., 1.193, 803., 11.829, "", "", "", "", 196734., 1.5886354*^7, 234.015, 
  2.898, 187522., 2.762, 0.008, 131.8, "tests performed", "", "", "", "", "", 
  "", "", "", "", 64.35, 6.7886004*^7, 272.898, 40.8, 18.517, 12.527, 
  39753.244, 0.2, 122.137, 4.28, 20., 24.7, "", 2.54, 81.32, 0.932}, 
 {"GBR", "Europe", "United Kingdom", "2020-09-03", 342708., 1779., 1457., 
  41616., 14., 7.429, 5048.287, 26.206, 21.462, 613.028, 0.206, 0.109, 1.31, 
  76., 1.12, 817., 12.035, "", "", "", "", 198603., 1.6085952*^7, 236.955, 
  2.926, 187181., 2.757, 0.008, 128.5, "tests performed", "", "", "", "", "", 
  "", "", "", "", 64.35, 6.7886004*^7, 272.898, 40.8, 18.517, 12.527, 
  39753.244, 0.2, 122.137, 4.28, 20., 24.7, "", 2.54, 81.32, 0.932}, 
 {"GBR", "Europe", "United Kingdom", "2020-09-04", 344686., 1978., 1554.286, 
  41626., 10., 7.571, 5077.424, 29.137, 22.896, 613.175, 0.147, 0.112, 1.37, 
  69., 1.016, 818., 12.05, "", "", "", "", 202893., 1.6288845*^7, 239.944, 
  2.989, 189075., 2.785, 0.008, 121.6, "tests performed", "", "", "", "", "", 
  "", "", "", "", 64.35, 6.7886004*^7, 272.898, 40.8, 18.517, 12.527, 
  39753.244, 0.2, 122.137, 4.28, 20., 24.7, "", 2.54, 81.32, 0.932}, 
 {"GBR", "Europe", "United Kingdom", "2020-09-05", 346513., 1827., 1656.714, 
  41638., 12., 7.571, 5104.336, 26.913, 24.404, 613.352, 0.177, 0.112, 1.44, 
  65., 0.957, 812., 11.961, "", "", "", "", 189054., 1.6477899*^7, 242.729, 
  2.785, 190364., 2.804, 0.009, 114.9, "tests performed", "", "", "", "", "", 
  "", "", "", "", 64.35, 6.7886004*^7, 272.898, 40.8, 18.517, 12.527, 
  39753.244, 0.2, 122.137, 4.28, 20., 24.7, "", 2.54, 81.32, 0.932}, 
 {"GBR", "Europe", "United Kingdom", "2020-09-06", 349500., 2987., 1833.143, 
  41640., 2., 7.714, 5148.337, 44., 27.003, 613.381, 0.029, 0.114, 1.54, 69., 
  1.016, 818., 12.05, "", "", 937., 13.803, 192892., 1.6670772*^7, 245.57, 
  2.841, 192055., 2.829, 0.01, 104.8, "tests performed", "", "", "", "", "", 
  "", "", "", "", 64.35, 6.7886004*^7, 272.898, 40.8, 18.517, 12.527, 
  39753.244, 0.2, 122.137, 4.28, 20., 24.7, "", 2.54, 81.32, 0.932}, 
 {"GBR", "Europe", "United Kingdom", "2020-09-07", 352453., 2953., 2052.857, 
  41643., 3., 7.714, 5191.836, 43.499, 30.24, 613.425, 0.044, 0.114, 1.55, 
  77., 1.134, 902., 13.287, "", "", "", "", 201965., 1.6872752*^7, 248.545, 
  2.975, 195142., 2.875, 0.011, 95.1, "tests performed", "", "", "", "", "", 
  "", "", "", "", 64.35, 6.7886004*^7, 272.898, 40.8, 18.517, 12.527, 
  39753.244, 0.2, 122.137, 4.28, 20., 24.7, "", 2.54, 81.32, 0.932}, 
 {"GBR", "Europe", "United Kingdom", "2020-09-08", 354934., 2481., 2217., 
  41675., 32., 11.857, 5228.383, 36.547, 32.658, 613.897, 0.471, 0.175, 1.49, 
  80., 1.178, 894., 13.169, "", "", "", "", 202809., 1.7076613*^7, 251.548, 
  2.987, 199807., 2.943, 0.011, 90.1, "tests performed", "", "", "", "", "", 
  "", "", "", "", 64.35, 6.7886004*^7, 272.898, 40.8, 18.517, 12.527, 
  39753.244, 0.2, 122.137, 4.28, 20., 24.7, "", 2.54, 81.32, 0.932}, 
 {"GBR", "Europe", "United Kingdom", "2020-09-09", 357615., 2681., 2383.714, 
  41683., 8., 11.571, 5267.875, 39.493, 35.113, 614.015, 0.118, 0.17, 1.44, 
  80., 1.178, 924., 13.611, "", "", "", "", 220626., 1.7302598*^7, 254.877, 
  3.25, 202321., 2.98, 0.012, 84.9, "tests performed", "", "", "", "", "", 
  "", "", "", "", 64.35, 6.7886004*^7, 272.898, 40.8, 18.517, 12.527, 
  39753.244, 0.2, 122.137, 4.28, 20., 24.7, "", 2.54, 81.32, 0.932}, 
 {"GBR", "Europe", "United Kingdom", "2020-09-10", 360546., 2931., 2548.286, 
  41697., 14., 11.571, 5311.051, 43.175, 37.538, 614.221, 0.206, 0.17, 1.42, 
  78., 1.149, 944., 13.906, "", "", "", "", 233125., 1.7544471*^7, 258.44, 
  3.434, 208360., 3.069, 0.012, 81.8, "tests performed", "", "", "", "", "", 
  "", "", "", "", 64.35, 6.7886004*^7, 272.898, 40.8, 18.517, 12.527, 
  39753.244, 0.2, 122.137, 4.28, 20., 24.7, "", 2.54, 81.32, 0.932}, 
 {"GBR", "Europe", "United Kingdom", "2020-09-11", 364090., 3544., 2772., 
  41703., 6., 11., 5363.256, 52.205, 40.833, 614.309, 0.088, 0.162, 1.42, 
  143., 2.106, 770., 11.343, "", "", "", "", 241650., 1.7825744*^7, 262.583, 
  3.56, 219557., 3.234, 0.013, 79.2, "tests performed", "", "", "", "", "", 
  "", "", "", "", 64.35, 6.7886004*^7, 272.898, 40.8, 18.517, 12.527, 
  39753.244, 0.2, 122.137, 4.28, 20., 24.7, "", 2.54, 81.32, 0.932}, 
 {"GBR", "Europe", "United Kingdom", "2020-09-12", 367594., 3504., 3011.571, 
  41712., 9., 10.571, 5414.872, 51.616, 44.362, 614.442, 0.133, 0.156, 1.38, 
  86., 1.267, 812., 11.961, "", "", "", "", 228748., 1.8054492*^7, 265.953, 
  3.37, 225228., 3.318, 0.013, 74.8, "tests performed", "", "", "", "", "", 
  "", "", "", "", 64.35, 6.7886004*^7, 272.898, 40.8, 18.517, 12.527, 
  39753.244, 0.2, 122.137, 4.28, 20., 24.7, "", 2.54, 81.32, 0.932}, 
 {"GBR", "Europe", "United Kingdom", "2020-09-13", 370932., 3338., 3061.714, 
  41717., 5., 11., 5464.042, 49.171, 45.101, 614.515, 0.074, 0.162, 1.31, 
  92., 1.355, 843., 12.418, "", "", 1419., 20.903, 225380., 1.8279872*^7, 
  269.273, 3.32, 229871., 3.386, 0.013, 75.1, "tests performed", "", "", "", 
  "", "", "", "", "", "", 64.35, 6.7886004*^7, 272.898, 40.8, 18.517, 12.527, 
  39753.244, 0.2, 122.137, 4.28, 20., 24.7, "", 2.54, 81.32, 0.932}, 
 {"GBR", "Europe", "United Kingdom", "2020-09-14", 373557., 2625., 3014.857, 
  41726., 9., 11.857, 5502.71, 38.668, 44.411, 614.648, 0.133, 0.175, 1.27, 
  105., 1.547, 982., 14.465, "", "", "", "", 216526., 1.8496398*^7, 272.463, 
  3.19, 231949., 3.417, 0.013, 76.9, "tests performed", "", "", "", "", "", 
  "", "", "", "", 65.74, 6.7886004*^7, 272.898, 40.8, 18.517, 12.527, 
  39753.244, 0.2, 122.137, 4.28, 20., 24.7, "", 2.54, 81.32, 0.932}, 
 {"GBR", "Europe", "United Kingdom", "2020-09-15", 376672., 3115., 3105.429, 
  41753., 27., 11.143, 5548.596, 45.886, 45.745, 615.046, 0.398, 0.164, 1.29, 
  115., 1.694, 1066., 15.703, "", "", "", "", 236827., 1.8734356*^7, 275.968, 
  3.489, 236820., 3.488, 0.013, 76.3, "tests performed", "", "", "", "", "", 
  "", "", "", "", 65.74, 6.7886004*^7, 272.898, 40.8, 18.517, 12.527, 
  39753.244, 0.2, 122.137, 4.28, 20., 24.7, "", 2.54, 81.32, 0.932}, 
 {"GBR", "Europe", "United Kingdom", "2020-09-16", 380679., 4007., 3294.857, 
  41773., 20., 12.857, 5607.621, 59.025, 48.535, 615.34, 0.295, 0.189, 1.31, 
  124., 1.827, 1106., 16.292, "", "", "", "", 242273., 1.8979747*^7, 279.583, 
  3.569, 239593., 3.529, 0.014, 72.7, "tests performed", "", "", "", "", "", 
  "", "", "", "", 65.74, 6.7886004*^7, 272.898, 40.8, 18.517, 12.527, 
  39753.244, 0.2, 122.137, 4.28, 20., 24.7, "", 2.54, 81.32, 0.932}, 
 {"GBR", "Europe", "United Kingdom", "2020-09-17", 384089., 3410., 3363.286, 
  41794., 21., 13.857, 5657.853, 50.231, 49.543, 615.65, 0.309, 0.204, 1.3, 
  127., 1.871, 1162., 17.117, "", "", "", "", 240202., 1.9221203*^7, 283.139, 
  3.538, 239533., 3.528, 0.014, 71.2, "tests performed", "", "", "", "", "", 
  "", "", "", "", 65.74, 6.7886004*^7, 272.898, 40.8, 18.517, 12.527, 
  39753.244, 0.2, 122.137, 4.28, 20., 24.7, "", 2.54, 81.32, 0.932}, 
 {"GBR", "Europe", "United Kingdom", "2020-09-18", 388418., 4329., 3475.429, 
  41821., 27., 16.857, 5721.621, 63.769, 51.195, 616.047, 0.398, 0.248, 1.32, 
  138., 2.033, 1221., 17.986, "", "", "", "", 266308., 1.9488409*^7, 287.076, 
  3.923, 237524., 3.499, 0.015, 68.3, "tests performed", "", "", "", "", "", 
  "", "", "", "", 65.74, 6.7886004*^7, 272.898, 40.8, 18.517, 12.527, 
  39753.244, 0.2, 122.137, 4.28, 20., 24.7, "", 2.54, 81.32, 0.932}, 
 {"GBR", "Europe", "United Kingdom", "2020-09-19", 392847., 4429., 3607.571, 
  41848., 27., 19.429, 5786.863, 65.242, 53.142, 616.445, 0.398, 0.286, 1.32, 
  144., 2.121, 1300., 19.15, "", "", "", "", 250954., 1.9739363*^7, 290.772, 
  3.697, 240696., 3.546, 0.015, 66.7, "tests performed", "", "", "", "", "", 
  "", "", "", "", 65.74, 6.7886004*^7, 272.898, 40.8, 18.517, 12.527, 
  39753.244, 0.2, 122.137, 4.28, 20., 24.7, "", 2.54, 81.32, 0.932}, 
 {"GBR", "Europe", "United Kingdom", "2020-09-20", 396746., 3899., 3687.714, 
  41866., 18., 21.286, 5844.297, 57.435, 54.322, 616.71, 0.265, 0.314, 1.31, 
  165., 2.431, 1398., 20.593, "", "", 1883., 27.738, 234786., 1.9974148*^7, 
  294.231, 3.459, 242039., 3.565, 0.015, 65.6, "tests performed", "", "", "", 
  "", "", "", "", "", "", 65.74, 6.7886004*^7, 272.898, 40.8, 18.517, 12.527, 
  39753.244, 0.2, 122.137, 4.28, 20., 24.7, "", 2.54, 81.32, 0.932}, 
 {"GBR", "Europe", "United Kingdom", "2020-09-21", 401124., 4378., 3938.143, 
  41877., 11., 21.571, 5908.788, 64.49, 58.011, 616.872, 0.162, 0.318, 1.38, 
  181., 2.666, 1558., 22.95, "", "", "", "", 206782., 2.018093*^7, 297.277, 
  3.046, 240647., 3.545, 0.016, 61.1, "tests performed", "", "", "", "", "", 
  "", "", "", "", 65.74, 6.7886004*^7, 272.898, 40.8, 18.517, 12.527, 
  39753.244, 0.2, 122.137, 4.28, 20., 24.7, "", 2.54, 81.32, 0.932}, 
 {"GBR", "Europe", "United Kingdom", "2020-09-22", 406060., 4936., 4198.286, 
  41914., 37., 23., 5981.498, 72.71, 61.843, 617.417, 0.545, 0.339, 1.42, 
  211., 3.108, 1636., 24.099, "", "", "", "", 234815., 2.0391992*^7, 300.386, 
  3.459, 236805., 3.488, 0.018, 56.4, "tests performed", "", "", "", "", "", 
  "", "", "", "", 65.74, 6.7886004*^7, 272.898, 40.8, 18.517, 12.527, 
  39753.244, 0.2, 122.137, 4.28, 20., 24.7, "", 2.54, 81.32, 0.932}, 
 {"GBR", "Europe", "United Kingdom", "2020-09-23", 412247., 6187., 4509.714, 
  41951., 37., 25.429, 6072.636, 91.138, 66.431, 617.962, 0.545, 0.375, 1.46, 
  228., 3.359, 1730., 25.484, "", "", "", "", 259221., 2.0652193*^7, 304.219, 
  3.818, 238921., 3.519, 0.019, 53., "tests performed", "", "", "", "", "", 
  "", "", "", "", 65.74, 6.7886004*^7, 272.898, 40.8, 18.517, 12.527, 
  39753.244, 0.2, 122.137, 4.28, 20., 24.7, "", 2.54, 81.32, 0.932}, 
 {"GBR", "Europe", "United Kingdom", "2020-09-24", 418891., 6644., 4971.714, 
  41991., 40., 28.143, 6170.506, 97.87, 73.236, 618.552, 0.589, 0.415, 1.45, 
  243., 3.58, 1846., 27.193, "", "", "", "", 262109., 2.0927096*^7, 308.268, 
  3.861, 243699., 3.59, 0.02, 49., "tests performed", "", "", "", "", "", "", 
  "", "", "", 67.59, 6.7886004*^7, 272.898, 40.8, 18.517, 12.527, 39753.244, 
  0.2, 122.137, 4.28, 20., 24.7, "", 2.54, 81.32, 0.932}, 
 {"GBR", "Europe", "United Kingdom", "2020-09-25", 425769., 6878., 5335.857, 
  42025., 34., 29.143, 6271.823, 101.317, 78.6, 619.052, 0.501, 0.429, 1.4, 
  262., 3.859, 2020., 29.756, "", "", "", "", 288701., 2.1217136*^7, 312.541, 
  4.253, 246961., 3.638, 0.022, 46.3, "tests performed", "", "", "", "", "", 
  "", "", "", "", 67.59, 6.7886004*^7, 272.898, 40.8, 18.517, 12.527, 
  39753.244, 0.2, 122.137, 4.28, 20., 24.7, "", 2.54, 81.32, 0.932}, 
 {"GBR", "Europe", "United Kingdom", "2020-09-26", 431819., 6050., 5567.429, 
  42060., 35., 30.286, 6360.943, 89.12, 82.011, 619.568, 0.516, 0.446, 1.31, 
  261., 3.845, 2033., 29.947, "", "", "", "", 255488., 2.1472624*^7, 316.304, 
  3.763, 247609., 3.647, 0.022, 44.5, "tests performed", "", "", "", "", "", 
  "", "", "", "", 67.59, 6.7886004*^7, 272.898, 40.8, 18.517, 12.527, 
  39753.244, 0.2, 122.137, 4.28, 20., 24.7, "", 2.54, 81.32, 0.932}, 
 {"GBR", "Europe", "United Kingdom", "2020-09-27", 437519., 5700., 5824.714, 
  42077., 17., 30.143, 6444.907, 83.964, 85.801, 619.818, 0.25, 0.444, 1.24, 
  276., 4.066, 2188., 32.231, "", "", 2636., 38.83, 263526., 2.173615*^7, 
  320.186, 3.882, 251715., 3.708, 0.023, 43.2, "tests performed", "", "", "", 
  "", "", "", "", "", "", 67.59, 6.7886004*^7, 272.898, 40.8, 18.517, 12.527, 
  39753.244, 0.2, 122.137, 4.28, 20., 24.7, "", 2.54, 81.32, 0.932}, 
 {"GBR", "Europe", "United Kingdom", "2020-09-28", 441575., 4056., 5778.714, 
  42090., 13., 30.429, 6504.654, 59.747, 85.124, 620.01, 0.191, 0.448, 1.26, 
  297., 4.375, 2399., 35.339, "", "", "", "", 227038., 2.1963666*^7, 323.537, 
  3.344, 254677., 3.752, 0.023, 44.1, "tests performed", "", "", "", "", "", 
  "", "", "", "", 67.59, 6.7886004*^7, 272.898, 40.8, 18.517, 12.527, 
  39753.244, 0.2, 122.137, 4.28, 20., 24.7, "", 2.54, 81.32, 0.932}, 
 {"GBR", "Europe", "United Kingdom", "2020-09-29", 448731., 7156., 6095.857, 
  42162., 72., 35.429, 6610.066, 105.412, 89.795, 621.071, 1.061, 0.522, 
  1.33, 314., 4.625, 2420., 35.648, "", "", "", "", 232212., 2.22096*^7, 
  327.16, 3.421, 259658., 3.825, 0.023, 42.6, "tests performed", "", "", "", 
  "", "", "", "", "", "", 67.59, 6.7886004*^7, 272.898, 40.8, 18.517, 12.527, 
  39753.244, 0.2, 122.137, 4.28, 20., 24.7, "", 2.54, 81.32, 0.932}, 
 {"GBR", "Europe", "United Kingdom", "2020-09-30", 455848., 7117., 6228.714, 
  42233., 71., 40.286, 6714.904, 104.838, 91.753, 622.116, 1.046, 0.593, 
  1.38, 333., 4.905, 2530., 37.268, "", "", "", "", 255915., 2.2468246*^7, 
  330.97, 3.77, 259436., 3.822, 0.024, 41.7, "tests performed", "", "", "", 
  "", "", "", "", "", "", 67.59, 6.7886004*^7, 272.898, 40.8, 18.517, 12.527, 
  39753.244, 0.2, 122.137, 4.28, 20., 24.7, "", 2.54, 81.32, 0.932}, 
 {"GBR", "Europe", "United Kingdom", "2020-10-01", 462777., 6929., 6269.429, 
  42292., 59., 43., 6816.972, 102.068, 92.352, 622.986, 0.869, 0.633, 1.46, 
  341., 5.023, 2592., 38.182, "", "", "", "", 264979., 2.2738421*^7, 334.95, 
  3.903, 258761., 3.812, 0.024, 41.3, "tests performed", "", "", "", "", "", 
  "", "", "", "", 67.59, 6.7886004*^7, 272.898, 40.8, 18.517, 12.527, 
  39753.244, 0.2, 122.137, 4.28, 20., 24.7, "", 2.54, 81.32, 0.932}, 
 {"GBR", "Europe", "United Kingdom", "2020-10-02", 469771., 6994., 6286., 
  42358., 66., 47.571, 6919.998, 103.026, 92.596, 623.958, 0.972, 0.701, 
  1.61, 369., 5.436, 2723., 40.111, "", "", "", "", 269820., 2.3008415*^7, 
  338.927, 3.975, 255897., 3.77, 0.025, 40.7, "tests performed", "", "", "", 
  "", "", "", "", "", "", 67.59, 6.7886004*^7, 272.898, 40.8, 18.517, 12.527, 
  39753.244, 0.2, 122.137, 4.28, 20., 24.7, "", 2.54, 81.32, 0.932}, 
 {"GBR", "Europe", "United Kingdom", "2020-10-03", 482656., 12885., 7262.429, 
  42407., 49., 49.571, 7109.801, 189.803, 106.98, 624.68, 0.722, 0.73, 1.84, 
  369., 5.436, 2867., 42.233, "", "", "", "", 286802., 2.3295217*^7, 343.152, 
  4.225, 260370., 3.835, 0.028, 35.9, "tests performed", "", "", "", "", "", 
  "", "", "", "", 67.59, 6.7886004*^7, 272.898, 40.8, 18.517, 12.527, 
  39753.244, 0.2, 122.137, 4.28, 20., 24.7, "", 2.54, 81.32, 0.932}, 
 {"GBR", "Europe", "United Kingdom", "2020-10-04", 505621., 22965., 9728.857, 
  42440., 33., 51.857, 7448.089, 338.288, 143.312, 625.166, 0.486, 0.764, 
  1.98, 369., 5.436, 3056., 45.017, "", "", 3547., 52.249, 250348., 
  2.3545565*^7, 346.84, 3.688, 258488., 3.808, 0.038, 26.6, 
  "tests performed", "", "", "", "", "", "", "", "", "", 67.59, 6.7886004*^7, 
  272.898, 40.8, 18.517, 12.527, 39753.244, 0.2, 122.137, 4.28, 20., 24.7, 
  "", 2.54, 81.32, 0.932}, {"GBR", "Europe", "United Kingdom", "2020-10-05", 
  518224., 12603., 10949.857, 42459., 19., 52.714, 7633.738, 185.649, 
  161.298, 625.446, 0.28, 0.777, 1.79, 393., 5.789, 3369., 49.627, "", "", 
  "", "", 273100., 2.3818928*^7, 350.867, 4.023, 265037., 3.904, 0.041, 24.2, 
  "tests performed", "", "", "", "", "", "", "", "", "", 67.59, 6.7886004*^7, 
  272.898, 40.8, 18.517, 12.527, 39753.244, 0.2, 122.137, 4.28, 20., 24.7, 
  "", 2.54, 81.32, 0.932}, {"GBR", "Europe", "United Kingdom", "2020-10-06", 
  532781., 14557., 12007.143, 42535., 76., 53.286, 7848.171, 214.433, 
  176.872, 626.565, 1.12, 0.785, 1.62, 410., 6.04, 3641., 53.634, "", "", "", 
  "", 261336., 2.4081522*^7, 354.735, 3.85, 267417., 3.939, 0.045, 22.3, 
  "tests performed", "", "", "", "", "", "", "", "", "", 67.59, 6.7886004*^7, 
  272.898, 40.8, 18.517, 12.527, 39753.244, 0.2, 122.137, 4.28, 20., 24.7, 
  "", 2.54, 81.32, 0.932}, {"GBR", "Europe", "United Kingdom", "2020-10-07", 
  546954., 14173., 13015.143, 42605., 70., 53.143, 8056.948, 208.776, 
  191.721, 627.596, 1.031, 0.783, 1.5, 442., 6.511, 3892., 57.331, "", "", 
  "", "", 254579., 2.433759*^7, 358.507, 3.75, 267049., 3.934, 0.049, 20.5, 
  "tests performed", "", "", "", "", "", "", "", "", "", 67.59, 6.7886004*^7, 
  272.898, 40.8, 18.517, 12.527, 39753.244, 0.2, 122.137, 4.28, 20., 24.7, 
  "", 2.54, 81.32, 0.932}, {"GBR", "Europe", "United Kingdom", "2020-10-08", 
  564504., 17550., 14532.429, 42682., 77., 55.714, 8315.47, 258.522, 214.071, 
  628.73, 1.134, 0.821, 1.43, 436., 6.423, 4084., 60.16, "", "", "", "", 
  285015., 2.4640915*^7, 362.975, 4.198, 271785., 4.004, 0.053, 18.7, 
  "tests performed", "", "", "", "", "", "", "", "", "", 67.59, 6.7886004*^7, 
  272.898, 40.8, 18.517, 12.527, 39753.244, 0.2, 122.137, 4.28, 20., 24.7, 
  "", 2.54, 81.32, 0.932}, {"GBR", "Europe", "United Kingdom", "2020-10-09", 
  578392., 13888., 15517.286, 42769., 87., 58.714, 8520.048, 204.578, 
  228.579, 630.012, 1.282, 0.865, 1.34, 440., 6.481, 4169., 61.412, "", "", 
  "", "", 296559., 2.4937474*^7, 367.343, 4.368, 275580., 4.059, 0.056, 17.8, 
  "tests performed", "", "", "", "", "", "", "", "", "", 67.59, 6.7886004*^7, 
  272.898, 40.8, 18.517, 12.527, 39753.244, 0.2, 122.137, 4.28, 20., 24.7, 
  "", 2.54, 81.32, 0.932}, {"GBR", "Europe", "United Kingdom", "2020-10-10", 
  593567., 15175., 15844.429, 42850., 81., 63.286, 8743.584, 223.537, 
  233.398, 631.205, 1.193, 0.932, 1.26, 470., 6.923, 4357., 64.181, "", "", 
  "", "", 279606., 2.5217079*^7, 371.462, 4.119, 274552., 4.044, 0.058, 17.3, 
  "tests performed", "", "", "", "", "", "", "", "", "", 67.59, 6.7886004*^7, 
  272.898, 40.8, 18.517, 12.527, 39753.244, 0.2, 122.137, 4.28, 20., 24.7, 
  "", 2.54, 81.32, 0.932}, {"GBR", "Europe", "United Kingdom", "2020-10-11", 
  606449., 12882., 14404., 42915., 65., 67.857, 8933.344, 189.759, 212.179, 
  632.163, 0.957, 1., 1.2, 477., 7.026, 4669., 68.777, "", "", 4986., 73.447, 
  258955., 2.5476034*^7, 375.277, 3.815, 275781., 4.062, 0.052, 19.1, 
  "tests performed", "", "", "", "", "", "", "", "", "", 67.59, 6.7886004*^7, 
  272.898, 40.8, 18.517, 12.527, 39753.244, 0.2, 122.137, 4.28, 20., 24.7, 
  "", 2.54, 81.32, 0.932}, {"GBR", "Europe", "United Kingdom", "2020-10-12", 
  620460., 14011., 14605.143, 42965., 50., 72.286, 9139.734, 206.39, 215.142, 
  632.899, 0.737, 1.065, 1.25, 507., 7.468, 4959., 73.049, "", "", "", "", 
  219074., 2.5697164*^7, 378.534, 3.227, 268319., 3.952, 0.054, 18.4, 
  "tests performed", "", "", "", "", "", "", "", "", "", 60.19, 6.7886004*^7, 
  272.898, 40.8, 18.517, 12.527, 39753.244, 0.2, 122.137, 4.28, 20., 24.7, 
  "", 2.54, 81.32, 0.932}, {"GBR", "Europe", "United Kingdom", "2020-10-13", 
  637710., 17250., 14989.857, 43108., 143., 81.857, 9393.836, 254.102, 
  220.809, 635.006, 2.106, 1.206, 1.28, 516., 7.601, 5293., 77.969, "", "", 
  "", "", 264713., 2.5999507*^7, 382.988, 3.899, 273998., 4.036, 0.055, 18.3, 
  "tests performed", "", "", "", "", "", "", "", "", "", 60.19, 6.7886004*^7, 
  272.898, 40.8, 18.517, 12.527, 39753.244, 0.2, 122.137, 4.28, 20., 24.7, 
  "", 2.54, 81.32, 0.932}, {"GBR", "Europe", "United Kingdom", "2020-10-14", 
  657461., 19751., 15786.714, 43245., 137., 91.429, 9684.78, 290.944, 
  232.547, 637.024, 2.018, 1.347, 1.27, 563., 8.293, 5598., 82.462, "", "", 
  "", "", 295690., 2.6301012*^7, 387.429, 4.356, 280489., 4.132, 0.056, 17.8, 
  "tests performed", "", "", "", "", "", "", "", "", "", 60.19, 6.7886004*^7, 
  272.898, 40.8, 18.517, 12.527, 39753.244, 0.2, 122.137, 4.28, 20., 24.7, 
  "", 2.54, 81.32, 0.932}, {"GBR", "Europe", "United Kingdom", "2020-10-15", 
  676457., 18996., 15993.286, 43383., 138., 100.143, 9964.602, 279.822, 
  235.59, 639.057, 2.033, 1.475, 1.24, 581., 8.558, 5933., 87.397, "", "", 
  "", "", 304315., 2.6605703*^7, 391.917, 4.483, 280684., 4.135, 0.057, 17.6, 
  "tests performed", "", "", "", "", "", "", "", "", "", 60.19, 6.7886004*^7, 
  272.898, 40.8, 18.517, 12.527, 39753.244, 0.2, 122.137, 4.28, 20., 24.7, 
  "", 2.54, 81.32, 0.932}, {"GBR", "Europe", "United Kingdom", "2020-10-16", 
  692114., 15657., 16246., 43519., 136., 107.143, 10195.238, 230.637, 
  239.313, 641.06, 2.003, 1.578, 1.19, 592., 8.721, 6296., 92.744, "", "", 
  "", "", 312178., 2.6917855*^7, 396.516, 4.599, 282912., 4.167, 0.057, 17.4, 
  "tests performed", "", "", "", "", "", "", "", "", "", 60.19, 6.7886004*^7, 
  272.898, 40.8, 18.517, 12.527, 39753.244, 0.2, 122.137, 4.28, 20., 24.7, 
  "", 2.54, 81.32, 0.932}, {"GBR", "Europe", "United Kingdom", "2020-10-17", 
  708300., 16186., 16390.429, 43669., 150., 117., 10433.668, 238.429, 241.44, 
  643.27, 2.21, 1.723, 1.17, 614., 9.045, 6545., 96.412, "", "", "", "", 
  308416., 2.7226271*^7, 401.059, 4.543, 287027., 4.228, 0.057, 17.5, 
  "tests performed", "", "", "", "", "", "", "", "", "", 60.19, 6.7886004*^7, 
  272.898, 40.8, 18.517, 12.527, 39753.244, 0.2, 122.137, 4.28, 20., 24.7, 
  "", 2.54, 81.32, 0.932}, {"GBR", "Europe", "United Kingdom", "2020-10-18", 
  725294., 16994., 16977.857, 43736., 67., 117.286, 10683.999, 250.331, 
  250.094, 644.257, 0.987, 1.728, 1.19, 630., 9.28, 6829., 100.595, "", "", 
  6952., 102.407, 306893., 2.7533164*^7, 405.579, 4.521, 293876., 4.329, 
  0.058, 17.3, "tests performed", "", "", "", "", "", "", "", "", "", 60.19, 
  6.7886004*^7, 272.898, 40.8, 18.517, 12.527, 39753.244, 0.2, 122.137, 4.28, 
  20., 24.7, "", 2.54, 81.32, 0.932}, {"GBR", "Europe", "United Kingdom", 
  "2020-10-19", 744124., 18830., 17666.286, 43816., 80., 121.571, 10961.376, 
  277.377, 260.235, 645.435, 1.178, 1.791, 1.25, 658., 9.693, 7333., 108.019, 
  "", "", "", "", 260338., 2.7795752*^7, 409.447, 3.835, 299798., 4.416, 
  0.059, 17., "tests performed", "", "", "", "", "", "", "", "", "", 65.74, 
  6.7886004*^7, 272.898, 40.8, 18.517, 12.527, 39753.244, 0.2, 122.137, 4.28, 
  20., 24.7, "", 2.54, 81.32, 0.932}, {"GBR", "Europe", "United Kingdom", 
  "2020-10-20", 765489., 21365., 18254.143, 44057., 241., 135.571, 11276.095, 
  314.719, 268.894, 648.985, 3.55, 1.997, 1.28, 698., 10.282, 7852., 115.664, 
  "", "", "", "", 279996., 2.8078061*^7, 413.606, 4.125, 296936., 4.374, 
  0.061, 16.3, "tests performed", "", "", "", "", "", "", "", "", "", 65.74, 
  6.7886004*^7, 272.898, 40.8, 18.517, 12.527, 39753.244, 0.2, 122.137, 4.28, 
  20., 24.7, "", 2.54, 81.32, 0.932}, {"GBR", "Europe", "United Kingdom", 
  "2020-10-21", 792196., 26707., 19247.857, 44248., 191., 143.286, 11669.504, 
  393.41, 283.532, 651.799, 2.814, 2.111, 1.28, 712., 10.488, 8132., 119.789, 
  "", "", "", "", 310331., 2.839916*^7, 418.336, 4.571, 299735., 4.415, 
  0.064, 15.6, "tests performed", "", "", "", "", "", "", "", "", "", 65.74, 
  6.7886004*^7, 272.898, 40.8, 18.517, 12.527, 39753.244, 0.2, 122.137, 4.28, 
  20., 24.7, "", 2.54, 81.32, 0.932}, {"GBR", "Europe", "United Kingdom", 
  "2020-10-22", 813453., 21257., 19570.857, 44437., 189., 150.571, 11982.632, 
  313.128, 288.29, 654.583, 2.784, 2.218, 1.22, 708., 10.429, 8310., 122.411, 
  "", "", "", "", 340137., 2.8744122*^7, 423.417, 5.01, 305488., 4.5, 0.064, 
  15.6, "tests performed", "", "", "", "", "", "", "", "", "", 67.59, 
  6.7886004*^7, 272.898, 40.8, 18.517, 12.527, 39753.244, 0.2, 122.137, 4.28, 
  20., 24.7, "", 2.54, 81.32, 0.932}, {"GBR", "Europe", "United Kingdom", 
  "2020-10-23", 834012., 20559., 20271.143, 44661., 224., 163.143, 12285.478, 
  302.846, 298.606, 657.882, 3.3, 2.403, 1.18, 744., 10.96, 8885., 130.881, 
  "", "", "", "", 346682., 2.9090966*^7, 428.527, 5.107, 310444., 4.573, 
  0.065, 15.3, "tests performed", "", "", "", "", "", "", "", "", "", 75., 
  6.7886004*^7, 272.898, 40.8, 18.517, 12.527, 39753.244, 0.2, 122.137, 4.28, 
  20., 24.7, "", 2.54, 81.32, 0.932}, {"GBR", "Europe", "United Kingdom", 
  "2020-10-24", 857045., 23033., 21249.286, 44835., 174., 166.571, 12624.767, 
  339.289, 313.014, 660.445, 2.563, 2.454, 1.16, 788., 11.608, 9260., 
  136.405, "", "", "", "", 317896., 2.9408862*^7, 433.21, 4.683, 311799., 
  4.593, 0.068, 14.7, "tests performed", "", "", "", "", "", "", "", "", "", 
  75., 6.7886004*^7, 272.898, 40.8, 18.517, 12.527, 39753.244, 0.2, 122.137, 
  4.28, 20., 24.7, "", 2.54, 81.32, 0.932}, 
 {"GBR", "Europe", "United Kingdom", "2020-10-25", 876842., 19797., 
  21649.714, 44986., 151., 178.571, 12916.388, 291.621, 318.913, 662.67, 
  2.224, 2.63, 1.14, 828., 12.197, 9784., 144.124, "", "", 8780., 129.334, 
  321114., 2.9729976*^7, 437.94, 4.73, 313830., 4.623, 0.069, 14.5, 
  "tests performed", "", "", "", "", "", "", "", "", "", 75., 6.7886004*^7, 
  272.898, 40.8, 18.517, 12.527, 39753.244, 0.2, 122.137, 4.28, 20., 24.7, 
  "", 2.54, 81.32, 0.932}, {"GBR", "Europe", "United Kingdom", "2020-10-26", 
  897742., 20900., 21945.429, 45088., 102., 181.714, 13224.258, 307.869, 
  323.269, 664.172, 1.503, 2.677, 1.15, 853., 12.565, 10106., 148.867, "", 
  "", "", "", 261861., 2.9994334*^7, 441.834, 3.857, 314083., 4.627, 0.07, 
  14.3, "tests performed", "", "", "", "", "", "", "", "", "", 75., 
  6.7886004*^7, 272.898, 40.8, 18.517, 12.527, 39753.244, 0.2, 122.137, 4.28, 
  20., 24.7, "", 2.54, 81.32, 0.932}, {"GBR", "Europe", "United Kingdom", 
  "2020-10-27", 920666., 22924., 22168.143, 45455., 367., 199.714, 13561.941, 
  337.684, 326.55, 669.578, 5.406, 2.942, 1.14, 903., 13.302, 10935., 
  161.079, "", "", "", "", 280997., 3.0282279*^7, 446.075, 4.139, 314888., 
  4.638, 0.07, 14.2, "tests performed", "", "", "", "", "", "", "", "", "", 
  75., 6.7886004*^7, 272.898, 40.8, 18.517, 12.527, 39753.244, 0.2, 122.137, 
  4.28, 20., 24.7, "", 2.54, 81.32, 0.932}, 
 {"GBR", "Europe", "United Kingdom", "2020-10-28", 945380., 24714., 
  21883.429, 45765., 310., 216.714, 13925.993, 364.051, 322.356, 674.145, 
  4.566, 3.192, 1.12, 957., 14.097, 11431., 168.385, "", "", "", "", 308810., 
  3.0591229*^7, 450.626, 4.549, 313153., 4.613, 0.07, 14.3, 
  "tests performed", "", "", "", "", "", "", "", "", "", 75., 6.7886004*^7, 
  272.898, 40.8, 18.517, 12.527, 39753.244, 0.2, 122.137, 4.28, 20., 24.7, 
  "", 2.54, 81.32, 0.932}, {"GBR", "Europe", "United Kingdom", "2020-10-29", 
  968458., 23078., 22143.571, 46045., 280., 229.714, 14265.945, 339.952, 
  326.188, 678.269, 4.125, 3.384, 1.1, 974., 14.348, 11580., 170.58, "", "", 
  "", "", 347632., 3.0941157*^7, 455.781, 5.121, 313862., 4.623, 0.071, 14.2, 
  "tests performed", "", "", "", "", "", "", "", "", "", 75., 6.7886004*^7, 
  272.898, 40.8, 18.517, 12.527, 39753.244, 0.2, 122.137, 4.28, 20., 24.7, 
  "", 2.54, 81.32, 0.932}, {"GBR", "Europe", "United Kingdom", "2020-10-30", 
  992876., 24418., 22694.857, 46319., 274., 236.857, 14625.636, 359.691, 
  334.308, 682.306, 4.036, 3.489, 1.09, 979., 14.421, 11785., 173.6, "", "", 
  "", "", 305207., 3.1249759*^7, 460.327, 4.496, 308399., 4.543, 0.074, 13.6, 
  "tests performed", "", "", "", "", "", "", "", "", "", 75., 6.7886004*^7, 
  272.898, 40.8, 18.517, 12.527, 39753.244, 0.2, 122.137, 4.28, 20., 24.7, 
  "", 2.54, 81.32, 0.932}, {"GBR", "Europe", "United Kingdom", "2020-10-31", 
  1.014795*^6, 21919., 22535.714, 46645., 326., 258.571, 14948.516, 322.88, 
  331.964, 687.108, 4.802, 3.809, 1.06, 1003., 14.775, 12302., 181.216, "", 
  "", "", "", 292573., 3.1544773*^7, 464.673, 4.31, 305130., 4.495, 0.074, 
  13.5, "tests performed", "", "", "", "", "", "", "", "", "", 75., 
  6.7886004*^7, 272.898, 40.8, 18.517, 12.527, 39753.244, 0.2, 122.137, 4.28, 
  20., 24.7, "", 2.54, 81.32, 0.932}, {"GBR", "Europe", "United Kingdom", 
  "2020-11-01", 1.038056*^6, 23261., 23030.571, 46807., 162., 260.143, 
  15291.164, 342.648, 339.254, 689.494, 2.386, 3.832, 1.05, 979., 14.421, 
  12217., 179.963, "", "", 10408., 153.316, 270473., 3.1817159*^7, 468.685, 
  3.984, 298169., 4.392, 0.077, 12.9, "tests performed", "", "", "", "", "", 
  "", "", "", "", 75., 6.7886004*^7, 272.898, 40.8, 18.517, 12.527, 
  39753.244, 0.2, 122.137, 4.28, 20., 24.7, "", 2.54, 81.32, 0.932}, 
 {"GBR", "Europe", "United Kingdom", "2020-11-02", 1.057023*^6, 18967., 
  22754.429, 46943., 136., 265., 15570.559, 279.395, 335.186, 691.497, 2.003, 
  3.904, 1.04, 1075., 15.835, 13102., 193., "", "", "", "", 207831., 
  3.203876*^7, 471.949, 3.061, 292061., 4.302, 0.078, 12.8, 
  "tests performed", "", "", "", "", "", "", "", "", "", 75., 6.7886004*^7, 
  272.898, 40.8, 18.517, 12.527, 39753.244, 0.2, 122.137, 4.28, 20., 24.7, 
  "", 2.54, 81.32, 0.932}, {"GBR", "Europe", "United Kingdom", "2020-11-03", 
  1.077101*^6, 20078., 22347.857, 47340., 397., 269.286, 15866.319, 295.761, 
  329.197, 697.346, 5.848, 3.967, 1.04, 1144., 16.852, 13747., 202.501, "", 
  "", "", "", 265136., 3.2309598*^7, 475.939, 3.906, 289617., 4.266, 0.077, 
  13., "tests performed", "", "", "", "", "", "", "", "", "", 75., 
  6.7886004*^7, 272.898, 40.8, 18.517, 12.527, 39753.244, 0.2, 122.137, 4.28, 
  20., 24.7, "", 2.54, 81.32, 0.932}, {"GBR", "Europe", "United Kingdom", 
  "2020-11-04", 1.102307*^6, 25206., 22418.143, 47832., 492., 295.286, 
  16237.618, 371.299, 330.232, 704.593, 7.247, 4.35, 1.05, 1193., 17.574, 
  13815., 203.503, "", "", "", "", 301288., 3.2622996*^7, 480.556, 4.438, 
  290252., 4.276, 0.077, 12.9, "tests performed", "", "", "", "", "", "", "", 
  "", "", 75., 6.7886004*^7, 272.898, 40.8, 18.517, 12.527, 39753.244, 0.2, 
  122.137, 4.28, 20., 24.7, "", 2.54, 81.32, 0.932}, 
 {"GBR", "Europe", "United Kingdom", "2020-11-05", 1.126471*^6, 24164., 
  22573.286, 48210., 378., 309.286, 16593.568, 355.95, 332.518, 710.161, 
  5.568, 4.556, 1.04, 1183., 17.426, 13793., 203.179, "", "", "", "", 
  344159., 3.2970741*^7, 485.678, 5.07, 289941., 4.271, 0.078, 12.8, 
  "tests performed", "", "", "", "", "", "", "", "", "", 75., 6.7886004*^7, 
  272.898, 40.8, 18.517, 12.527, 39753.244, 0.2, 122.137, 4.28, 20., 24.7, 
  "", 2.54, 81.32, 0.932}, {"GBR", "Europe", "United Kingdom", "2020-11-06", 
  1.149793*^6, 23322., 22416.714, 48565., 355., 320.857, 16937.114, 343.547, 
  330.211, 715.39, 5.229, 4.726, 1.04, 1187., 17.485, 13956., 205.58, "", "", 
  "", "", 355032., 3.3325865*^7, 490.909, 5.23, 296587., 4.369, 0.076, 13.2, 
  "tests performed", "", "", "", "", "", "", "", "", "", 72.22, 6.7886004*^7, 
  272.898, 40.8, 18.517, 12.527, 39753.244, 0.2, 122.137, 4.28, 20., 24.7, 
  "", 2.54, 81.32, 0.932}, {"GBR", "Europe", "United Kingdom", "2020-11-07", 
  1.174772*^6, 24979., 22853.857, 48978., 413., 333.286, 17305.069, 367.955, 
  336.65, 721.474, 6.084, 4.909, 1.04, 1207., 17.78, 14312., 210.824, "", "", 
  "", "", 329430., 3.3655295*^7, 495.762, 4.853, 301503., 4.441, 0.076, 13.2, 
  "tests performed", "", "", "", "", "", "", "", "", "", 72.22, 6.7886004*^7, 
  272.898, 40.8, 18.517, 12.527, 39753.244, 0.2, 122.137, 4.28, 20., 24.7, 
  "", 2.54, 81.32, 0.932}, {"GBR", "Europe", "United Kingdom", "2020-11-08", 
  1.195352*^6, 20580., 22470.857, 49134., 156., 332.429, 17608.225, 303.155, 
  331.009, 723.772, 2.298, 4.897, 1.03, 1232., 18.148, 14544., 214.242, "", 
  "", 11000., 162.036, 283397., 3.3941724*^7, 499.981, 4.175, 303509., 4.471, 
  0.074, 13.5, "tests performed", "", "", "", "", "", "", "", "", "", 72.22, 
  6.7886004*^7, 272.898, 40.8, 18.517, 12.527, 39753.244, 0.2, 122.137, 4.28, 
  20., 24.7, "", 2.54, 81.32, 0.932}, {"GBR", "Europe", "United Kingdom", 
  "2020-11-09", 1.216749*^6, 21397., 22818., 49329., 195., 340.857, 
  17923.415, 315.19, 336.122, 726.645, 2.872, 5.021, 1.04, 1271., 18.723, 
  15138., 222.991, "", "", "", "", 243245., 3.4185815*^7, 503.577, 3.583, 
  306722., 4.518, 0.074, 13.4, "tests performed", "", "", "", "", "", "", "", 
  "", "", 66.67, 6.7886004*^7, 272.898, 40.8, 18.517, 12.527, 39753.244, 0.2, 
  122.137, 4.28, 20., 24.7, "", 2.54, 81.32, 0.932}, 
 {"GBR", "Europe", "United Kingdom", "2020-11-10", 1.2372*^6, 20451., 
  22871.286, 49861., 532., 360.143, 18224.67, 301.255, 336.907, 734.481, 
  7.837, 5.305, 1.05, 1219., 17.957, 14961., 220.384, "", "", "", "", 
  304843., 3.4490306*^7, 508.062, 4.491, 311530., 4.589, 0.073, 13.6, 
  "tests performed", "", "", "", "", "", "", "", "", "", 64.81, 6.7886004*^7, 
  272.898, 40.8, 18.517, 12.527, 39753.244, 0.2, 122.137, 4.28, 20., 24.7, 
  "", 2.54, 81.32, 0.932}, {"GBR", "Europe", "United Kingdom", "2020-11-11", 
  1.2602*^6, 23000., 22556.143, 50457., 596., 375., 18563.473, 338.803, 
  332.265, 743.261, 8.779, 5.524, 1.08, 1268., 18.678, 15662., 230.71, "", 
  "", "", "", 377608., 3.4871387*^7, 513.676, 5.562, 321199., 4.731, 0.07, 
  14.2, "tests performed", "", "", "", "", "", "", "", "", "", 64.81, 
  6.7886004*^7, 272.898, 40.8, 18.517, 12.527, 39753.244, 0.2, 122.137, 4.28, 
  20., 24.7, "", 2.54, 81.32, 0.932}, {"GBR", "Europe", "United Kingdom", 
  "2020-11-12", 1.293717*^6, 33517., 23892.286, 51020., 563., 401.429, 
  19057.198, 493.725, 351.947, 751.554, 8.293, 5.913, 1.13, 1275., 18.781, 
  15875., 233.848, "", "", "", "", 379955., 3.5252165*^7, 519.285, 5.597, 
  325918., 4.801, 0.073, 13.6, "tests performed", "", "", "", "", "", "", "", 
  "", "", 64.81, 6.7886004*^7, 272.898, 40.8, 18.517, 12.527, 39753.244, 0.2, 
  122.137, 4.28, 20., 24.7, "", 2.54, 81.32, 0.932}, 
 {"GBR", "Europe", "United Kingdom", "2020-11-13", 1.321033*^6, 27316., 
  24462.857, 51396., 376., 404.429, 19459.578, 402.38, 360.352, 757.093, 
  5.539, 5.957, 1.11, 1355., 19.96, 16232., 239.107, "", "", "", "", 382110., 
  3.5634389*^7, 524.915, 5.629, 329789., 4.858, 0.074, 13.5, 
  "tests performed", "", "", "", "", "", "", "", "", "", 64.81, 6.7886004*^7, 
  272.898, 40.8, 18.517, 12.527, 39753.244, 0.2, 122.137, 4.28, 20., 24.7, 
  "", 2.54, 81.32, 0.932}, {"GBR", "Europe", "United Kingdom", "2020-11-14", 
  1.347909*^6, 26876., 24733.857, 51858., 462., 411.429, 19855.477, 395.899, 
  364.344, 763.898, 6.806, 6.061, 1.07, 1365., 20.107, 16295., 240.035, "", 
  "", "", "", 343784., 3.597828*^7, 529.981, 5.064, 331855., 4.888, 0.075, 
  13.4, "tests performed", "", "", "", "", "", "", "", "", "", 64.81, 
  6.7886004*^7, 272.898, 40.8, 18.517, 12.527, 39753.244, 0.2, 122.137, 4.28, 
  20., 24.7, "", 2.54, 81.32, 0.932}, {"GBR", "Europe", "United Kingdom", 
  "2020-11-15", 1.372886*^6, 24977., 25362., 52026., 168., 413.143, 
  20223.403, 367.926, 373.597, 766.373, 2.475, 6.086, 1.02, 1397., 20.579, 
  16860., 248.358, "", "", 12423., 182.998, 283866., 3.626072*^7, 534.141, 
  4.182, 331285., 4.88, 0.077, 13.1, "tests performed", "", "", "", "", "", 
  "", "", "", "", 64.81, 6.7886004*^7, 272.898, 40.8, 18.517, 12.527, 
  39753.244, 0.2, 122.137, 4.28, 20., 24.7, "", 2.54, 81.32, 0.932}, 
 {"GBR", "Europe", "United Kingdom", "2020-11-16", 1.394302*^6, 21416., 
  25364.714, 52240., 214., 415.857, 20538.873, 315.47, 373.637, 769.525, 
  3.152, 6.126, 0.97, 1391., 20.49, 17309., 254.972, "", "", "", "", 234189., 
  3.6513502*^7, 537.865, 3.45, 332527., 4.898, 0.076, 13.1, 
  "tests performed", "", "", "", "", "", "", "", "", "", 64.81, 6.7886004*^7, 
  272.898, 40.8, 18.517, 12.527, 39753.244, 0.2, 122.137, 4.28, 20., 24.7, 
  "", 2.54, 81.32, 0.932}, {"GBR", "Europe", "United Kingdom", "2020-11-17", 
  1.414362*^6, 20060., 25308.857, 52839., 599., 425.429, 20834.368, 295.495, 
  372.814, 778.349, 8.824, 6.267, 0.93, 1420., 20.917, 17434., 256.813, "", 
  "", "", "", 283358., 3.6797786*^7, 542.053, 4.174, 329640., 4.856, 0.077, 
  13., "tests performed", "", "", "", "", "", "", "", "", "", 64.81, 
  6.7886004*^7, 272.898, 40.8, 18.517, 12.527, 39753.244, 0.2, 122.137, 4.28, 
  20., 24.7, "", 2.54, 81.32, 0.932}, {"GBR", "Europe", "United Kingdom", 
  "2020-11-18", 1.434007*^6, 19645., 24829.571, 53368., 529., 415.857, 
  21123.75, 289.382, 365.754, 786.141, 7.792, 6.126, 0.88, 1430., 21.065, 
  17483., 257.535, "", "", "", "", 364490., 3.7172632*^7, 547.574, 5.369, 
  328749., 4.843, 0.076, 13.2, "tests performed", "", "", "", "", "", "", "", 
  "", "", 64.81, 6.7886004*^7, 272.898, 40.8, 18.517, 12.527, 39753.244, 0.2, 
  122.137, 4.28, 20., 24.7, "", 2.54, 81.32, 0.932}, 
 {"GBR", "Europe", "United Kingdom", "2020-11-19", 1.456943*^6, 22936., 
  23318., 53870., 502., 407.143, 21461.611, 337.861, 343.488, 793.536, 7.395, 
  5.997, 0.87, 1426., 21.006, 17457., 257.152, "", "", "", "", 395436., 
  3.7575856*^7, 553.514, 5.825, 331956., 4.89, 0.07, 14.2, "tests performed", 
  "", "", "", "", "", "", "", "", "", 64.81, 6.7886004*^7, 272.898, 40.8, 
  18.517, 12.527, 39753.244, 0.2, 122.137, 4.28, 20., 24.7, "", 2.54, 81.32, 
  0.932}, {"GBR", "Europe", "United Kingdom", "2020-11-20", 1.477217*^6, 
  20274., 22312., 54381., 511., 426.429, 21760.259, 298.648, 328.669, 
  801.064, 7.527, 6.282, 0.86, 1421., 20.932, 17184., 253.13, "", "", "", "", 
  391667., 3.7967604*^7, 559.285, 5.769, 333316., 4.91, 0.067, 14.9, 
  "tests performed", "", "", "", "", "", "", "", "", "", 67.59, 6.7886004*^7, 
  272.898, 40.8, 18.517, 12.527, 39753.244, 0.2, 122.137, 4.28, 20., 24.7, 
  "", 2.54, 81.32, 0.932}, {"GBR", "Europe", "United Kingdom", "2020-11-21", 
  1.497138*^6, 19921., 21318.429, 54721., 340., 409., 22053.706, 293.448, 
  314.033, 806.072, 5.008, 6.025, 0.85, 1447., 21.315, 17063., 251.348, "", 
  "", "", "", 369040., 3.8336683*^7, 564.721, 5.436, 336915., 4.963, 0.063, 
  15.8, "tests performed", "", "", "", "", "", "", "", "", "", 67.59, 
  6.7886004*^7, 272.898, 40.8, 18.517, 12.527, 39753.244, 0.2, 122.137, 4.28, 
  20., 24.7, "", 2.54, 81.32, 0.932}, {"GBR", "Europe", "United Kingdom", 
  "2020-11-22", 1.515805*^6, 18667., 20417., 55120., 399., 442., 22328.682, 
  274.976, 300.754, 811.949, 5.878, 6.511, 0.83, 1454., 21.418, 17264., 
  254.309, "", "", 11445., 168.591, 279041., 3.8620055*^7, 568.896, 4.11, 
  337048., 4.965, 0.061, 16.5, "tests performed", "", "", "", "", "", "", "", 
  "", "", 67.59, 6.7886004*^7, 272.898, 40.8, 18.517, 12.527, 39753.244, 0.2, 
  122.137, 4.28, 20., 24.7, "", 2.54, 81.32, 0.932}, 
 {"GBR", "Europe", "United Kingdom", "2020-11-23", 1.53127*^6, 15465., 
  19566.857, 55327., 207., 441., 22556.49, 227.808, 288.231, 814.999, 3.049, 
  6.496, 0.81, 1487., 21.904, 17680., 260.437, "", "", "", "", 212533., 
  3.8834497*^7, 572.055, 3.131, 331571., 4.884, 0.059, 16.9, 
  "tests performed", "", "", "", "", "", "", "", "", "", 67.59, 6.7886004*^7, 
  272.898, 40.8, 18.517, 12.527, 39753.244, 0.2, 122.137, 4.28, 20., 24.7, 
  "", 2.54, 81.32, 0.932}, {"GBR", "Europe", "United Kingdom", "2020-11-24", 
  1.542614*^6, 11344., 18321.714, 55935., 608., 442.286, 22723.594, 167.104, 
  269.889, 823.955, 8.956, 6.515, 0.79, 1489., 21.934, 17424., 256.666, "", 
  "", "", "", 311763., 3.914983*^7, 576.7, 4.592, 336006., 4.95, 0.055, 18.3, 
  "tests performed", "", "", "", "", "", "", "", "", "", 67.59, 6.7886004*^7, 
  272.898, 40.8, 18.517, 12.527, 39753.244, 0.2, 122.137, 4.28, 20., 24.7, 
  "", 2.54, 81.32, 0.932}, {"GBR", "Europe", "United Kingdom", "2020-11-25", 
  1.560875*^6, 18261., 18124., 56630., 695., 466., 22992.589, 268.995, 
  266.977, 834.193, 10.238, 6.864, 0.8, 1480., 21.801, 17132., 252.364, "", 
  "", "", "", 356026., 3.9504682*^7, 581.927, 5.244, 333150., 4.907, 0.054, 
  18.4, "tests performed", "", "", "", "", "", "", "", "", "", 67.59, 
  6.7886004*^7, 272.898, 40.8, 18.517, 12.527, 39753.244, 0.2, 122.137, 4.28, 
  20., 24.7, "", 2.54, 81.32, 0.932}, {"GBR", "Europe", "United Kingdom", 
  "2020-11-26", 1.578432*^6, 17557., 17355.571, 57128., 498., 465.429, 
  23251.214, 258.625, 255.658, 841.528, 7.336, 6.856, 0.79, 1456., 21.448, 
  16762., 246.914, "", "", "", "", 383521., 3.9888901*^7, 587.587, 5.649, 
  330435., 4.867, 0.053, 19., "tests performed", "", "", "", "", "", "", "", 
  "", "", 67.59, 6.7886004*^7, 272.898, 40.8, 18.517, 12.527, 39753.244, 0.2, 
  122.137, 4.28, 20., 24.7, "", 2.54, 81.32, 0.932}, 
 {"GBR", "Europe", "United Kingdom", "2020-11-27", 1.593253*^6, 14821., 
  16576.571, 57648., 520., 466.714, 23469.536, 218.322, 244.182, 849.188, 
  7.66, 6.875, 0.79, 1417., 20.873, 16571., 244.1, "", "", "", "", 333917., 
  4.0223088*^7, 592.509, 4.919, 322212., 4.746, 0.051, 19.4, 
  "tests performed", "", "", "", "", "", "", "", "", "", 67.59, 6.7886004*^7, 
  272.898, 40.8, 18.517, 12.527, 39753.244, 0.2, 122.137, 4.28, 20., 24.7, 
  "", 2.54, 81.32, 0.932}, {"GBR", "Europe", "United Kingdom", "2020-11-28", 
  1.609144*^6, 15891., 16000.857, 58127., 479., 486.571, 23703.619, 234.084, 
  235.702, 856.244, 7.056, 7.167, 0.8, 1378., 20.299, 15985., 235.468, "", 
  "", "", "", 311126., 4.0534403*^7, 597.095, 4.583, 313960., 4.625, 0.051, 
  19.6, "tests performed", "", "", "", "", "", "", "", "", "", 67.59, 
  6.7886004*^7, 272.898, 40.8, 18.517, 12.527, 39753.244, 0.2, 122.137, 4.28, 
  20., 24.7, "", 2.54, 81.32, 0.932}, {"GBR", "Europe", "United Kingdom", 
  "2020-11-29", 1.621308*^6, 12164., 15071.857, 58342., 215., 460.286, 
  23882.802, 179.183, 222.017, 859.411, 3.167, 6.78, 0.81, 1388., 20.446, 
  16312., 240.285, "", "", 10003., 147.35, 219899., 4.0756444*^7, 600.366, 
  3.239, 305198., 4.496, 0.049, 20.2, "tests performed", "", "", "", "", "", 
  "", "", "", "", 67.59, 6.7886004*^7, 272.898, 40.8, 18.517, 12.527, 
  39753.244, 0.2, 122.137, 4.28, 20., 24.7, "", 2.54, 81.32, 0.932}, 
 {"GBR", "Europe", "United Kingdom", "2020-11-30", 1.633736*^6, 12428., 
  14638., 58545., 203., 459.714, 24065.874, 183.072, 215.626, 862.402, 2.99, 
  6.772, 0.84, 1357., 19.989, 16564., 243.997, "", "", "", "", 214835., 
  4.0989701*^7, 603.802, 3.165, 307886., 4.535, 0.048, 21., 
  "tests performed", "", "", "", "", "", "", "", "", "", 67.59, 6.7886004*^7, 
  272.898, 40.8, 18.517, 12.527, 39753.244, 0.2, 122.137, 4.28, 20., 24.7, 
  "", 2.54, 81.32, 0.932}, {"GBR", "Europe", "United Kingdom", "2020-12-01", 
  1.647233*^6, 13497., 14945.571, 59148., 603., 459., 24264.692, 198.819, 
  220.157, 871.284, 8.883, 6.761, 0.88, 1351., 19.901, 16311., 240.27, "", 
  "", "", "", 312003., 4.1307854*^7, 608.489, 4.596, 308289., 4.541, 0.048, 
  20.6, "tests performed", "", "", "", "", "", "", "", "", "", 67.59, 
  6.7886004*^7, 272.898, 40.8, 18.517, 12.527, 39753.244, 0.2, 122.137, 4.28, 
  20., 24.7, "", 2.54, 81.32, 0.932}, {"GBR", "Europe", "United Kingdom", 
  "2020-12-02", 1.66347*^6, 16237., 14656.429, 59796., 648., 452.286, 
  24503.873, 239.18, 215.898, 880.83, 9.545, 6.662, 0.9, 1315., 19.371, 
  15975., 235.321, "", "", "", "", 352990., 4.1660895*^7, 613.689, 5.2, 
  308030., 4.537, 0.048, 21., "tests performed", "", "", "", "", "", "", "", 
  "", "", 67.59, 6.7886004*^7, 272.898, 40.8, 18.517, 12.527, 39753.244, 0.2, 
  122.137, 4.28, 20., 24.7, "", 2.54, 81.32, 0.932}, 
 {"GBR", "Europe", "United Kingdom", "2020-12-03", 1.678421*^6, 14951., 
  14284.143, 60210., 414., 440.286, 24724.11, 220.237, 210.414, 886.928, 
  6.098, 6.486, 0.91, 1261., 18.575, 15657., 230.637, "", "", "", "", 
  389476., 4.2052539*^7, 619.458, 5.737, 309091., 4.553, 0.046, 21.6, 
  "tests performed", "", "", "", "", "", "", "", "", "", 63.89, 6.7886004*^7, 
  272.898, 40.8, 18.517, 12.527, 39753.244, 0.2, 122.137, 4.28, 20., 24.7, 
  "", 2.54, 81.32, 0.932}, {"GBR", "Europe", "United Kingdom", "2020-12-04", 
  1.694803*^6, 16382., 14507.143, 60714., 504., 438., 24965.426, 241.316, 
  213.699, 894.352, 7.424, 6.452, 0.95, 1274., 18.767, 15726., 231.653, "", 
  "", "", "", 380886., 4.24335*^7, 625.07, 5.611, 315773., 4.652, 0.046, 
  21.8, "tests performed", "", "", "", "", "", "", "", "", "", 63.89, 
  6.7886004*^7, 272.898, 40.8, 18.517, 12.527, 39753.244, 0.2, 122.137, 4.28, 
  20., 24.7, "", 2.54, 81.32, 0.932}, {"GBR", "Europe", "United Kingdom", 
  "2020-12-05", 1.710382*^6, 15579., 14462.571, 61111., 397., 426.286, 
  25194.914, 229.488, 213.042, 900.2, 5.848, 6.279, 0.98, 1247., 18.369, 
  15687., 231.079, "", "", "", "", 354799., 4.2788342*^7, 630.297, 5.226, 
  321991., 4.743, 0.045, 22.3, "tests performed", "", "", "", "", "", "", "", 
  "", "", 63.89, 6.7886004*^7, 272.898, 40.8, 18.517, 12.527, 39753.244, 0.2, 
  122.137, 4.28, 20., 24.7, "", 2.54, 81.32, 0.932}, 
 {"GBR", "Europe", "United Kingdom", "2020-12-06", 1.727754*^6, 17372., 
  15206.571, 61342., 231., 428.571, 25450.813, 255.9, 224.002, 903.603, 
  3.403, 6.313, 1.02, 1249., 18.398, 15959., 235.085, "", "", 10165., 
  149.736, 272787., 4.3061173*^7, 634.316, 4.018, 329247., 4.85, 0.046, 21.7, 
  "tests performed", "", "", "", "", "", "", "", "", "", 63.89, 6.7886004*^7, 
  272.898, 40.8, 18.517, 12.527, 39753.244, 0.2, 122.137, 4.28, 20., 24.7, 
  "", 2.54, 81.32, 0.932}, {"GBR", "Europe", "United Kingdom", "2020-12-07", 
  1.742528*^6, 14774., 15541.714, 61531., 189., 426.571, 25668.443, 217.63, 
  228.938, 906.387, 2.784, 6.284, 1.02, 1271., 18.723, 16414., 241.788, "", 
  "", "", "", 215981., 4.3279583*^7, 637.533, 3.182, 327126., 4.819, 0.048, 
  21., "tests performed", "", "", "", "", "", "", "", "", "", 63.89, 
  6.7886004*^7, 272.898, 40.8, 18.517, 12.527, 39753.244, 0.2, 122.137, 4.28, 
  20., 24.7, "", 2.54, 81.32, 0.932}, {"GBR", "Europe", "United Kingdom", 
  "2020-12-08", 1.754914*^6, 12386., 15383., 62130., 599., 426., 25850.896, 
  182.453, 226.6, 915.211, 8.824, 6.275, 1.03, 1272., 18.737, 16476., 
  242.701, "", "", "", "", 294966., 4.3574642*^7, 641.88, 4.345, 323827., 
  4.77, 0.048, 21.1, "tests performed", "", "", "", "", "", "", "", "", "", 
  67.59, 6.7886004*^7, 272.898, 40.8, 18.517, 12.527, 39753.244, 0.2, 
  122.137, 4.28, 20., 24.7, "", 2.54, 81.32, 0.932}, 
 {"GBR", "Europe", "United Kingdom", "2020-12-09", 1.771548*^6, 16634., 
  15439.714, 62663., 533., 409.571, 26095.924, 245.028, 227.436, 923.062, 
  7.851, 6.033, 1.07, 1243., 18.31, 16330., 240.55, "", "", "", "", 369586., 
  4.3957226*^7, 647.515, 5.444, 328047., 4.832, 0.047, 21.2, 
  "tests performed", "", "", "", "", "", "", "", "", "", 67.59, 6.7886004*^7, 
  272.898, 40.8, 18.517, 12.527, 39753.244, 0.2, 122.137, 4.28, 20., 24.7, 
  "", 2.54, 81.32, 0.932}, {"GBR", "Europe", "United Kingdom", "2020-12-10", 
  1.792614*^6, 21066., 16313.286, 63179., 516., 424.143, 26406.238, 310.314, 
  240.304, 930.663, 7.601, 6.248, 1.14, 1267., 18.664, 16722., 246.325, "", 
  "", "", "", 400646., 4.4357906*^7, 653.418, 5.902, 329338., 4.851, 0.05, 
  20.2, "tests performed", "", "", "", "", "", "", "", "", "", 67.59, 
  6.7886004*^7, 272.898, 40.8, 18.517, 12.527, 39753.244, 0.2, 122.137, 4.28, 
  20., 24.7, "", 2.54, 81.32, 0.932}, {"GBR", "Europe", "United Kingdom", 
  "2020-12-11", 1.814398*^6, 21784., 17085., 63603., 424., 412.714, 
  26727.129, 320.891, 251.672, 936.909, 6.246, 6.08, 1.19, 1275., 18.781, 
  16884., 248.711, "", "", "", "", 391531., 4.4749538*^7, 659.187, 5.767, 
  330863., 4.874, 0.052, 19.4, "tests performed", "", "", "", "", "", "", "", 
  "", "", 67.59, 6.7886004*^7, 272.898, 40.8, 18.517, 12.527, 39753.244, 0.2, 
  122.137, 4.28, 20., 24.7, "", 2.54, 81.32, 0.932}, 
 {"GBR", "Europe", "United Kingdom", "2020-12-12", 1.835952*^6, 21554., 
  17938.571, 64123., 520., 430.286, 27044.632, 317.503, 264.246, 944.569, 
  7.66, 6.338, 1.2, 1243., 18.31, 16908., 249.065, "", "", "", "", 358491., 
  4.5108048*^7, 664.468, 5.281, 331387., 4.882, 0.054, 18.5, 
  "tests performed", "", "", "", "", "", "", "", "", "", 67.59, 6.7886004*^7, 
  272.898, 40.8, 18.517, 12.527, 39753.244, 0.2, 122.137, 4.28, 20., 24.7, 
  "", 2.54, 81.32, 0.932}, {"GBR", "Europe", "United Kingdom", "2020-12-13", 
  1.854493*^6, 18541., 18105.571, 64267., 144., 417.857, 27317.752, 273.12, 
  266.706, 946.69, 2.121, 6.155, 1.19, 1281., 18.87, 17537., 258.33, "", "", 
  12185., 179.492, 312273., 4.5420339*^7, 669.068, 4.6, 337024., 4.965, 
  0.054, 18.6, "tests performed", "", "", "", "", "", "", "", "", "", 67.59, 
  6.7886004*^7, 272.898, 40.8, 18.517, 12.527, 39753.244, 0.2, 122.137, 4.28, 
  20., 24.7, "", 2.54, 81.32, 0.932}, {"GBR", "Europe", "United Kingdom", 
  "2020-12-14", 1.87487*^6, 20377., 18906., 64500., 233., 424.143, 27617.917, 
  300.165, 278.496, 950.122, 3.432, 6.248, 1.22, 1288., 18.973, 18245., 
  268.759, "", "", "", "", 275772., 4.5696137*^7, 673.13, 4.062, 345222., 
  5.085, 0.055, 18.3, "tests performed", "", "", "", "", "", "", "", "", "", 
  73.15, 6.7886004*^7, 272.898, 40.8, 18.517, 12.527, 39753.244, 0.2, 
  122.137, 4.28, 20., 24.7, "", 2.54, 81.32, 0.932}, 
 {"GBR", "Europe", "United Kingdom", "2020-12-15", 1.893439*^6, 18569., 
  19789.286, 65006., 506., 410.857, 27891.449, 273.532, 291.508, 957.576, 
  7.454, 6.052, 1.25, 1326., 19.533, 18215., 268.317, "", "", "", "", 
  304360., 4.6009318*^7, 677.744, 4.483, 347811., 5.123, 0.057, 17.6, 
  "tests performed", "", "", "", "", "", "", "", "", "", 73.15, 6.7886004*^7, 
  272.898, 40.8, 18.517, 12.527, 39753.244, 0.2, 122.137, 4.28, 20., 24.7, 
  "", 2.54, 81.32, 0.932}, {"GBR", "Europe", "United Kingdom", "2020-12-16", 
  1.918739*^6, 25300., 21027.286, 65618., 612., 422.143, 28264.132, 372.684, 
  309.744, 966.591, 9.015, 6.218, 1.32, 1340., 19.739, 18670., 275.02, "", 
  "", "", "", 364388., 4.6373777*^7, 683.112, 5.368, 345222., 5.085, 0.061, 
  16.4, "tests performed", "", "", "", "", "", "", "", "", "", 73.15, 
  6.7886004*^7, 272.898, 40.8, 18.517, 12.527, 39753.244, 0.2, 122.137, 4.28, 
  20., 24.7, "", 2.54, 81.32, 0.932}, {"GBR", "Europe", "United Kingdom", 
  "2020-12-17", 1.954271*^6, 35532., 23093.857, 66150., 532., 424.429, 
  28787.539, 523.407, 340.186, 974.428, 7.837, 6.252, 1.38, 1366., 20.122, 
  18968., 279.41, "", "", "", "", 375185., 4.6771368*^7, 688.969, 5.527, 
  344780., 5.079, 0.067, 14.9, "tests performed", "", "", "", "", "", "", "", 
  "", "", 73.15, 6.7886004*^7, 272.898, 40.8, 18.517, 12.527, 39753.244, 0.2, 
  122.137, 4.28, 20., 24.7, "", 2.54, 81.32, 0.932}, 
 {"GBR", "Europe", "United Kingdom", "2020-12-18", 1.982831*^6, 28560., 
  24061.857, 66640., 490., 433.857, 29208.244, 420.705, 354.445, 981.646, 
  7.218, 6.391, 1.37, 1364., 20.093, 19115., 281.575, "", "", "", "", 
  390130., 4.7162512*^7, 694.731, 5.747, 344711., 5.078, 0.07, 14.3, 
  "tests performed", "", "", "", "", "", "", "", "", "", 73.15, 6.7886004*^7, 
  272.898, 40.8, 18.517, 12.527, 39753.244, 0.2, 122.137, 4.28, 20., 24.7, 
  "", 2.54, 81.32, 0.932}, {"GBR", "Europe", "United Kingdom", "2020-12-19", 
  2.01008*^6, 27249., 24875.429, 67177., 537., 436.286, 29609.638, 401.393, 
  366.429, 989.556, 7.91, 6.427, 1.37, 1412., 20.8, 19461., 286.672, "", "", 
  "", "", 440584., 4.7603238*^7, 701.223, 6.49, 356456., 5.251, 0.07, 14.3, 
  "tests performed", "", "", "", "", "", "", "", "", "", 76.85, 6.7886004*^7, 
  272.898, 40.8, 18.517, 12.527, 39753.244, 0.2, 122.137, 4.28, 20., 24.7, 
  "", 2.54, 81.32, 0.932}, {"GBR", "Europe", "United Kingdom", "2020-12-20", 
  2.046164*^6, 36084., 27381.571, 67503., 326., 462.286, 30141.176, 531.538, 
  403.346, 994.358, 4.802, 6.81, 1.41, 1442., 21.241, 20002., 294.641, "", 
  "", 14264., 210.117, 433470., 4.8036807*^7, 707.61, 6.385, 373781., 5.506, 
  0.073, 13.7, "tests performed", "", "", "", "", "", "", "", "", "", 76.85, 
  6.7886004*^7, 272.898, 40.8, 18.517, 12.527, 39753.244, 0.2, 122.137, 4.28, 
  20., 24.7, "", 2.54, 81.32, 0.932}, {"GBR", "Europe", "United Kingdom", 
  "2020-12-21", 2.079681*^6, 33517., 29258.714, 67718., 215., 459.714, 
  30634.901, 493.725, 430.998, 997.525, 3.167, 6.772, 1.39, 1512., 22.273, 
  21131., 311.272, "", "", "", "", 423675., 4.8469931*^7, 713.99, 6.241, 
  396256., 5.837, 0.074, 13.5, "tests performed", "", "", "", "", "", "", "", 
  "", "", 76.85, 6.7886004*^7, 272.898, 40.8, 18.517, 12.527, 39753.244, 0.2, 
  122.137, 4.28, 20., 24.7, "", 2.54, 81.32, 0.932}, 
 {"GBR", "Europe", "United Kingdom", "2020-12-22", 2.116612*^6, 36931., 
  31881.857, 68409., 691., 486.143, 31178.916, 544.015, 469.638, 1007.704, 
  10.179, 7.161, 1.37, 1529., 22.523, 21486., 316.501, "", "", "", "", 
  453903., 4.8926548*^7, 720.716, 6.686, 416747., 6.139, 0.077, 13.1, 
  "tests performed", "", "", "", "", "", "", "", "", "", 76.85, 6.7886004*^7, 
  272.898, 40.8, 18.517, 12.527, 39753.244, 0.2, 122.137, 4.28, 20., 24.7, 
  "", 2.54, 81.32, 0.932}, {"GBR", "Europe", "United Kingdom", "2020-12-23", 
  2.155999*^6, 39387., 33894.286, 69157., 748., 505.571, 31759.109, 580.193, 
  499.282, 1018.723, 11.018, 7.447, 1.32, 1554., 22.891, 21220., 312.583, "", 
  "", "", "", 509507., 4.9436437*^7, 728.227, 7.505, 437523., 6.445, 0.077, 
  12.9, "tests performed", "", "", "", "", "", "", "", "", "", 76.85, 
  6.7886004*^7, 272.898, 40.8, 18.517, 12.527, 39753.244, 0.2, 122.137, 4.28, 
  20., 24.7, "", 2.54, 81.32, 0.932}, {"GBR", "Europe", "United Kingdom", 
  "2020-12-24", 2.195148*^6, 39149., 34411., 69732., 575., 511.714, 
  32335.796, 576.687, 506.894, 1027.193, 8.47, 7.538, 1.25, 1607., 23.672, 
  21575., 317.812, "", "", "", "", 463123., 4.9899989*^7, 735.056, 6.822, 
  446946., 6.584, 0.077, 13., "tests performed", "", "", "", "", "", "", "", 
  "", "", 79.63, 6.7886004*^7, 272.898, 40.8, 18.517, 12.527, 39753.244, 0.2, 
  122.137, 4.28, 20., 24.7, "", 2.54, 81.32, 0.932}, 
 {"GBR", "Europe", "United Kingdom", "2020-12-25", 2.227951*^6, 32803., 
  35017.143, 70302., 570., 523.143, 32819.003, 483.207, 515.823, 1035.589, 
  8.396, 7.706, 1.21, 1616., 23.805, 20916., 308.105, "", "", "", "", 
  339024., 5.0239228*^7, 740.053, 4.994, 439531., 6.475, 0.08, 12.6, 
  "tests performed", "", "", "", "", "", "", "", "", "", 75.46, 6.7886004*^7, 
  272.898, 40.8, 18.517, 12.527, 39753.244, 0.2, 122.137, 4.28, 20., 24.7, 
  "", 2.54, 81.32, 0.932}, {"GBR", "Europe", "United Kingdom", "2020-12-26", 
  2.262739*^6, 34788., 36094.143, 70513., 211., 476.571, 33331.451, 512.447, 
  531.688, 1038.697, 3.108, 7.02, 1.21, 1682., 24.777, 21728., 320.066, "", 
  "", "", "", 269876., 5.050965*^7, 744.036, 3.975, 415202., 6.116, 0.087, 
  11.5, "tests performed", "", "", "", "", "", "", "", "", "", 79.63, 
  6.7886004*^7, 272.898, 40.8, 18.517, 12.527, 39753.244, 0.2, 122.137, 4.28, 
  20., 24.7, "", 2.54, 81.32, 0.932}, {"GBR", "Europe", "United Kingdom", 
  "2020-12-27", 2.295232*^6, 32493., 35581.143, 70860., 347., 479.571, 
  33810.091, 478.641, 524.131, 1043.809, 5.112, 7.064, 1.25, 1751., 25.793, 
  22762., 335.297, "", "", 16786., 247.267, 352702., 5.0931123*^7, 750.245, 
  5.196, 413474., 6.091, 0.086, 11.6, "tests performed", "", "", "", "", "", 
  "", "", "", "", 79.63, 6.7886004*^7, 272.898, 40.8, 18.517, 12.527, 
  39753.244, 0.2, 122.137, 4.28, 20., 24.7, "", 2.54, 81.32, 0.932}, 
 {"GBR", "Europe", "United Kingdom", "2020-12-28", 2.336692*^6, 41460., 
  36715.857, 71217., 357., 499.857, 34420.821, 610.73, 540.846, 1049.067, 
  5.259, 7.363, 1.32, 1847., 27.207, 24046., 354.211, "", "", "", "", 
  357238., 5.1289157*^7, 755.519, 5.262, 402747., 5.933, 0.091, 11., 
  "tests performed", "", "", "", "", "", "", "", "", "", 79.63, 6.7886004*^7, 
  272.898, 40.8, 18.517, 12.527, 39753.244, 0.2, 122.137, 4.28, 20., 24.7, 
  "", 2.54, 81.32, 0.932}, {"GBR", "Europe", "United Kingdom", "2020-12-29", 
  2.389967*^6, 53275., 39050.714, 71675., 458., 466.571, 35205.593, 784.771, 
  575.24, 1055.814, 6.747, 6.873, 1.38, 1939., 28.563, 25546., 376.307, "", 
  "", "", "", 344775., 5.163538*^7, 760.619, 5.079, 386976., 5.7, 0.101, 9.9, 
  "tests performed", "", "", "", "", "", "", "", "", "", 79.63, 6.7886004*^7, 
  272.898, 40.8, 18.517, 12.527, 39753.244, 0.2, 122.137, 4.28, 20., 24.7, 
  "", 2.54, 81.32, 0.932}, {"GBR", "Europe", "United Kingdom", "2020-12-30", 
  2.440206*^6, 50239., 40601., 72657., 982., 500., 35945.642, 740.049, 
  598.076, 1070.28, 14.465, 7.365, 1.37, 2066., 30.433, 26546., 391.038, "", 
  "", "", "", 420492., 5.2058247*^7, 766.848, 6.194, 374544., 5.517, 0.108, 
  9.2, "tests performed", "", "", "", "", "", "", "", "", "", 79.63, 
  6.7886004*^7, 272.898, 40.8, 18.517, 12.527, 39753.244, 0.2, 122.137, 4.28, 
  20., 24.7, "", 2.54, 81.32, 0.932}, {"GBR", "Europe", "United Kingdom", 
  "2020-12-31", 2.496235*^6, 56029., 43012.429, 73622., 965., 555.714, 
  36770.982, 825.339, 633.598, 1084.495, 14.215, 8.186, 1.35, 2122., 31.258, 
  26573., 391.436, "", "", "", "", 482473., 5.2560089*^7, 774.24, 7.107, 
  380014., 5.598, 0.113, 8.8, "tests performed", "", "", "", "", "", "", "", 
  "", "", 79.63, 6.7886004*^7, 272.898, 40.8, 18.517, 12.527, 39753.244, 0.2, 
  122.137, 4.28, 20., 24.7, "", 2.54, 81.32, 0.932}, 
 {"GBR", "Europe", "United Kingdom", "2021-01-01", 2.549693*^6, 53458., 
  45963.143, 74237., 615., 562.143, 37558.449, 787.467, 677.064, 1093.554, 
  9.059, 8.281, 1.33, 2162., 31.848, 26384., 388.652, "", "", "", "", 
  422804., 5.2983845*^7, 780.483, 6.228, 392088., 5.776, 0.117, 8.5, 
  "tests performed", "", "", "", "", "", "", "", "", "", 79.63, 6.7886004*^7, 
  272.898, 40.8, 18.517, 12.527, 39753.244, 0.2, 122.137, 4.28, 20., 24.7, 
  "", 2.54, 81.32, 0.932}, {"GBR", "Europe", "United Kingdom", "2021-01-02", 
  2.607546*^6, 57853., 49258.143, 74682., 445., 595.571, 38410.657, 852.208, 
  725.601, 1100.109, 6.555, 8.773, 1.32, 2256., 33.232, 27556., 405.916, "", 
  "", "", "", 411523., 5.3396177*^7, 786.556, 6.062, 412361., 6.074, 0.119, 
  8.4, "tests performed", "", "", "", "", "", "", "", "", "", 79.63, 
  6.7886004*^7, 272.898, 40.8, 18.517, 12.527, 39753.244, 0.2, 122.137, 4.28, 
  20., 24.7, "", 2.54, 81.32, 0.932}, {"GBR", "Europe", "United Kingdom", 
  "2021-01-03", 2.662703*^6, 55157., 52495.857, 75137., 455., 611., 
  39223.151, 812.494, 773.294, 1106.811, 6.702, 9., 1.31, 2420., 35.648, 
  29028., 427.599, "", "", 23036., 339.334, 428770., 5.3825846*^7, 792.886, 
  6.316, 413532., 6.092, 0.127, 7.9, "tests performed", 1.402432*^6, 
  1.38043*^6, 22002., "", "", 2.07, 2.03, 0.03, "", 79.63, 6.7886004*^7, 
  272.898, 40.8, 18.517, 12.527, 39753.244, 0.2, 122.137, 4.28, 20., 24.7, 
  "", 2.54, 81.32, 0.932}, {"GBR", "Europe", "United Kingdom", "2021-01-04", 
  2.721626*^6, 58923., 54990.571, 75547., 410., 618.571, 40091.121, 867.97, 
  810.043, 1112.851, 6.04, 9.112, 1.29, 2560., 37.71, 30770., 453.26, "", "", 
  "", "", 464611., 5.4302701*^7, 799.91, 6.844, 430506., 6.342, 0.128, 7.8, 
  "tests performed", "", "", "", "", 182220., "", "", "", 2684., 79.63, 
  6.7886004*^7, 272.898, 40.8, 18.517, 12.527, 39753.244, 0.2, 122.137, 4.28, 
  20., 24.7, "", 2.54, 81.32, 0.932}, {"GBR", "Europe", "United Kingdom", 
  "2021-01-05", 2.782713*^6, 61087., 56106.571, 76428., 881., 679., 
  40990.968, 899.847, 826.482, 1125.829, 12.978, 10.002, 1.25, 2645., 38.962, 
  30681., 451.949, "", "", "", "", 498624., 5.4808079*^7, 807.355, 7.345, 
  453243., 6.677, 0.124, 8.1, "tests performed", "", "", "", "", 182220., "", 
  "", "", 2684., 87.96, 6.7886004*^7, 272.898, 40.8, 18.517, 12.527, 
  39753.244, 0.2, 122.137, 4.28, 20., 24.7, "", 2.54, 81.32, 0.932}, 
 {"GBR", "Europe", "United Kingdom", "2021-01-06", 2.845269*^6, 62556., 
  57866.143, 77470., 1042., 687.571, 41912.454, 921.486, 852.402, 1141.178, 
  15.349, 10.128, 1.19, 2821., 41.555, 31941., 470.509, "", "", "", "", 
  557441., 5.5378721*^7, 815.761, 8.211, 474353., 6.987, 0.122, 8.2, 
  "tests performed", "", "", "", "", 182220., "", "", "", 2684., 87.96, 
  6.7886004*^7, 272.898, 40.8, 18.517, 12.527, 39753.244, 0.2, 122.137, 4.28, 
  20., 24.7, "", 2.54, 81.32, 0.932}, {"GBR", "Europe", "United Kingdom", 
  "2021-01-07", 2.898056*^6, 52787., 57403., 78632., 1162., 715.714, 
  42690.037, 777.583, 845.579, 1158.295, 17.117, 10.543, 1.14, 2929., 43.146, 
  32578., 479.893, "", "", "", "", 619941., 5.6003851*^7, 824.969, 9.132, 
  491966., 7.247, 0.117, 8.6, "tests performed", "", "", "", "", 182220., "", 
  "", "", 2684., 87.96, 6.7886004*^7, 272.898, 40.8, 18.517, 12.527, 
  39753.244, 0.2, 122.137, 4.28, 20., 24.7, "", 2.54, 81.32, 0.932}, 
 {"GBR", "Europe", "United Kingdom", "2021-01-08", 2.966248*^6, 68192., 
  59507.857, 79965., 1333., 818.286, 43694.544, 1004.507, 876.585, 1177.931, 
  19.636, 12.054, 1.12, 3098., 45.635, 33774., 497.511, "", "", "", "", 
  680215., 5.6689419*^7, 835.068, 10.02, 529368., 7.798, 0.112, 8.9, 
  "tests performed", "", "", "", "", 182220., "", "", "", 2684., 87.96, 
  6.7886004*^7, 272.898, 40.8, 18.517, 12.527, 39753.244, 0.2, 122.137, 4.28, 
  20., 24.7, "", 2.54, 81.32, 0.932}, {"GBR", "Europe", "United Kingdom", 
  "2021-01-09", 3.026346*^6, 60098., 59828.571, 81000., 1035., 902.571, 
  44579.822, 885.278, 881.309, 1193.177, 15.246, 13.295, 1.09, 3145., 46.328, 
  34028., 501.252, "", "", "", "", 567302., 5.7258926*^7, 843.457, 8.357, 
  551821., 8.129, 0.108, 9.2, "tests performed", "", "", "", "", 182220., "", 
  "", "", 2684., 87.96, 6.7886004*^7, 272.898, 40.8, 18.517, 12.527, 
  39753.244, 0.2, 122.137, 4.28, 20., 24.7, "", 2.54, 81.32, 0.932}, 
 {"GBR", "Europe", "United Kingdom", "2021-01-10", 3.081372*^6, 55026., 
  59809.857, 81567., 567., 918.571, 45390.387, 810.565, 881.034, 1201.529, 
  8.352, 13.531, 1.04, 3264., 48.081, 35387., 521.271, "", "", 28793., 
  424.137, 485874., 5.7747184*^7, 850.649, 7.157, 560191., 8.252, 0.107, 9.4, 
  "tests performed", 2.677971*^6, 2.286572*^6, 391399., "", 182220., 3.94, 
  3.37, 0.58, 2684., 87.96, 6.7886004*^7, 272.898, 40.8, 18.517, 12.527, 
  39753.244, 0.2, 122.137, 4.28, 20., 24.7, "", 2.54, 81.32, 0.932}, 
 {"GBR", "Europe", "United Kingdom", "2021-01-11", 3.127647*^6, 46275., 
  58003., 82096., 529., 935.571, 46072.045, 681.657, 854.418, 1209.321, 
  7.792, 13.782, 0.98, 3363., 49.539, 36748., 541.319, "", "", "", "", 
  536947., 5.8297536*^7, 858.756, 7.91, 570691., 8.407, 0.102, 9.8, 
  "tests performed", 2.843815*^6, 2.431648*^6, 412167., 165844., 179880., 
  4.19, 3.58, 0.61, 2650., 87.96, 6.7886004*^7, 272.898, 40.8, 18.517, 
  12.527, 39753.244, 0.2, 122.137, 4.28, 20., 24.7, "", 2.54, 81.32, 0.932}, 
 {"GBR", "Europe", "United Kingdom", "2021-01-12", 3.173295*^6, 45648., 
  55797.429, 83342., 1246., 987.714, 46744.466, 672.421, 821.928, 1227.676, 
  18.354, 14.55, 0.94, 3496., 51.498, 36977., 544.693, "", "", "", "", 
  584760., 5.8891289*^7, 867.503, 8.614, 583316., 8.593, 0.096, 10.5, 
  "tests performed", 3.067541*^6, 2.639309*^6, 428232., 223726., 185810., 
  4.52, 3.89, 0.63, 2737., 87.96, 6.7886004*^7, 272.898, 40.8, 18.517, 
  12.527, 39753.244, 0.2, 122.137, 4.28, 20., 24.7, "", 2.54, 81.32, 0.932}, 
 {"GBR", "Europe", "United Kingdom", "2021-01-13", 3.220957*^6, 47662., 
  53669.714, 84910., 1568., 1062.857, 47446.555, 702.089, 790.586, 1250.773, 
  23.098, 15.656, 0.91, 3626., 53.413, 37483., 552.146, "", "", "", "", 
  628556., 5.953832*^7, 877.034, 9.259, 594228., 8.753, 0.09, 11.1, 
  "tests performed", 3.356229*^6, 2.918252*^6, 437977., 288688., 201020., 
  4.94, 4.3, 0.65, 2961., 87.96, 6.7886004*^7, 272.898, 40.8, 18.517, 12.527, 
  39753.244, 0.2, 122.137, 4.28, 20., 24.7, "", 2.54, 81.32, 0.932}, 
 {"GBR", "Europe", "United Kingdom", "2021-01-14", 3.269761*^6, 48804., 
  53100.714, 86163., 1253., 1075.857, 48165.466, 718.911, 782.204, 1269.231, 
  18.457, 15.848, 0.9, 3672., 54.091, 37686., 555.137, "", "", "", "", 
  695148., 6.0242686*^7, 887.41, 10.24, 605548., 8.92, 0.088, 11.4, 
  "tests performed", 3.67818*^6, 3.234946*^6, 443234., 321951., 220981., 
  5.42, 4.77, 0.65, 3255., 87.96, 6.7886004*^7, 272.898, 40.8, 18.517, 
  12.527, 39753.244, 0.2, 122.137, 4.28, 20., 24.7, "", 2.54, 81.32, 0.932}, 
 {"GBR", "Europe", "United Kingdom", "2021-01-15", 3.325646*^6, 55885., 
  51342.571, 87448., 1285., 1069., 48988.684, 823.218, 756.306, 1288.159, 
  18.929, 15.747, 0.89, 3789., 55.814, 38126., 561.618, "", "", "", "", 
  596727., 6.0848505*^7, 896.334, 8.79, 594155., 8.752, 0.086, 11.6, 
  "tests performed", 4.023705*^6, 3.576263*^6, 447442., 345525., 244311., 
  5.93, 5.27, 0.66, 3599., 87.96, 6.7886004*^7, 272.898, 40.8, 18.517, 
  12.527, 39753.244, 0.2, 122.137, 4.28, 20., 24.7, "", 2.54, 81.32, 0.932}, 
 {"GBR", "Europe", "United Kingdom", "2021-01-16", 3.367074*^6, 41428., 
  48675.429, 88747., 1299., 1106.714, 49598.942, 610.258, 717.017, 1307.295, 
  19.135, 16.303, 0.86, 3854., 56.772, 37709., 555.475, "", "", "", "", 
  491137., 6.1349606*^7, 903.715, 7.235, 584383., 8.608, 0.083, 12., 
  "tests performed", 4.322456*^6, 3.872394*^6, 450062., 298751., 260958., 
  6.37, 5.7, 0.66, 3844., 87.96, 6.7886004*^7, 272.898, 40.8, 18.517, 12.527, 
  39753.244, 0.2, 122.137, 4.28, 20., 24.7, "", 2.54, 81.32, 0.932}, 
 {"GBR", "Europe", "United Kingdom", "2021-01-17", 3.405744*^6, 38670., 
  46338.857, 89429., 682., 1123.143, 50168.574, 569.631, 682.598, 1317.341, 
  10.046, 16.545, 0.84, 3871., 57.022, 38163., 562.163, "", "", 28572., 
  420.882, 417329., 6.1774304*^7, 909.971, 6.147, 575303., 8.475, 0.081, 
  12.4, "tests performed", 4.514802*^6, 4.062501*^6, 452301., 192346., 
  262404., 6.65, 5.98, 0.67, 3865., 87.96, 6.7886004*^7, 272.898, 40.8, 
  18.517, 12.527, 39753.244, 0.2, 122.137, 4.28, 20., 24.7, "", 2.54, 81.32, 
  0.932}, {"GBR", "Europe", "United Kingdom", "2021-01-18", 3.443354*^6, 
  37610., 45101., 90031., 602., 1133.571, 50722.591, 554.017, 664.364, 
  1326.209, 8.868, 16.698, 0.83, 3916., 57.685, 39249., 578.16, "", "", "", 
  "", 556689., 6.2357805*^7, 918.566, 8.2, 580038., 8.544, 0.078, 12.9, 
  "tests performed", 4.723443*^6, 4.266577*^6, 456866., 208641., 268518., 
  6.96, 6.28, 0.67, 3955., 87.96, 6.7886004*^7, 272.898, 40.8, 18.517, 
  12.527, 39753.244, 0.2, 122.137, 4.28, 20., 24.7, "", 2.54, 81.32, 0.932}, 
 {"GBR", "Europe", "United Kingdom", "2021-01-19", 3.476808*^6, 33454., 
  43359., 91643., 1612., 1185.857, 51215.387, 492.797, 638.703, 1349.954, 
  23.746, 17.468, 0.81, 3947., 58.142, 38841., 572.15, "", "", "", "", 
  579194., 6.2956912*^7, 927.392, 8.532, 580803., 8.556, 0.075, 13.4, 
  "tests performed", 5.070365*^6, 4.60974*^6, 460625., 346922., 286118., 
  7.47, 6.79, 0.68, 4215., 87.96, 6.7886004*^7, 272.898, 40.8, 18.517, 
  12.527, 39753.244, 0.2, 122.137, 4.28, 20., 24.7, "", 2.54, 81.32, 0.932}, 
 {"GBR", "Europe", "United Kingdom", "2021-01-20", 3.5158*^6, 38992., 
  42120.429, 93469., 1826., 1222.714, 51789.762, 574.375, 620.458, 1376.852, 
  26.898, 18.011, 0.81, 3953., 58.23, 38734., 570.574, "", "", "", "", 
  640856., 6.3623219*^7, 937.207, 9.44, 583557., 8.596, 0.072, 13.9, 
  "tests performed", 5.437284*^6, 4.973248*^6, 464036., 366919., 297294., 
  8.01, 7.33, 0.68, 4379., 87.96, 6.7886004*^7, 272.898, 40.8, 18.517, 
  12.527, 39753.244, 0.2, 122.137, 4.28, 20., 24.7, "", 2.54, 81.32, 0.932}, 
 {"GBR", "Europe", "United Kingdom", "2021-01-21", 3.553777*^6, 37977., 
  40573.714, 94765., 1296., 1228.857, 52349.185, 559.423, 597.674, 1395.943, 
  19.091, 18.102, 0.8, 3960., 58.333, 38054., 560.557, "", "", "", "", 
  665330., 6.4303048*^7, 947.221, 9.801, 580052., 8.545, 0.07, 14.3, 
  "tests performed", 5.849899*^6, 5.383103*^6, 466796., 412615., 310246., 
  8.62, 7.93, 0.69, 4570., 87.96, 6.7886004*^7, 272.898, 40.8, 18.517, 
  12.527, 39753.244, 0.2, 122.137, 4.28, 20., 24.7, "", 2.54, 81.32, 0.932}, 
 {"GBR", "Europe", "United Kingdom", "2021-01-22", 3.594098*^6, 40321., 
  38350.286, 96166., 1401., 1245.429, 52943.137, 593.952, 564.922, 1416.581, 
  20.638, 18.346, 0.79, 4076., 60.042, 38252., 563.474, "", "", "", "", 
  629416., 6.4951149*^7, 956.768, 9.272, 586092., 8.633, 0.065, 15.3, 
  "tests performed", 6.329968*^6, 5.861351*^6, 468617., 480069., 329466., 
  9.32, 8.63, 0.69, 4853., 87.96, 6.7886004*^7, 272.898, 40.8, 18.517, 
  12.527, 39753.244, 0.2, 122.137, 4.28, 20., 24.7, "", 2.54, 81.32, 0.932}, 
 {"GBR", "Europe", "United Kingdom", "2021-01-23", 3.62775*^6, 33652., 
  37239.429, 97518., 1352., 1253., 53438.85, 495.713, 548.558, 1436.496, 
  19.916, 18.457, 0.77, 4066., 59.895, 37392., 550.806, "", "", "", "", 
  484485., 6.5442601*^7, 964.007, 7.137, 584714., 8.613, 0.064, 15.7, 
  "tests performed", 6.822981*^6, 6.353321*^6, 469660., 493013., 357218., 
  10.05, 9.36, 0.69, 5262., 87.96, 6.7886004*^7, 272.898, 40.8, 18.517, 
  12.527, 39753.244, 0.2, 122.137, 4.28, 20., 24.7, "", 2.54, 81.32, 0.932}, 
 {"GBR", "Europe", "United Kingdom", "2021-01-24", 3.657861*^6, 30111., 
  36016.714, 98129., 611., 1242.857, 53882.403, 443.552, 530.547, 1445.497, 
  9., 18.308, 0.74, 4077., 60.057, 37725., 555.711, "", "", 25509., 375.762, 
  412204., 6.5861305*^7, 970.175, 6.072, 583857., 8.601, 0.062, 16.2, 
  "tests performed", 7.044048*^6, 6.57357*^6, 470478., 221067., 361321., 
  10.38, 9.68, 0.69, 5322., 87.96, 6.7886004*^7, 272.898, 40.8, 18.517, 
  12.527, 39753.244, 0.2, 122.137, 4.28, 20., 24.7, "", 2.54, 81.32, 0.932}, 
 {"GBR", "Europe", "United Kingdom", "2021-01-25", 3.680105*^6, 22244., 
  33821.571, 98723., 594., 1241.714, 54210.07, 327.667, 498.211, 1454.247, 
  8.75, 18.291, 0.71, 4032., 59.394, 37752., 556.109, "", "", "", "", 
  542893., 6.6422967*^7, 978.449, 7.997, 580737., 8.555, 0.058, 17.2, 
  "tests performed", 7.325773*^6, 6.853327*^6, 472446., 281725., 371761., 
  10.79, 10.1, 0.7, 5476., 87.96, 6.7886004*^7, 272.898, 40.8, 18.517, 
  12.527, 39753.244, 0.2, 122.137, 4.28, 20., 24.7, "", 2.54, 81.32, 0.932}, 
 {"GBR", "Europe", "United Kingdom", "2021-01-26", 3.700272*^6, 20167., 
  31923.429, 100359., 1636., 1245.143, 54507.141, 297.072, 470.251, 1478.346, 
  24.099, 18.342, 0.7, 3961., 58.348, 37096., 546.445, "", "", "", "", 
  596845., 6.7040373*^7, 987.543, 8.792, 583352., 8.593, 0.055, 18.3, 
  "tests performed", 7.638543*^6, 7.164387*^6, 474156., 312770., 366883., 
  11.25, 10.55, 0.7, 5404., 87.96, 6.7886004*^7, 272.898, 40.8, 18.517, 
  12.527, 39753.244, 0.2, 122.137, 4.28, 20., 24.7, "", 2.54, 81.32, 0.932}, 
 {"GBR", "Europe", "United Kingdom", "2021-01-27", 3.725641*^6, 25369., 
  29977.286, 102085., 1726., 1230.857, 54880.841, 373.7, 441.583, 1503.771, 
  25.425, 18.131, 0.71, 3937., 57.994, 35509., 523.068, "", "", "", "", 
  771710., 6.7828936*^7, 999.159, 11.368, 600817., 8.85, 0.05, 20., 
  "tests performed", 7.95325*^6, 7.476765*^6, 476485., 314707., 359424., 
  11.72, 11.01, 0.7, 5295., 87.96, 6.7886004*^7, 272.898, 40.8, 18.517, 
  12.527, 39753.244, 0.2, 122.137, 4.28, 20., 24.7, "", 2.54, 81.32, 0.932}, 
 {"GBR", "Europe", "United Kingdom", "2021-01-28", 3.754452*^6, 28811., 
  28667.857, 103324., 1239., 1222.714, 55305.244, 424.403, 422.294, 1522.022, 
  18.251, 18.011, 0.73, 3918., 57.714, 34906., 514.186, "", "", "", "", 
  753031., 6.8606924*^7, 1010.62, 11.093, 614839., 9.057, 0.047, 21.4, 
  "tests performed", 8.369438*^6, 7.891184*^6, 478254., 416188., 359934., 
  12.33, 11.62, 0.7, 5302., 87.96, 6.7886004*^7, 272.898, 40.8, 18.517, 
  12.527, 39753.244, 0.2, 122.137, 4.28, 20., 24.7, "", 2.54, 81.32, 0.932}, 
 {"GBR", "Europe", "United Kingdom", "2021-01-29", 3.783597*^6, 29145., 
  27071.286, 104572., 1248., 1200.857, 55734.566, 429.323, 398.776, 1540.406, 
  18.384, 17.689, 0.74, 3832., 56.448, 33846., 498.571, "", "", "", "", 
  662675., 6.9288509*^7, 1020.66, 9.762, 619623., 9.127, 0.044, 22.9, 
  "tests performed", 8.859372*^6, 8.37894*^6, 480432., 489934., 361343., 
  13.05, 12.34, 0.71, 5323., 87.96, 6.7886004*^7, 272.898, 40.8, 18.517, 
  12.527, 39753.244, 0.2, 122.137, 4.28, 20., 24.7, "", 2.54, 81.32, 0.932}, 
 {"GBR", "Europe", "United Kingdom", "2021-01-30", 3.806997*^6, 23400., 
  25606.714, 105777., 1205., 1179.857, 56079.262, 344.695, 377.202, 1558.156, 
  17.75, 17.38, 0.73, 3806., 56.065, 33014., 486.315, "", "", "", "", 
  439006., 6.973628*^7, 1027.256, 6.467, 613383., 9.035, 0.042, 24., 
  "tests performed", 9.468382*^6, 8.977329*^6, 491053., 609010., 377914., 
  13.95, 13.22, 0.72, 5567., 87.96, 6.7886004*^7, 272.898, 40.8, 18.517, 
  12.527, 39753.244, 0.2, 122.137, 4.28, 20., 24.7, "", 2.54, 81.32, 0.932}, 
 {"GBR", "Europe", "United Kingdom", "2021-01-31", 3.828187*^6, 21190., 
  24332.286, 106367., 590., 1176.857, 56391.403, 312.141, 358.429, 1566.847, 
  8.691, 17.336, 0.72, 3687., 54.312, 32586., 480.011, "", "", 19733., 
  290.678, 574012., 7.0340312*^7, 1036.153, 8.456, 639858., 9.425, 0.038, 
  26.3, "tests performed", 9.790576*^6, 9.296367*^6, 494209., 322194., 
  392361., 14.42, 13.69, 0.73, 5780., 87.96, 6.7886004*^7, 272.898, 40.8, 
  18.517, 12.527, 39753.244, 0.2, 122.137, 4.28, 20., 24.7, "", 2.54, 81.32, 
  0.932}, {"GBR", "Europe", "United Kingdom", "2021-02-01", 3.846855*^6, 
  18668., 23821.429, 106774., 407., 1150.143, 56666.393, 274.99, 350.903, 
  1572.843, 5.995, 16.942, 0.71, 3726., 54.886, 32960., 485.52, "", "", "", 
  "", 643204., 7.1011933*^7, 1046.047, 9.475, 655567., 9.657, 0.036, 27.5, 
  "tests performed", 1.0143511*^7, 9.646715*^6, 496796., 352935., 402534., 
  14.94, 14.21, 0.73, 5930., 87.96, 6.7886004*^7, 272.898, 40.8, 18.517, 
  12.527, 39753.244, 0.2, 122.137, 4.28, 20., 24.7, "", 2.54, 81.32, 0.932}, 
 {"GBR", "Europe", "United Kingdom", "2021-02-02", 3.863761*^6, 16906., 
  23355.571, 108225., 1451., 1123.714, 56915.428, 249.035, 344.041, 1594.217, 
  21.374, 16.553, 0.71, 3638., 53.59, 31766., 467.932, "", "", "", "", 
  606382., 7.1642534*^7, 1055.336, 8.932, 657452., 9.685, 0.036, 28.1, 
  "tests performed", 1.0520433*^7, 1.0021471*^7, 498962., 376922., 411699., 
  15.5, 14.76, 0.73, 6065., 87.96, 6.7886004*^7, 272.898, 40.8, 18.517, 
  12.527, 39753.244, 0.2, 122.137, 4.28, 20., 24.7, "", 2.54, 81.32, 0.932}, 
 {"GBR", "Europe", "United Kingdom", "2021-02-03", 3.882976*^6, 19215., 
  22476.429, 109547., 1322., 1066., 57198.476, 283.048, 331.091, 1613.691, 
  19.474, 15.703, 0.71, 3628., 53.443, 30604., 450.815, "", "", "", "", 
  801949., 7.2464146*^7, 1067.439, 11.813, 662173., 9.754, 0.034, 29.5, 
  "tests performed", 1.0992444*^7, 1.0490487*^7, 501957., 472011., 434171., 
  16.19, 15.45, 0.74, 6396., 87.96, 6.7886004*^7, 272.898, 40.8, 18.517, 
  12.527, 39753.244, 0.2, 122.137, 4.28, 20., 24.7, "", 2.54, 81.32, 0.932}, 
 {"GBR", "Europe", "United Kingdom", "2021-02-04", 3.90371*^6, 20734., 
  21322.571, 110462., 915., 1019.714, 57503.9, 305.424, 314.094, 1627.169, 
  13.478, 15.021, 0.71, 3572., 52.618, 29413., 433.27, "", "", "", "", 
  783851., 7.3277874*^7, 1079.425, 11.547, 667279., 9.829, 0.032, 31.3, 
  "tests performed", 1.147704*^7, 1.0971047*^7, 505993., 484596., 443943., 
  16.91, 16.16, 0.75, 6540., 87.96, 6.7886004*^7, 272.898, 40.8, 18.517, 
  12.527, 39753.244, 0.2, 122.137, 4.28, 20., 24.7, "", 2.54, 81.32, 0.932}, 
 {"GBR", "Europe", "United Kingdom", "2021-02-05", 3.922914*^6, 19204., 
  19902.429, 111477., 1015., 986.429, 57786.786, 282.886, 293.174, 1642.121, 
  14.952, 14.531, 0.71, 3505., 51.631, 28381., 418.069, "", "", "", "", 
  671585., 7.3971219*^7, 1089.639, 9.893, 668959., 9.854, 0.03, 33.6, 
  "tests performed", 1.1975267*^7, 1.146521*^7, 510057., 498227., 445128., 
  17.64, 16.89, 0.75, 6557., 87.96, 6.7886004*^7, 272.898, 40.8, 18.517, 
  12.527, 39753.244, 0.2, 122.137, 4.28, 20., 24.7, "", 2.54, 81.32, 0.932}, 
 {"GBR", "Europe", "United Kingdom", "2021-02-06", 3.941277*^6, 18363., 
  19182.857, 112305., 828., 932.571, 58057.284, 270.498, 282.575, 1654.317, 
  12.197, 13.737, 0.72, 3373., 49.686, 26913., 396.444, "", "", "", "", 
  454008., 7.4437279*^7, 1096.504, 6.688, 671571., 9.893, 0.029, 35., 
  "tests performed", 1.2526737*^7, 1.2015018*^7, 511719., 551470., 436908., 
  18.45, 17.7, 0.75, 6436., 87.96, 6.7886004*^7, 272.898, 40.8, 18.517, 
  12.527, 39753.244, 0.2, 122.137, 4.28, 20., 24.7, "", 2.54, 81.32, 0.932}, 
 {"GBR", "Europe", "United Kingdom", "2021-02-07", 3.957181*^6, 15904., 
  18427.714, 112681., 376., 902., 58291.559, 234.275, 271.451, 1659.856, 
  5.539, 13.287, 0.72, 3302., 48.64, 26799., 394.765, "", "", 15323., 
  225.717, 584933., 7.5043566*^7, 1105.435, 8.616, 671893., 9.897, 0.027, 
  36.5, "tests performed", 1.2806587*^7, 1.2294006*^7, 512581., 279850., 
  430859., 18.86, 18.11, 0.76, 6347., 87.96, 6.7886004*^7, 272.898, 40.8, 
  18.517, 12.527, 39753.244, 0.2, 122.137, 4.28, 20., 24.7, "", 2.54, 81.32, 
  0.932}, {"GBR", "Europe", "United Kingdom", "2021-02-08", 3.971319*^6, 
  14138., 17780.571, 113014., 333., 891.429, 58499.82, 208.261, 261.918, 
  1664.761, 4.905, 13.131, 0.71, 3230., 47.58, 26742., 393.925, "", "", "", 
  "", 616718., 7.5693515*^7, 1115.009, 9.085, 668797., 9.852, 0.027, 37.6, 
  "tests performed", 1.3162878*^7, 1.2646486*^7, 516392., 356291., 431338., 
  19.39, 18.63, 0.76, 6354., 87.96, 6.7886004*^7, 272.898, 40.8, 18.517, 
  12.527, 39753.244, 0.2, 122.137, 4.28, 20., 24.7, "", 2.54, 81.32, 0.932}, 
 {"GBR", "Europe", "United Kingdom", "2021-02-09", 3.98376*^6, 12441., 
  17142.714, 114066., 1052., 834.429, 58683.083, 183.263, 252.522, 1680.258, 
  15.497, 12.292, 0.69, 3164., 46.608, 25687., 378.384, "", "", "", "", 
  579266., 7.6297866*^7, 1123.912, 8.533, 665047., 9.797, 0.026, 38.8, 
  "tests performed", 1.3577851*^7, 1.3058298*^7, 519553., 414973., 436774., 
  20., 19.24, 0.77, 6434., 87.96, 6.7886004*^7, 272.898, 40.8, 18.517, 
  12.527, 39753.244, 0.2, 122.137, 4.28, 20., 24.7, "", 2.54, 81.32, 0.932}, 
 {"GBR", "Europe", "United Kingdom", "2021-02-10", 3.996837*^6, 13077., 
  16265.857, 115068., 1002., 788.714, 58875.715, 192.632, 239.605, 1695.018, 
  14.76, 11.618, 0.68, 3132., 46.136, 24416., 359.662, "", "", "", "", 
  763311., 7.7090265*^7, 1135.584, 11.244, 660874., 9.735, 0.025, 40.6, 
  "tests performed", 1.4033555*^7, 1.3509108*^7, 524447., 455704., 434444., 
  20.67, 19.9, 0.77, 6400., 87.96, 6.7886004*^7, 272.898, 40.8, 18.517, 
  12.527, 39753.244, 0.2, 122.137, 4.28, 20., 24.7, "", 2.54, 81.32, 0.932}, 
 {"GBR", "Europe", "United Kingdom", "2021-02-11", 4.01038*^6, 13543., 
  15238.571, 115748., 680., 755.143, 59075.211, 199.496, 224.473, 1705.035, 
  10.017, 11.124, 0.69, 3036., 44.722, 23411., 344.858, "", "", "", "", 
  730223., 7.7862609*^7, 1146.961, 10.757, 654962., 9.648, 0.023, 43., 
  "tests performed", 1.4542318*^7, 1.4012224*^7, 530094., 508763., 437897., 
  21.42, 20.64, 0.78, 6450., 87.96, 6.7886004*^7, 272.898, 40.8, 18.517, 
  12.527, 39753.244, 0.2, 122.137, 4.28, 20., 24.7, "", 2.54, 81.32, 0.932}, 
 {"GBR", "Europe", "United Kingdom", "2021-02-12", 4.025578*^6, 15198., 
  14666.286, 116507., 759., 718.571, 59299.086, 223.875, 216.043, 1716.215, 
  11.181, 10.585, 0.71, 2943., 43.352, 22324., 328.845, "", "", "", "", 
  626243., 7.8511498*^7, 1156.52, 9.225, 648611., 9.554, 0.023, 44.2, 
  "tests performed", 1.5091696*^7, 1.4556827*^7, 534869., 549378., 445204., 
  22.23, 21.44, 0.79, 6558., 87.96, 6.7886004*^7, 272.898, 40.8, 18.517, 
  12.527, 39753.244, 0.2, 122.137, 4.28, 20., 24.7, "", 2.54, 81.32, 0.932}, 
 {"GBR", "Europe", "United Kingdom", "2021-02-13", 4.038933*^6, 13355., 
  13950.857, 117128., 621., 689., 59495.813, 196.727, 205.504, 1725.363, 
  9.148, 10.149, 0.72, 2842., 41.864, 20970., 308.9, "", "", "", "", 403600., 
  7.8928253*^7, 1162.659, 5.945, 641568., 9.451, 0.022, 46., 
  "tests performed", 1.5599904*^7, 1.5062189*^7, 537715., 508208., 439024., 
  22.98, 22.19, 0.79, 6467., 87.96, 6.7886004*^7, 272.898, 40.8, 18.517, 
  12.527, 39753.244, 0.2, 122.137, 4.28, 20., 24.7, "", 2.54, 81.32, 0.932}, 
 {"GBR", "Europe", "United Kingdom", "2021-02-14", 4.049924*^6, 10991., 
  13249., 117387., 259., 672.286, 59657.717, 161.904, 195.165, 1729.178, 
  3.815, 9.903, 0.73, 2851., 41.997, 21054., 310.138, "", "", 11543., 
  170.035, 401786., 7.9338077*^7, 1168.696, 5.919, 613502., 9.037, 0.022, 
  46.3, "tests performed", 1.5839781*^7, 1.5300151*^7, 539630., 239877., 
  433313., 23.33, 22.54, 0.79, 6383., 87.96, 6.7886004*^7, 272.898, 40.8, 
  18.517, 12.527, 39753.244, 0.2, 122.137, 4.28, 20., 24.7, "", 2.54, 81.32, 
  0.932}, {"GBR", "Europe", "United Kingdom", "2021-02-15", 4.0597*^6, 9776., 
  12625.857, 117622., 235., 658.286, 59801.723, 144.006, 185.986, 1732.64, 
  3.462, 9.697, 0.73, 2805., 41.319, 20994., 309.254, "", "", "", "", 
  457144., 7.9818755*^7, 1175.776, 6.734, 589320., 8.681, 0.021, 46.7, 
  "tests performed", 1.6122272*^7, 1.5576107*^7, 546165., 282491., 422771., 
  23.75, 22.94, 0.8, 6228., 87.96, 6.7886004*^7, 272.898, 40.8, 18.517, 
  12.527, 39753.244, 0.2, 122.137, 4.28, 20., 24.7, "", 2.54, 81.32, 0.932}, 
 {"GBR", "Europe", "United Kingdom", "2021-02-16", 4.070336*^6, 10636., 
  12368., 118421., 799., 622.143, 59958.397, 156.674, 182.188, 1744.41, 
  11.77, 9.165, 0.75, 2708., 39.89, 20215., 297.779, "", "", "", "", 488578., 
  8.0331919*^7, 1183.336, 7.197, 576293., 8.489, 0.021, 46.6, 
  "tests performed", 1.6499549*^7, 1.5940972*^7, 558577., 377277., 417385., 
  24.3, 23.48, 0.82, 6148., 87.96, 6.7886004*^7, 272.898, 40.8, 18.517, 
  12.527, 39753.244, 0.2, 122.137, 4.28, 20., 24.7, "", 2.54, 81.32, 0.932}, 
 {"GBR", "Europe", "United Kingdom", "2021-02-17", 4.083096*^6, 12760., 
  12322.714, 119159., 738., 584.429, 60146.359, 187.962, 181.521, 1755.281, 
  10.871, 8.609, 0.77, 2614., 38.506, 19449., 286.495, "", "", "", "", 
  578844., 8.0926591*^7, 1192.095, 8.527, 548047., 8.073, 0.022, 44.5, 
  "tests performed", 1.6996806*^7, 1.6423082*^7, 573724., 497257., 423322., 
  25.04, 24.19, 0.85, 6236., 87.96, 6.7886004*^7, 272.898, 40.8, 18.517, 
  12.527, 39753.244, 0.2, 122.137, 4.28, 20., 24.7, "", 2.54, 81.32, 0.932}, 
 {"GBR", "Europe", "United Kingdom", "2021-02-18", 4.095191*^6, 12095., 
  12115.857, 119614., 455., 552.286, 60324.526, 178.166, 178.474, 1761.983, 
  6.702, 8.135, 0.77, 2535., 37.342, 18522., 272.84, "", "", "", "", 560400., 
  8.1507154*^7, 1200.647, 8.255, 520649., 7.669, 0.023, 43., 
  "tests performed", 1.7465127*^7, 1.6875536*^7, 589591., 468321., 417544., 
  25.73, 24.86, 0.87, 6151., 87.96, 6.7886004*^7, 272.898, 40.8, 18.517, 
  12.527, 39753.244, 0.2, 122.137, 4.28, 20., 24.7, "", 2.54, 81.32, 0.932}, 
 {"GBR", "Europe", "United Kingdom", "2021-02-19", 4.10729*^6, 12099., 
  11673.143, 120147., 533., 520., 60502.751, 178.225, 171.952, 1769.835, 
  7.851, 7.66, 0.78, 2469., 36.37, 17860., 263.088, "", "", "", "", 521230., 
  8.2046229*^7, 1208.588, 7.678, 504962., 7.438, 0.023, 43.3, 
  "tests performed", 1.7852327*^7, 1.7247442*^7, 604885., 387200., 394376., 
  26.3, 25.41, 0.89, 5809., 87.96, 6.7886004*^7, 272.898, 40.8, 18.517, 
  12.527, 39753.244, 0.2, 122.137, 4.28, 20., 24.7, "", 2.54, 81.32, 0.932}, 
 {"GBR", "Europe", "United Kingdom", "2021-02-20", 4.117743*^6, 10453., 
  11258.571, 120593., 446., 495., 60656.73, 153.979, 165.845, 1776.404, 6.57, 
  7.292, 0.79, 2358., 34.735, 17042., 251.038, "", "", "", "", 408118., 
  8.2463979*^7, 1214.742, 6.012, 505104., 7.44, 0.022, 44.9, 
  "tests performed", 1.8197269*^7, 1.7582121*^7, 615148., 344942., 371052., 
  26.81, 25.9, 0.91, 5466., 87.96, 6.7886004*^7, 272.898, 40.8, 18.517, 
  12.527, 39753.244, 0.2, 122.137, 4.28, 20., 24.7, "", 2.54, 81.32, 0.932}, 
 {"GBR", "Europe", "United Kingdom", "2021-02-21", 4.127578*^6, 9835., 
  11093.429, 120810., 217., 489., 60801.605, 144.875, 163.413, 1779.601, 
  3.197, 7.203, 0.8, 2329., 34.308, 16857., 248.313, "", "", 9251., 136.273, 
  590591., 8.306378*^7, 1223.577, 8.7, 532243., 7.84, 0.021, 48., 
  "tests performed", 1.8348165*^7, 1.772384*^7, 624325., 150896., 358341., 
  27.03, 26.11, 0.92, 5279., 87.96, 6.7886004*^7, 272.898, 40.8, 18.517, 
  12.527, 39753.244, 0.2, 122.137, 4.28, 20., 24.7, "", 2.54, 81.32, 0.932}, 
 {"GBR", "Europe", "United Kingdom", "2021-02-22", 4.138237*^6, 10659., 
  11219.571, 120988., 178., 480.857, 60958.618, 157.013, 165.271, 1782.223, 
  2.622, 7.083, 0.8, 2273., 33.483, 16855., 248.284, "", "", "", "", 670560., 
  8.3769892*^7, 1233.979, 9.878, 564448., 8.315, 0.02, 50.3, 
  "tests performed", 1.8558969*^7, 1.7916181*^7, 642788., 210804., 348100., 
  27.34, 26.39, 0.95, 5128., 86.11, 6.7886004*^7, 272.898, 40.8, 18.517, 
  12.527, 39753.244, 0.2, 122.137, 4.28, 20., 24.7, "", 2.54, 81.32, 0.932}, 
 {"GBR", "Europe", "United Kingdom", "2021-02-23", 4.14676*^6, 8523., 
  10917.714, 121536., 548., 445., 61084.167, 125.549, 160.824, 1790.295, 
  8.072, 6.555, 0.78, 2149., 31.656, 16115., 237.383, "", "", "", "", 
  594629., 8.4392344*^7, 1243.148, 8.759, 580061., 8.545, 0.019, 53.1, 
  "tests performed", 1.8911978*^7, 1.8242873*^7, 669105., 353009., 344633., 
  27.86, 26.87, 0.99, 5077., 86.11, 6.7886004*^7, 272.898, 40.8, 18.517, 
  12.527, 39753.244, 0.2, 122.137, 4.28, 20., 24.7, "", 2.54, 81.32, 0.932}, 
 {"GBR", "Europe", "United Kingdom", "2021-02-24", 4.156707*^6, 9947., 
  10515.857, 121979., 443., 402.857, 61230.692, 146.525, 154.905, 1796.821, 
  6.526, 5.934, 0.76, 2118., 31.199, 15534., 228.825, "", "", "", "", 
  740717., 8.5153541*^7, 1254.361, 10.911, 603850., 8.895, 0.017, 57.4, 
  "tests performed", 1.9392553*^7, 1.8691835*^7, 700718., 480575., 342250., 
  28.57, 27.53, 1.03, 5042., 86.11, 6.7886004*^7, 272.898, 40.8, 18.517, 
  12.527, 39753.244, 0.2, 122.137, 4.28, 20., 24.7, "", 2.54, 81.32, 0.932}, 
 {"GBR", "Europe", "United Kingdom", "2021-02-25", 4.166727*^6, 10020., 
  10219.429, 122303., 324., 384.143, 61378.292, 147.6, 150.538, 1801.594, 
  4.773, 5.659, 0.74, 2047., 30.153, 14849., 218.734, "", "", "", "", 
  731410., 8.5925041*^7, 1265.725, 10.774, 631127., 9.297, 0.016, 61.8, 
  "tests performed", 1.9913592*^7, 1.9177555*^7, 736037., 521039., 349781., 
  29.33, 28.25, 1.08, 5152., 86.11, 6.7886004*^7, 272.898, 40.8, 18.517, 
  12.527, 39753.244, 0.2, 122.137, 4.28, 20., 24.7, "", 2.54, 81.32, 0.932}, 
 {"GBR", "Europe", "United Kingdom", "2021-02-26", 4.175315*^6, 8588., 
  9717.857, 122648., 345., 357.286, 61504.799, 126.506, 143.15, 1806.676, 
  5.082, 5.263, 0.72, 1971., 29.034, 14077., 207.362, "", "", "", "", 
  604745., 8.6554704*^7, 1275.001, 8.908, 644068., 9.487, 0.015, 66.3, 
  "tests performed", 2.0450858*^7, 1.9682048*^7, 768810., 537266., 371219., 
  30.13, 28.99, 1.13, 5468., 86.11, 6.7886004*^7, 272.898, 40.8, 18.517, 
  12.527, 39753.244, 0.2, 122.137, 4.28, 20., 24.7, "", 2.54, 81.32, 0.932}, 
 {"GBR", "Europe", "United Kingdom", "2021-02-27", 4.182772*^6, 7457., 
  9289.857, 122939., 291., 335.143, 61614.644, 109.846, 136.845, 1810.962, 
  4.287, 4.937, 0.7, 1903., 28.032, 13269., 195.46, "", "", "", "", 383946., 
  8.6950527*^7, 1280.831, 5.656, 640935., 9.441, 0.014, 69., 
  "tests performed", 2.0885683*^7, 2.0089551*^7, 796132., 434825., 384059., 
  30.77, 29.59, 1.17, 5657., 86.11, 6.7886004*^7, 272.898, 40.8, 18.517, 
  12.527, 39753.244, 0.2, 122.137, 4.28, 20., 24.7, "", 2.54, 81.32, 0.932}, 
 {"GBR", "Europe", "United Kingdom", "2021-02-28", 4.188827*^6, 6055., 
  8749.857, 123083., 144., 324.714, 61703.838, 89.194, 128.89, 1813.084, 
  2.121, 4.783, 0.69, 1783., 26.265, 12788., 188.375, "", "", 6598., 97.192, 
  526679., 8.7496888*^7, 1288.88, 7.758, 633301., 9.329, 0.014, 72.4, 
  "tests performed", 2.1091267*^7, 2.0275451*^7, 815816., 205584., 391872., 
  31.07, 29.87, 1.2, 5773., 86.11, 6.7886004*^7, 272.898, 40.8, 18.517, 
  12.527, 39753.244, 0.2, 122.137, 4.28, 20., 24.7, "", 2.54, 81.32, 0.932}, 
 {"GBR", "Europe", "United Kingdom", "2021-03-01", 4.194289*^6, 5462., 
  8007.429, 123187., 104., 314.143, 61784.297, 80.458, 117.954, 1814.616, 
  1.532, 4.628, 0.68, 1806., 26.603, 12894., 189.936, "", "", "", "", 
  727972., 8.8264597*^7, 1300.188, 10.723, 642101., 9.459, 0.012, 80.2, 
  "tests performed", 2.1322717*^7, 2.0478619*^7, 844098., 231450., 394821., 
  31.41, 30.17, 1.24, 5816., 86.11, 6.7886004*^7, 272.898, 40.8, 18.517, 
  12.527, 39753.244, 0.2, 122.137, 4.28, 20., 24.7, "", 2.54, 81.32, 0.932}, 
 {"GBR", "Europe", "United Kingdom", "2021-03-02", 4.2007*^6, 6411., 
  7705.714, 123530., 343., 284.857, 61878.734, 94.438, 113.51, 1819.668, 
  5.053, 4.196, 0.7, 1709., 25.175, 12139., 178.814, "", "", "", "", 675543., 
  8.8994478*^7, 1310.94, 9.951, 657448., 9.685, 0.012, 85.3, 
  "tests performed", 2.1599027*^7, 2.0703615*^7, 895412., 276310., 383864., 
  31.82, 30.5, 1.32, 5655., 86.11, 6.7886004*^7, 272.898, 40.8, 18.517, 
  12.527, 39753.244, 0.2, 122.137, 4.28, 20., 24.7, "", 2.54, 81.32, 0.932}, 
 {"GBR", "Europe", "United Kingdom", "2021-03-03", 4.20712*^6, 6420., 
  7201.857, 124017., 487., 291.143, 61973.305, 94.57, 106.088, 1826.842, 
  7.174, 4.289, 0.7, 1647., 24.261, 11523., 169.74, "", "", "", "", 863658., 
  8.9887019*^7, 1324.088, 12.722, 676211., 9.961, 0.011, 93.9, 
  "tests performed", 2.1946433*^7, 2.0982571*^7, 963862., 347406., 364840., 
  32.33, 30.91, 1.42, 5374., 86.11, 6.7886004*^7, 272.898, 40.8, 18.517, 
  12.527, 39753.244, 0.2, 122.137, 4.28, 20., 24.7, "", 2.54, 81.32, 0.932}, 
 {"GBR", "Europe", "United Kingdom", "2021-03-04", 4.213764*^6, 6644., 
  6719.571, 124259., 242., 279.429, 62071.174, 97.87, 98.983, 1830.407, 
  3.565, 4.116, 0.7, 1589., 23.407, 10933., 161.049, "", "", "", "", 992812., 
  9.093306*^7, 1339.496, 14.625, 715431., 10.539, 0.009, 106.5, 
  "tests performed", 2.2392883*^7, 2.1358815*^7, 1.034068*^6, 446450., 
  354184., 32.99, 31.46, 1.52, 5217., 86.11, 6.7886004*^7, 272.898, 40.8, 
  18.517, 12.527, 39753.244, 0.2, 122.137, 4.28, 20., 24.7, "", 2.54, 81.32, 
  0.932}, {"GBR", "Europe", "United Kingdom", "2021-03-05", 4.219788*^6, 
  6024., 6353.286, 124495., 236., 263.857, 62159.911, 88.737, 93.588, 
  1833.883, 3.476, 3.887, 0.72, 1542., 22.715, 10312., 151.902, "", "", "", 
  "", 953671., 9.1944455*^7, 1354.395, 14.048, 769964., 11.342, 0.008, 121.2, 
  "tests performed", 2.2887118*^7, 2.1796278*^7, 1.09084*^6, 494235., 
  348037., 33.71, 32.11, 1.61, 5127., 86.11, 6.7886004*^7, 272.898, 40.8, 
  18.517, 12.527, 39753.244, 0.2, 122.137, 4.28, 20., 24.7, "", 2.54, 81.32, 
  0.932}, {"GBR", "Europe", "United Kingdom", "2021-03-06", 4.225906*^6, 
  6118., 6162., 124654., 159., 245., 62250.033, 90.122, 90.77, 1836.225, 
  2.342, 3.609, 0.75, 1449., 21.345, 9711., 143.049, "", "", "", "", 452750., 
  9.242764*^7, 1361.512, 6.669, 782445., 11.526, 0.008, 127., 
  "tests performed", 2.3335514*^7, 2.2213112*^7, 1.122402*^6, 448396., 
  349976., 34.37, 32.72, 1.65, 5155., 86.11, 6.7886004*^7, 272.898, 40.8, 
  18.517, 12.527, 39753.244, 0.2, 122.137, 4.28, 20., 24.7, "", 2.54, 81.32, 
  0.932}, {"GBR", "Europe", "United Kingdom", "2021-03-07", 4.231166*^6, 
  5260., 6048.429, 124736., 82., 236.143, 62327.516, 77.483, 89.097, 
  1837.433, 1.208, 3.479, 0.77, 1394., 20.534, 9459., 139.337, "", "", 4844., 
  71.355, 805744., 9.3252192*^7, 1373.659, 11.869, 822186., 12.111, 0.007, 
  135.9, "tests performed", 2.3519898*^7, 2.2377255*^7, 1.142643*^6, 184384., 
  346947., 34.65, 32.96, 1.68, 5111., 86.11, 6.7886004*^7, 272.898, 40.8, 
  18.517, 12.527, 39753.244, 0.2, 122.137, 4.28, 20., 24.7, "", 2.54, 81.32, 
  0.932}, {"GBR", "Europe", "United Kingdom", "2021-03-08", 4.235989*^6, 
  4823., 5957.143, 124801., 65., 230.571, 62398.562, 71.046, 87.752, 
  1838.391, 0.957, 3.396, 0.79, 1356., 19.975, 9474., 139.557, "", "", "", 
  "", 1.529525*^6, 9.4863125*^7, 1397.389, 22.531, 942647., 13.886, 0.006, 
  158.2, "tests performed", 2.3773959*^7, 2.2592528*^7, 1.181431*^6, 254061., 
  350177., 35.02, 33.28, 1.74, 5158., 82.41, 6.7886004*^7, 272.898, 40.8, 
  18.517, 12.527, 39753.244, 0.2, 122.137, 4.28, 20., 24.7, "", 2.54, 81.32, 
  0.932}, {"GBR", "Europe", "United Kingdom", "2021-03-09", 4.241858*^6, 
  5869., 5879.714, 125032., 231., 214.571, 62485.015, 86.454, 86.612, 
  1841.793, 3.403, 3.161, 0.82, 1292., 19.032, 9009., 132.708, "", "", "", 
  "", 1.374579*^6, 9.6352115*^7, 1419.322, 20.248, 1.051091*^6, 15.483, 
  0.006, 178.8, "tests performed", 2.4064182*^7, 2.2809829*^7, 1.254353*^6, 
  290223., 352165., 35.45, 33.6, 1.85, 5188., 82.41, 6.7886004*^7, 272.898, 
  40.8, 18.517, 12.527, 39753.244, 0.2, 122.137, 4.28, 20., 24.7, "", 2.54, 
  81.32, 0.932}, {"GBR", "Europe", "United Kingdom", "2021-03-10", 
  4.247879*^6, 6021., 5822.714, 125222., 190., 172.143, 62573.708, 88.693, 
  85.772, 1844.592, 2.799, 2.536, 0.85, 1236., 18.207, 8436., 124.267, "", 
  "", "", "", 1.55408*^6, 9.8018418*^7, 1443.868, 22.892, 1.161628*^6, 
  17.111, 0.005, 199.5, "tests performed", 2.4405231*^7, 2.3053716*^7, 
  1.351515*^6, 341049., 351257., 35.95, 33.96, 1.99, 5174., 82.41, 
  6.7886004*^7, 272.898, 40.8, 18.517, 12.527, 39753.244, 0.2, 122.137, 4.28, 
  20., 24.7, "", 2.54, 81.32, 0.932}, {"GBR", "Europe", "United Kingdom", 
  "2021-03-11", 4.254714*^6, 6835., 5850., 125403., 181., 163.429, 62674.392, 
  100.683, 86.174, 1847.259, 2.666, 2.407, 0.87, 1192., 17.559, 8066., 
  118.817, "", "", "", "", 1.614145*^6, 9.9753919*^7, 1469.433, 23.777, 
  1.260123*^6, 18.562, 0.005, 215.4, "tests performed", 2.4759603*^7, 
  2.3314525*^7, 1.445078*^6, 354372., 338103., 36.47, 34.34, 2.13, 4980., 
  82.41, 6.7886004*^7, 272.898, 40.8, 18.517, 12.527, 39753.244, 0.2, 
  122.137, 4.28, 20., 24.7, "", 2.54, 81.32, 0.932}, 
 {"GBR", "Europe", "United Kingdom", "2021-03-12", 4.261398*^6, 6684., 
  5944.286, 125579., 176., 154.857, 62772.851, 98.459, 87.563, 1849.851, 
  2.593, 2.281, 0.88, 1110., 16.351, 7728., 113.838, "", "", "", "", 
  1.402203*^6, 1.01275568*^8, 1491.848, 20.655, 1.333016*^6, 19.636, 0.004, 
  224.3, "tests performed", 2.5216857*^7, 2.3684103*^7, 1.532754*^6, 457254., 
  332820., 37.15, 34.89, 2.26, 4903., 82.41, 6.7886004*^7, 272.898, 40.8, 
  18.517, 12.527, 39753.244, 0.2, 122.137, 4.28, 20., 24.7, "", 2.54, 81.32, 
  0.932}, {"GBR", "Europe", "United Kingdom", "2021-03-13", 4.267015*^6, 
  5617., 5872.714, 125701., 122., 149.571, 62855.592, 82.742, 86.508, 
  1851.648, 1.797, 2.203, 0.87, 1087., 16.012, 7384., 108.771, "", "", "", 
  "", 437958., 1.01747711*^8, 1498.802, 6.451, 1.331439*^6, 19.613, 0.004, 
  226.7, "tests performed", 2.578112*^7, 2.4196211*^7, 1.584909*^6, 564263., 
  349372., 37.98, 35.64, 2.33, 5146., 80.56, 6.7886004*^7, 272.898, 40.8, 
  18.517, 12.527, 39753.244, 0.2, 122.137, 4.28, 20., 24.7, "", 2.54, 81.32, 
  0.932}, {"GBR", "Europe", "United Kingdom", "2021-03-14", 4.27171*^6, 
  4695., 5792., 125753., 52., 145.286, 62924.753, 69.16, 85.32, 1852.414, 
  0.766, 2.14, 0.87, 1049., 15.452, 7315., 107.754, "", "", 3638., 53.59, 
  965127., 1.02739526*^8, 1513.412, 14.217, 1.355333*^6, 19.965, 0.004, 234., 
  "tests performed", 2.6063501*^7, 2.4453221*^7, 1.61028*^6, 282381., 
  363372., 38.39, 36.02, 2.37, 5353., 80.56, 6.7886004*^7, 272.898, 40.8, 
  18.517, 12.527, 39753.244, 0.2, 122.137, 4.28, 20., 24.7, "", 2.54, 81.32, 
  0.932}, {"GBR", "Europe", "United Kingdom", "2021-03-15", 4.27684*^6, 
  5130., 5835.857, 125817., 64., 145.143, 63000.32, 75.568, 85.966, 1853.357, 
  0.943, 2.138, 0.88, 1016., 14.966, 7207., 106.163, "", "", "", "", 
  1.573774*^6, 1.04422879*^8, 1538.209, 23.183, 1.365679*^6, 20.117, 0.004, 
  234., "tests performed", 2.6503552*^7, 2.4839906*^7, 1.663646*^6, 440051., 
  389942., 39.04, 36.59, 2.45, 5744., 78.7, 6.7886004*^7, 272.898, 40.8, 
  18.517, 12.527, 39753.244, 0.2, 122.137, 4.28, 20., 24.7, "", 2.54, 81.32, 
  0.932}, {"GBR", "Europe", "United Kingdom", "2021-03-16", 4.282203*^6, 
  5363., 5763.571, 125927., 110., 127.857, 63079.32, 79., 84.901, 1854.977, 
  1.62, 1.883, 0.89, 968., 14.259, 6847., 100.86, "", "", "", "", 
  1.319784*^6, 1.05849755*^8, 1559.228, 19.441, 1.356806*^6, 19.987, 0.004, 
  235.4, "tests performed", 2.7032671*^7, 2.5273226*^7, 1.759445*^6, 529119., 
  424070., 39.82, 37.23, 2.59, 6247., 78.7, 6.7886004*^7, 272.898, 40.8, 
  18.517, 12.527, 39753.244, 0.2, 122.137, 4.28, 20., 24.7, "", 2.54, 81.32, 
  0.932}, {"GBR", "Europe", "United Kingdom", "2021-03-17", 4.287996*^6, 
  5793., 5731., 126068., 141., 120.857, 63164.655, 85.334, 84.421, 1857.054, 
  2.077, 1.78, 0.9, 925., 13.626, 6585., 97.001, "", "", "", "", 1.635141*^6, 
  1.07584947*^8, 1584.788, 24.087, 1.366647*^6, 20.131, 0.004, 238.5, 
  "tests performed", 2.7614526*^7, 2.5735472*^7, 1.879054*^6, 581855., 
  458471., 40.68, 37.91, 2.77, 6754., 78.7, 6.7886004*^7, 272.898, 40.8, 
  18.517, 12.527, 39753.244, 0.2, 122.137, 4.28, 20., 24.7, "", 2.54, 81.32, 
  0.932}, {"GBR", "Europe", "United Kingdom", "2021-03-18", 4.294328*^6, 
  6332., 5659.143, 126163., 95., 108.571, 63257.929, 93.274, 83.362, 
  1858.454, 1.399, 1.599, 0.9, 879., 12.948, 6150., 90.593, "", "", "", "", 
  1.437257*^6, 1.09160007*^8, 1607.99, 21.172, 1.343727*^6, 19.794, 0.004, 
  237.4, "tests performed", 2.8274802*^7, 2.6263732*^7, 2.01107*^6, 660276., 
  502171., 41.65, 38.69, 2.96, 7397., 78.7, 6.7886004*^7, 272.898, 40.8, 
  18.517, 12.527, 39753.244, 0.2, 122.137, 4.28, 20., 24.7, "", 2.54, 81.32, 
  0.932}, {"GBR", "Europe", "United Kingdom", "2021-03-19", 4.2992*^6, 4872., 
  5400.286, 126263., 100., 97.714, 63329.696, 71.767, 79.549, 1859.927, 
  1.473, 1.439, 0.9, 830., 12.226, 5880., 86.616, "", "", "", "", 933234., 
  1.10180128*^8, 1623.017, 13.747, 1.27208*^6, 18.738, 0.004, 235.6, 
  "tests performed", 2.9015457*^7, 2.6878662*^7, 2.136795*^6, 740655., 
  542657., 42.74, 39.59, 3.15, 7994., 78.7, 6.7886004*^7, 272.898, 40.8, 
  18.517, 12.527, 39753.244, 0.2, 122.137, 4.28, 20., 24.7, "", 2.54, 81.32, 
  0.932}, {"GBR", "Europe", "United Kingdom", "2021-03-20", 4.304839*^6, 
  5639., 5403.429, 126359., 96., 94., 63412.762, 83.066, 79.596, 1861.341, 
  1.414, 1.385, 0.94, 787., 11.593, 5567., 82.005, "", "", "", "", 473050., 
  1.10684841*^8, 1630.452, 6.968, 1.276733*^6, 18.807, 0.004, 236.3, 
  "tests performed", 2.9859742*^7, 2.763097*^7, 2.228772*^6, 844285., 
  582660., 43.99, 40.7, 3.28, 8583., 78.7, 6.7886004*^7, 272.898, 40.8, 
  18.517, 12.527, 39753.244, 0.2, 122.137, 4.28, 20., 24.7, "", 2.54, 81.32, 
  0.932}, {"GBR", "Europe", "United Kingdom", "2021-03-21", 4.310195*^6, 
  5356., 5497.857, 126393., 34., 91.429, 63491.659, 78.897, 80.987, 1861.842, 
  0.501, 1.347, 0.96, 768., 11.313, 5448., 80.252, "", "", 2937., 43.264, 
  1.89383*^6, 1.12602641*^8, 1658.702, 27.897, 1.409016*^6, 20.756, 0.004, 
  256.3, "tests performed", 3.027936*^7, 2.7997976*^7, 2.281384*^6, 419618., 
  602266., 44.6, 41.24, 3.36, 8872., 78.7, 6.7886004*^7, 272.898, 40.8, 
  18.517, 12.527, 39753.244, 0.2, 122.137, 4.28, 20., 24.7, "", 2.54, 81.32, 
  0.932}, {"GBR", "Europe", "United Kingdom", "2021-03-22", 4.315602*^6, 
  5407., 5537.429, 126411., 18., 84.857, 63571.307, 79.648, 81.57, 1862.107, 
  0.265, 1.25, 0.96, 748., 11.018, 5431., 80.002, "", "", "", "", 
  1.191048*^6, 1.13930657*^8, 1678.264, 17.545, 1.358254*^6, 20.008, 0.004, 
  245.3, "tests performed", 3.0691557*^7, 2.8327873*^7, 2.363684*^6, 412197., 
  598286., 45.21, 41.73, 3.48, 8813., 78.7, 6.7886004*^7, 272.898, 40.8, 
  18.517, 12.527, 39753.244, 0.2, 122.137, 4.28, 20., 24.7, "", 2.54, 81.32, 
  0.932}, {"GBR", "Europe", "United Kingdom", "2021-03-23", 4.321019*^6, 
  5417., 5545.143, 126523., 112., 85.143, 63651.103, 79.796, 81.683, 
  1863.757, 1.65, 1.254, 0.96, 711., 10.473, 5150., 75.862, "", "", "", "", 
  839954., 1.14841325*^8, 1691.679, 12.373, 1.28451*^6, 18.922, 0.004, 231.6, 
  "tests performed", 3.1186362*^7, 2.8653523*^7, 2.532839*^6, 494805., 
  593384., 45.94, 42.21, 3.73, 8741., 78.7, 6.7886004*^7, 272.898, 40.8, 
  18.517, 12.527, 39753.244, 0.2, 122.137, 4.28, 20., 24.7, "", 2.54, 81.32, 
  0.932}, {"GBR", "Europe", "United Kingdom", "2021-03-24", 4.326645*^6, 
  5626., 5521.286, 126621., 98., 79., 63733.977, 82.874, 81.332, 1865.2, 
  1.444, 1.164, 0.95, 682., 10.046, 4880., 71.885, "", "", "", "", 
  1.813842*^6, 1.16704955*^8, 1719.131, 26.719, 1.302858*^6, 19.192, 0.004, 
  236., "tests performed", 3.1766669*^7, 2.8991188*^7, 2.775481*^6, 580307., 
  593163., 46.79, 42.71, 4.09, 8738., 78.7, 6.7886004*^7, 272.898, 40.8, 
  18.517, 12.527, 39753.244, 0.2, 122.137, 4.28, 20., 24.7, "", 2.54, 81.32, 
  0.932}, {"GBR", "Europe", "United Kingdom", "2021-03-25", 4.332922*^6, 
  6277., 5513.429, 126684., 63., 74.429, 63826.441, 92.464, 81.216, 1866.128, 
  0.928, 1.096, 0.94, 630., 9.28, 4583., 67.51, "", "", "", "", 1.275285*^6, 
  1.18144044*^8, 1740.33, 18.786, 1.283434*^6, 18.906, 0.004, 232.8, 
  "tests performed", 3.2325993*^7, 2.931613*^7, 3.009863*^6, 559324., 
  578742., 47.62, 43.18, 4.43, 8525., 78.7, 6.7886004*^7, 272.898, 40.8, 
  18.517, 12.527, 39753.244, 0.2, 122.137, 4.28, 20., 24.7, "", 2.54, 81.32, 
  0.932}, {"GBR", "Europe", "United Kingdom", "2021-03-26", 4.339157*^6, 
  6235., 5708.143, 126755., 71., 70.286, 63918.286, 91.845, 84.084, 1867.174, 
  1.046, 1.035, 0.92, 615., 9.059, 4485., 66.067, "", "", "", "", 722814., 
  1.18903237*^8, 1751.513, 10.647, 1.246158*^6, 18.357, 0.005, 218.3, 
  "tests performed", 3.3020952*^7, 2.9727435*^7, 3.293517*^6, 694959., 
  572214., 48.64, 43.79, 4.85, 8429., 78.7, 6.7886004*^7, 272.898, 40.8, 
  18.517, 12.527, 39753.244, 0.2, 122.137, 4.28, 20., 24.7, "", 2.54, 81.32, 
  0.932}, {"GBR", "Europe", "United Kingdom", "2021-03-27", 4.343066*^6, 
  3909., 5461., 126813., 58., 64.857, 63975.868, 57.582, 80.444, 1868.029, 
  0.854, 0.955, 0.87, 594., 8.75, 4435., 65.33, "", "", "", "", 471328., 
  1.19404185*^8, 1758.893, 6.943, 1.245621*^6, 18.349, 0.004, 228.1, 
  "tests performed", 3.3684114*^7, 3.0151736*^7, 3.532378*^6, 663162., 
  546339., 49.62, 44.42, 5.2, 8048., 70.37, 6.7886004*^7, 272.898, 40.8, 
  18.517, 12.527, 39753.244, 0.2, 122.137, 4.28, 20., 24.7, "", 2.54, 81.32, 
  0.932}, {"GBR", "Europe", "United Kingdom", "2021-03-28", 4.347013*^6, 
  3947., 5259.714, 126834., 21., 63., 64034.009, 58.142, 77.479, 1868.338, 
  0.309, 0.928, 0.85, 582., 8.573, 4184., 61.633, "", "", 2252., 33.173, 
  1.641942*^6, 1.21071863*^8, 1783.458, 24.187, 1.209889*^6, 17.822, 0.004, 
  230., "tests performed", 3.4125256*^7, 3.0445284*^7, 3.679972*^6, 441142., 
  549414., 50.27, 44.85, 5.42, 8093., 70.37, 6.7886004*^7, 272.898, 40.8, 
  18.517, 12.527, 39753.244, 0.2, 122.137, 4.28, 20., 24.7, "", 2.54, 81.32, 
  0.932}, {"GBR", "Europe", "United Kingdom", "2021-03-29", 4.351796*^6, 
  4783., 5170.571, 126857., 23., 63.714, 64104.465, 70.456, 76.165, 1868.677, 
  0.339, 0.939, 0.84, 583., 8.588, 4196., 61.81, "", "", "", "", 972317., 
  1.22092382*^8, 1798.491, 14.323, 1.165961*^6, 17.175, 0.004, 225.5, 
  "tests performed", 3.4530295*^7, 3.0682093*^7, 3.848202*^6, 405039., 
  548391., 50.87, 45.2, 5.67, 8078., 70.37, 6.7886004*^7, 272.898, 40.8, 
  18.517, 12.527, 39753.244, 0.2, 122.137, 4.28, 20., 24.7, "", 2.54, 81.32, 
  0.932}, {"GBR", "Europe", "United Kingdom", "2021-03-30", 4.355867*^6, 
  4071., 4978.286, 126912., 55., 55.571, 64164.434, 59.968, 73.333, 1869.487, 
  0.81, 0.819, 0.81, 568., 8.367, 3975., 58.554, "", "", "", "", 695477., 
  1.22824208*^8, 1809.271, 10.245, 1.140412*^6, 16.799, 0.004, 229.1, 
  "tests performed", 3.5033894*^7, 3.090801*^7, 4.125884*^6, 503599., 
  549647., 51.61, 45.53, 6.08, 8097., 70.37, 6.7886004*^7, 272.898, 40.8, 
  18.517, 12.527, 39753.244, 0.2, 122.137, 4.28, 20., 24.7, "", 2.54, 81.32, 
  0.932}, {"GBR", "Europe", "United Kingdom", "2021-03-31", 4.359982*^6, 
  4115., 4762.429, 126955., 43., 47.714, 64225.05, 60.616, 70.153, 1870.12, 
  0.633, 0.703, 0.79, 547., 8.058, 3741., 55.107, "", "", "", "", 
  1.266685*^6, 1.24147198*^8, 1828.76, 18.659, 1.063178*^6, 15.661, 0.004, 
  223.2, "tests performed", 3.5660902*^7, 3.1147444*^7, 4.513458*^6, 627008., 
  556319., 52.53, 45.88, 6.65, 8195., 70.37, 6.7886004*^7, 272.898, 40.8, 
  18.517, 12.527, 39753.244, 0.2, 122.137, 4.28, 20., 24.7, "", 2.54, 81.32, 
  0.932}, {"GBR", "Europe", "United Kingdom", "2021-04-01", 4.364547*^6, 
  4565., 4517.857, 127006., 51., 46., 64292.295, 67.245, 66.551, 1870.872, 
  0.751, 0.678, 0.76, 517., 7.616, 3556., 52.382, "", "", "", "", 953206., 
  1.25225481*^8, 1844.644, 14.041, 1.011634*^6, 14.902, 0.004, 223.9, 
  "tests performed", 3.6277136*^7, 3.1318262*^7, 4.958874*^6, 616234., 
  564449., 53.44, 46.13, 7.3, 8315., 70.37, 6.7886004*^7, 272.898, 40.8, 
  18.517, 12.527, 39753.244, 0.2, 122.137, 4.28, 20., 24.7, "", 2.54, 81.32, 
  0.932}, {"GBR", "Europe", "United Kingdom", "2021-04-02", 4.367969*^6, 
  3422., 4116., 127058., 52., 43.286, 64342.703, 50.408, 60.631, 1871.638, 
  0.766, 0.638, 0.73, 485., 7.144, 3375., 49.716, "", "", "", "", 555613., 
  1.2584445*^8, 1853.761, 8.185, 991602., 14.607, 0.004, 240.9, 
  "tests performed", 3.6631187*^7, 3.1425682*^7, 5.205505*^6, 354051., 
  515748., 53.96, 46.29, 7.67, 7597., 70.37, 6.7886004*^7, 272.898, 40.8, 
  18.517, 12.527, 39753.244, 0.2, 122.137, 4.28, 20., 24.7, "", 2.54, 81.32, 
  0.932}, {"GBR", "Europe", "United Kingdom", "2021-04-03", 4.371393*^6, 
  3424., 4046.714, 127068., 10., 36.429, 64393.141, 50.437, 59.61, 1871.785, 
  0.147, 0.537, 0.73, 478., 7.041, 3243., 47.771, "", "", "", "", 405634., 
  1.26284831*^8, 1860.248, 5.975, 982949., 14.479, 0.004, 242.9, 
  "tests performed", 3.6917986*^7, 3.1533568*^7, 5.384418*^6, 286799., 
  461982., 54.38, 46.45, 7.93, 6805., 70.37, 6.7886004*^7, 272.898, 40.8, 
  18.517, 12.527, 39753.244, 0.2, 122.137, 4.28, 20., 24.7, "", 2.54, 81.32, 
  0.932}, {"GBR", "Europe", "United Kingdom", "2021-04-04", 4.373798*^6, 
  2405., 3826.429, 127078., 10., 34.857, 64428.568, 35.427, 56.366, 1871.932, 
  0.147, 0.513, 0.72, 469., 6.909, 3228., 47.55, "", "", 1665., 24.526, 
  813693., 1.27128065*^8, 1872.67, 11.986, 865172., 12.744, 0.004, 226.1, 
  "tests performed", 3.7013749*^7, 3.1581623*^7, 5.432126*^6, 95763., 
  412642., 54.52, 46.52, 8., 6078., 70.37, 6.7886004*^7, 272.898, 40.8, 
  18.517, 12.527, 39753.244, 0.2, 122.137, 4.28, 20., 24.7, "", 2.54, 81.32, 
  0.932}, {"GBR", "Europe", "United Kingdom", "2021-04-05", 4.376629*^6, 
  2831., 3547.571, 127106., 28., 35.571, 64470.27, 41.702, 52.258, 1872.345, 
  0.412, 0.524, 0.69, 461., 6.791, 3254., 47.933, "", "", "", "", 741323., 
  1.28000297*^8, 1885.518, 10.92, 843988., 12.432, 0.004, 237.9, 
  "tests performed", 3.7119083*^7, 3.1622367*^7, 5.496716*^6, 105334., 
  369827., 54.68, 46.58, 8.1, 5448., 70.37, 6.7886004*^7, 272.898, 40.8, 
  18.517, 12.527, 39753.244, 0.2, 122.137, 4.28, 20., 24.7, "", 2.54, 81.32, 
  0.932}, {"GBR", "Europe", "United Kingdom", "2021-04-06", 4.379033*^6, 
  2404., 3309.429, 127126., 20., 30.571, 64505.682, 35.412, 48.75, 1872.639, 
  0.295, 0.45, 0.7, 453., 6.673, 3142., 46.283, "", "", "", "", 631846., 
  1.2871232*^8, 1896.007, 9.307, 841159., 12.391, 0.004, 254.2, 
  "tests performed", 3.7391103*^7, 3.1707594*^7, 5.683509*^6, 272020., 
  336744., 55.08, 46.71, 8.37, 4960., 70.37, 6.7886004*^7, 272.898, 40.8, 
  18.517, 12.527, 39753.244, 0.2, 122.137, 4.28, 20., 24.7, "", 2.54, 81.32, 
  0.932}, {"GBR", "Europe", "United Kingdom", "2021-04-07", 4.38183*^6, 
  2797., 3121.143, 127171., 45., 30.857, 64546.884, 41.201, 45.976, 1873.302, 
  0.663, 0.455, 0.73, 440., 6.481, 3018., 44.457, "", "", "", "", 
  1.034088*^6, 1.29798698*^8, 1912.01, 15.233, 807357., 11.893, 0.004, 258.7, 
  "tests performed", 3.7899029*^7, 3.1807124*^7, 6.091905*^6, 507926., 
  319732., 55.83, 46.85, 8.97, 4710., 70.37, 6.7886004*^7, 272.898, 40.8, 
  18.517, 12.527, 39753.244, 0.2, 122.137, 4.28, 20., 24.7, "", 2.54, 81.32, 
  0.932}, {"GBR", "Europe", "United Kingdom", "2021-04-08", 4.384954*^6, 
  3124., 2915.286, 127224., 53., 31.143, 64592.902, 46.018, 42.944, 1874.083, 
  0.781, 0.459, 0.76, 421., 6.202, 2871., 42.291, "", "", "", "", 931579., 
  1.3084953*^8, 1927.489, 13.723, 803436., 11.835, 0.004, 275.6, 
  "tests performed", 3.844454*^7, 3.1903366*^7, 6.541174*^6, 545511., 
  309629., 56.63, 47., 9.64, 4561., 70.37, 6.7886004*^7, 272.898, 40.8, 
  18.517, 12.527, 39753.244, 0.2, 122.137, 4.28, 20., 24.7, "", 2.54, 81.32, 
  0.932}, {"GBR", "Europe", "United Kingdom", "2021-04-09", 4.380167*^6, 
  -4787., 1742.571, 127284., 60., 32.286, 64522.387, -70.515, 25.669, 
  1874.967, 0.884, 0.476, 0.8, 405., 5.966, 2792., 41.128, "", "", "", "", 
  676307., 1.31601153*^8, 1938.561, 9.962, 822386., 12.114, 0.002, 471.9, 
  "tests performed", 3.9001554*^7, 3.2010244*^7, 6.99131*^6, 557014., 
  338624., 57.45, 47.15, 10.3, 4988., 70.37, 6.7886004*^7, 272.898, 40.8, 
  18.517, 12.527, 39753.244, 0.2, 122.137, 4.28, 20., 24.7, "", 2.54, 81.32, 
  0.932}, {"GBR", "Europe", "United Kingdom", "2021-04-10", 4.38288*^6, 
  2713., 1641., 127324., 40., 36.571, 64562.351, 39.964, 24.173, 1875.556, 
  0.589, 0.539, 0.84, 385., 5.671, 2649., 39.021, "", "", "", "", 482153., 
  1.32121175*^8, 1946.221, 7.102, 833763., 12.282, 0.002, 508.1, 
  "tests performed", 3.9587893*^7, 3.2121353*^7, 7.46654*^6, 586339., 
  381415., 58.32, 47.32, 11., 5618., 70.37, 6.7886004*^7, 272.898, 40.8, 
  18.517, 12.527, 39753.244, 0.2, 122.137, 4.28, 20., 24.7, "", 2.54, 81.32, 
  0.932}, {"GBR", "Europe", "United Kingdom", "2021-04-11", 4.38461*^6, 
  1730., 1544.571, 127331., 7., 36.143, 64587.835, 25.484, 22.752, 1875.659, 
  0.103, 0.532, 0.88, 385., 5.671, 2548., 37.534, "", "", 1487., 21.904, 
  1.218037*^6, 1.33375844*^8, 1964.703, 17.942, 892540., 13.148, 0.002, 
  577.9, "tests performed", 3.9846781*^7, 3.2190576*^7, 7.656205*^6, 258888., 
  404719., 58.7, 47.42, 11.28, 5962., 70.37, 6.7886004*^7, 272.898, 40.8, 
  18.517, 12.527, 39753.244, 0.2, 122.137, 4.28, 20., 24.7, "", 2.54, 81.32, 
  0.932}, {"GBR", "Europe", "United Kingdom", "2021-04-12", 4.388296*^6, 
  3686., 1666.714, 127346., 15., 34.286, 64642.132, 54.297, 24.552, 1875.88, 
  0.221, 0.505, 0.93, 377., 5.553, 2491., 36.694, "", "", "", "", 874399., 
  1.34397573*^8, 1979.754, 12.88, 913897., 13.462, 0.002, 548.3, 
  "tests performed", 4.0107877*^7, 3.2250481*^7, 7.857396*^6, 261096., 
  426971., 59.08, 47.51, 11.57, 6290., 61.11, 6.7886004*^7, 272.898, 40.8, 
  18.517, 12.527, 39753.244, 0.2, 122.137, 4.28, 20., 24.7, "", 2.54, 81.32, 
  0.932}, {"GBR", "Europe", "United Kingdom", "2021-04-13", 4.390801*^6, 
  2505., 1681.143, 127369., 23., 34.714, 64679.032, 36.9, 24.764, 1876.219, 
  0.339, 0.511, 0.92, 370., 5.45, 2407., 35.456, "", "", "", "", 679109., 
  1.35152009*^8, 1990.867, 10.004, 919956., 13.551, 0.002, 547.2, 
  "tests performed", 4.0496685*^7, 3.2326604*^7, 8.170081*^6, 388808., 
  443655., 59.65, 47.62, 12.04, 6535., 61.11, 6.7886004*^7, 272.898, 40.8, 
  18.517, 12.527, 39753.244, 0.2, 122.137, 4.28, 20., 24.7, "", 2.54, 81.32, 
  0.932}, {"GBR", "Europe", "United Kingdom", "2021-04-14", 4.39333*^6, 
  2529., 1642.857, 127407., 38., 33.714, 64716.285, 37.254, 24.2, 1876.779, 
  0.56, 0.497, 0.9, 351., 5.17, 2294., 33.792, "", "", "", "", 1.16284*^6, 
  1.36363617*^8, 2008.715, 17.129, 937846., 13.815, 0.002, 570.9, 
  "tests performed", 4.0958303*^7, 3.2444439*^7, 8.513864*^6, 461618., 
  437039., 60.33, 47.79, 12.54, 6438., 61.11, 6.7886004*^7, 272.898, 40.8, 
  18.517, 12.527, 39753.244, 0.2, 122.137, 4.28, 20., 24.7, "", 2.54, 81.32, 
  0.932}, {"GBR", "Europe", "United Kingdom", "2021-04-15", 4.396096*^6, 
  2766., 1591.714, 127438., 31., 30.571, 64757.03, 40.745, 23.447, 1877.235, 
  0.457, 0.45, 0.89, 329., 4.846, 2194., 32.319, "", "", "", "", 988311., 
  1.37478788*^8, 2025.142, 14.558, 947037., 13.95, 0.002, 595., 
  "tests performed", 4.1505768*^7, 3.2574221*^7, 8.931547*^6, 547465., 
  437318., 61.14, 47.98, 13.16, 6442., 61.11, 6.7886004*^7, 272.898, 40.8, 
  18.517, 12.527, 39753.244, 0.2, 122.137, 4.28, 20., 24.7, "", 2.54, 81.32, 
  0.932}, {"GBR", "Europe", "United Kingdom", "2021-04-16", 4.398903*^6, 
  2807., 2676.571, 127472., 34., 26.857, 64798.379, 41.349, 39.427, 1877.736, 
  0.501, 0.396, 0.9, 332., 4.891, 2139., 31.509, "", "", "", "", 681887., 
  1.38241531*^8, 2036.377, 10.045, 948625., 13.974, 0.003, 354.4, 
  "tests performed", 4.2140989*^7, 3.2709778*^7, 9.431211*^6, 635221., 
  448491., 62.08, 48.18, 13.89, 6607., 61.11, 6.7886004*^7, 272.898, 40.8, 
  18.517, 12.527, 39753.244, 0.2, 122.137, 4.28, 20., 24.7, "", 2.54, 81.32, 
  0.932}, {"GBR", "Europe", "United Kingdom", "2021-04-17", 4.401176*^6, 
  2273., 2613.714, 127508., 36., 26.286, 64831.861, 33.483, 38.502, 1878.266, 
  0.53, 0.387, 0.91, 323., 4.758, 2034., 29.962, "", "", "", "", 492826., 
  1.38771896*^8, 2044.19, 7.26, 950103., 13.996, 0.003, 363.5, 
  "tests performed", 4.2780069*^7, 3.2849223*^7, 9.930846*^6, 639080., 
  456025., 63.02, 48.39, 14.63, 6718., 61.11, 6.7886004*^7, 272.898, 40.8, 
  18.517, 12.527, 39753.244, 0.2, 122.137, 4.28, 20., 24.7, "", 2.54, 81.32, 
  0.932}, {"GBR", "Europe", "United Kingdom", "2021-04-18", 4.40306*^6, 
  1884., 2635.714, 127518., 10., 26.714, 64859.614, 27.752, 38.826, 1878.414, 
  0.147, 0.394, 0.94, 311., 4.581, 1982., 29.196, "", "", 1199., 17.662, 
  1.673788*^6, 1.40486853*^8, 2069.452, 24.656, 1.015858*^6, 14.964, 0.003, 
  385.4, "tests performed", 4.3084487*^7, 3.2932448*^7, 1.0152039*^7, 
  304418., 462529., 63.47, 48.51, 14.95, 6813., 61.11, 6.7886004*^7, 272.898, 
  40.8, 18.517, 12.527, 39753.244, 0.2, 122.137, 4.28, 20., 24.7, "", 2.54, 
  81.32, 0.932}, {"GBR", "Europe", "United Kingdom", "2021-04-19", 
  4.406114*^6, 3054., 2545.429, 127524., 6., 25.429, 64904.601, 44.987, 
  37.496, 1878.502, 0.088, 0.375, 0.96, 318., 4.684, 2006., 29.55, "", "", 
  "", "", 1.041368*^6, 1.41704576*^8, 2087.39, 15.34, 1.043858*^6, 15.377, 
  0.002, 410.1, "tests performed", 4.345791*^7, 3.303212*^7, 1.042579*^7, 
  373423., 478576., 64.02, 48.66, 15.36, 7050., 61.11, 6.7886004*^7, 272.898, 
  40.8, 18.517, 12.527, 39753.244, 0.2, 122.137, 4.28, 20., 24.7, "", 2.54, 
  81.32, 0.932}, {"GBR", "Europe", "United Kingdom", "2021-04-20", 
  4.408644*^6, 2530., 2549., 127557., 33., 26.857, 64941.869, 37.268, 37.548, 
  1878.988, 0.486, 0.396, 0.95, 300., 4.419, 1925., 28.356, "", "", "", "", 
  730210., 1.42527783*^8, 2099.516, 10.756, 1.053682*^6, 15.521, 0.002, 
  413.4, "tests performed", 4.3915559*^7, 3.3139742*^7, 1.0775817*^7, 
  457649., 488411., 64.69, 48.82, 15.87, 7195., 61.11, 6.7886004*^7, 272.898, 
  40.8, 18.517, 12.527, 39753.244, 0.2, 122.137, 4.28, 20., 24.7, "", 2.54, 
  81.32, 0.932}, {"GBR", "Europe", "United Kingdom", "2021-04-21", 
  4.411068*^6, 2424., 2534., 127577., 20., 24.286, 64977.576, 35.707, 37.327, 
  1879.283, 0.295, 0.358, 0.93, 276., 4.066, 1892., 27.87, "", "", "", "", 
  1.371393*^6, 1.43949153*^8, 2120.454, 20.201, 1.083648*^6, 15.963, 0.002, 
  427.6, "tests performed", 4.4450252*^7, 3.3257651*^7, 1.1192601*^7, 
  534693., 498850., 65.48, 48.99, 16.49, 7348., 61.11, 6.7886004*^7, 272.898, 
  40.8, 18.517, 12.527, 39753.244, 0.2, 122.137, 4.28, 20., 24.7, "", 2.54, 
  81.32, 0.932}, {"GBR", "Europe", "United Kingdom", "2021-04-22", 
  4.413834*^6, 2766., 2534., 127597., 20., 22.714, 65018.321, 40.745, 37.327, 
  1879.577, 0.295, 0.335, 0.92, 261., 3.845, 1790., 26.368, "", "", "", "", 
  1.111876*^6, 1.452139*^8, 2139.085, 16.379, 1.105016*^6, 16.278, 0.002, 
  436.1, "tests performed", 4.5012308*^7, 3.3388637*^7, 1.1623671*^7, 
  562056., 500934., 66.31, 49.18, 17.12, 7379., 61.11, 6.7886004*^7, 272.898, 
  40.8, 18.517, 12.527, 39753.244, 0.2, 122.137, 4.28, 20., 24.7, "", 2.54, 
  81.32, 0.932}, {"GBR", "Europe", "United Kingdom", "2021-04-23", 
  4.416588*^6, 2754., 2526.429, 127638., 41., 23.714, 65058.889, 40.568, 
  37.216, 1880.181, 0.604, 0.349, 0.92, 243., 3.58, 1748., 25.749, "", "", 
  "", "", 722997., 1.46022203*^8, 2150.991, 10.65, 1.111525*^6, 16.373, 
  0.002, 440., "tests performed", 4.5613109*^7, 3.3524423*^7, 1.2088686*^7, 
  600801., 496017., 67.19, 49.38, 17.81, 7307., 61.11, 6.7886004*^7, 272.898, 
  40.8, 18.517, 12.527, 39753.244, 0.2, 122.137, 4.28, 20., 24.7, "", 2.54, 
  81.32, 0.932}, {"GBR", "Europe", "United Kingdom", "2021-04-24", 
  4.41871*^6, 2122., 2504.857, 127670., 32., 23.143, 65090.147, 31.258, 
  36.898, 1880.653, 0.471, 0.341, 0.91, 240., 3.535, 1672., 24.63, "", "", 
  "", "", 502663., 1.46560366*^8, 2158.919, 7.405, 1.112639*^6, 16.39, 0.002, 
  444.2, "tests performed", 4.6309512*^7, 3.367319*^7, 1.2636322*^7, 696403., 
  504206., 68.22, 49.6, 18.61, 7427., 61.11, 6.7886004*^7, 272.898, 40.8, 
  18.517, 12.527, 39753.244, 0.2, 122.137, 4.28, 20., 24.7, "", 2.54, 81.32, 
  0.932}, {"GBR", "Europe", "United Kingdom", "2021-04-25", 4.420443*^6, 
  1733., 2483.286, 127681., 11., 23.286, 65115.675, 25.528, 36.58, 1880.815, 
  0.162, 0.343, 0.91, 231., 3.403, 1625., 23.937, "", "", 1021., 15.04, 
  1.477709*^6, 1.48076928*^8, 2181.259, 21.768, 1.084296*^6, 15.972, 0.002, 
  436.6, "tests performed", 4.6650008*^7, 3.3752885*^7, 1.2897123*^7, 
  340496., 509360., 68.72, 49.72, 19., 7503., 61.11, 6.7886004*^7, 272.898, 
  40.8, 18.517, 12.527, 39753.244, 0.2, 122.137, 4.28, 20., 24.7, "", 2.54, 
  81.32, 0.932}, {"GBR", "Europe", "United Kingdom", "2021-04-26", 
  4.422562*^6, 2119., 2349.714, 127688., 7., 23.429, 65146.889, 31.214, 
  34.613, 1880.918, 0.103, 0.345, 0.91, 227., 3.344, 1647., 24.261, "", "", 
  "", "", 1.034181*^6, 1.49291858*^8, 2199.155, 15.234, 1.083897*^6, 15.966, 
  0.002, 461.3, "tests performed", 4.7045391*^7, 3.384358*^7, 1.3201811*^7, 
  395383., 512497., 69.3, 49.85, 19.45, 7549., 61.11, 6.7886004*^7, 272.898, 
  40.8, 18.517, 12.527, 39753.244, 0.2, 122.137, 4.28, 20., 24.7, "", 2.54, 
  81.32, 0.932}, {"GBR", "Europe", "United Kingdom", "2021-04-27", 
  4.425259*^6, 2697., 2373.571, 127705., 17., 21.143, 65186.618, 39.728, 
  34.964, 1881.168, 0.25, 0.311, 0.93, 214., 3.152, 1570., 23.127, "", "", 
  "", "", 730262., 1.5010136*^8, 2211.08, 10.757, 1.08194*^6, 15.938, 0.002, 
  455.8, "tests performed", 4.7540984*^7, 3.3959908*^7, 1.3581076*^7, 
  495593., 517918., 70.03, 50.02, 20.01, 7629., 61.11, 6.7886004*^7, 272.898, 
  40.8, 18.517, 12.527, 39753.244, 0.2, 122.137, 4.28, 20., 24.7, "", 2.54, 
  81.32, 0.932}, {"GBR", "Europe", "United Kingdom", "2021-04-28", 
  4.42739*^6, 2131., 2331.714, 127734., 29., 22.429, 65218.009, 31.391, 
  34.347, 1881.596, 0.427, 0.33, 0.91, 208., 3.064, 1512., 22.273, "", "", 
  "", "", 1.360719*^6, 1.51516625*^8, 2231.927, 20.044, 1.081067*^6, 15.925, 
  0.002, 463.6, "tests performed", 4.8138009*^7, 3.4094048*^7, 1.4043961*^7, 
  597025., 526822., 70.91, 50.22, 20.69, 7760., 61.11, 6.7886004*^7, 272.898, 
  40.8, 18.517, 12.527, 39753.244, 0.2, 122.137, 4.28, 20., 24.7, "", 2.54, 
  81.32, 0.932}, {"GBR", "Europe", "United Kingdom", "2021-04-29", 
  4.429849*^6, 2459., 2287.857, 127759., 25., 23.143, 65254.231, 36.222, 
  33.701, 1881.964, 0.368, 0.341, 0.89, 196., 2.887, 1461., 21.521, "", "", 
  "", "", 1.072576*^6, 1.527432*^8, 2249.995, 15.8, 1.075614*^6, 15.844, 
  0.002, 470.1, "tests performed", 4.8752144*^7, 3.4216616*^7, 1.4535528*^7, 
  614135., 534262., 71.81, 50.4, 21.41, 7870., 61.11, 6.7886004*^7, 272.898, 
  40.8, 18.517, 12.527, 39753.244, 0.2, 122.137, 4.28, 20., 24.7, "", 2.54, 
  81.32, 0.932}, {"GBR", "Europe", "United Kingdom", "2021-04-30", 
  4.432246*^6, 2397., 2236.857, 127775., 16., 19.571, 65289.54, 35.309, 
  32.95, 1882.199, 0.236, 0.288, 0.89, 185., 2.725, 1363., 20.078, "", "", 
  "", "", 667686., 1.53491922*^8, 2261.025, 9.835, 1.067103*^6, 15.719, 
  0.002, 477.1, "tests performed", 4.9319518*^7, 3.4362205*^7, 1.4957313*^7, 
  567374., 529487., 72.65, 50.62, 22.03, 7800., 61.11, 6.7886004*^7, 272.898, 
  40.8, 18.517, 12.527, 39753.244, 0.2, 122.137, 4.28, 20., 24.7, "", 2.54, 
  81.32, 0.932}, {"GBR", "Europe", "United Kingdom", "2021-05-01", 
  4.434157*^6, 1911., 2206.714, 127782., 7., 16., 65317.691, 28.15, 32.506, 
  1882.303, 0.103, 0.236, 0.89, 188., 2.769, 1283., 18.899, "", "", "", "", 
  485640., 1.54011981*^8, 2268.685, 7.154, 1.064516*^6, 15.681, 0.002, 482.4, 
  "tests performed", 4.9834997*^7, 3.450538*^7, 1.5329617*^7, 515479., 
  503641., 73.41, 50.83, 22.58, 7419., 61.11, 6.7886004*^7, 272.898, 40.8, 
  18.517, 12.527, 39753.244, 0.2, 122.137, 4.28, 20., 24.7, "", 2.54, 81.32, 
  0.932}, {"GBR", "Europe", "United Kingdom", "2021-05-02", 4.435831*^6, 
  1674., 2198.286, 127796., 14., 16.429, 65342.35, 24.659, 32.382, 1882.509, 
  0.206, 0.242, 0.89, 196., 2.887, 1281., 18.87, "", "", 834., 12.285, 
  832918., 1.54880126*^8, 2281.474, 12.269, 971885., 14.316, 0.002, 442.1, 
  "tests performed", 5.0097812*^7, 3.4595304*^7, 1.5502508*^7, 262815., 
  492543., 73.8, 50.96, 22.84, 7255., 61.11, 6.7886004*^7, 272.898, 40.8, 
  18.517, 12.527, 39753.244, 0.2, 122.137, 4.28, 20., 24.7, "", 2.54, 81.32, 
  0.932}, {"GBR", "Europe", "United Kingdom", "2021-05-03", 4.437505*^6, 
  1674., 2134.714, 127797., 1., 15.571, 65367.008, 24.659, 31.446, 1882.524, 
  0.015, 0.229, 0.89, 187., 2.755, 1299., 19.135, "", "", "", "", 
  1.069724*^6, 1.56093792*^8, 2299.352, 15.758, 971705., 14.314, 0.002, 
  455.2, "tests performed", 5.0297911*^7, 3.4667904*^7, 1.5630007*^7, 
  200099., 464646., 74.09, 51.07, 23.02, 6845., 59.72, 6.7886004*^7, 272.898, 
  40.8, 18.517, 12.527, 39753.244, 0.2, 122.137, 4.28, 20., 24.7, "", 2.54, 
  81.32, 0.932}, {"GBR", "Europe", "United Kingdom", "2021-05-04", 
  4.439489*^6, 1984., 2032.857, 127803., 6., 14., 65396.234, 29.225, 29.945, 
  1882.612, 0.088, 0.206, 0.92, 181., 2.666, 1292., 19.032, "", "", "", "", 
  860368., 1.57088742*^8, 2314.008, 12.674, 998197., 14.704, 0.002, 491., 
  "tests performed", 5.0682567*^7, 3.4795074*^7, 1.5887493*^7, 384656., 
  448798., 74.66, 51.26, 23.4, 6611., 59.72, 6.7886004*^7, 272.898, 40.8, 
  18.517, 12.527, 39753.244, 0.2, 122.137, 4.28, 20., 24.7, "", 2.54, 81.32, 
  0.932}, {"GBR", "Europe", "United Kingdom", "2021-05-05", 4.441644*^6, 
  2155., 2036.286, 127830., 27., 13.714, 65427.978, 31.744, 29.996, 1883.01, 
  0.398, 0.202, 0.96, 182., 2.681, 1235., 18.192, "", "", "", "", 
  1.214689*^6, 1.58363333*^8, 2332.783, 17.893, 978101., 14.408, 0.002, 
  480.3, "tests performed", 5.122589*^7, 3.4934171*^7, 1.6291719*^7, 543323., 
  441126., 75.46, 51.46, 24., 6498., 59.72, 6.7886004*^7, 272.898, 40.8, 
  18.517, 12.527, 39753.244, 0.2, 122.137, 4.28, 20., 24.7, "", 2.54, 81.32, 
  0.932}, {"GBR", "Europe", "United Kingdom", "2021-05-06", 4.444262*^6, 
  2618., 2059., 127843., 13., 12., 65466.543, 38.565, 30.33, 1883.201, 0.191, 
  0.177, 0.99, 163., 2.401, 1156., 17.029, "", "", "", "", 1.067566*^6, 
  1.59580869*^8, 2350.718, 15.726, 976810., 14.389, 0.002, 474.4, 
  "tests performed", 5.1834361*^7, 3.5069641*^7, 1.676472*^7, 608471., 
  440317., 76.36, 51.66, 24.7, 6486., 59.72, 6.7886004*^7, 272.898, 40.8, 
  18.517, 12.527, 39753.244, 0.2, 122.137, 4.28, 20., 24.7, "", 2.54, 81.32, 
  0.932}, {"GBR", "Europe", "United Kingdom", "2021-05-07", 4.446752*^6, 
  2490., 2072.286, 127858., 15., 11.857, 65503.222, 36.679, 30.526, 1883.422, 
  0.221, 0.175, 1., 159., 2.342, 1153., 16.984, "", "", "", "", 708935., 
  1.60342371*^8, 2361.936, 10.443, 978636., 14.416, 0.002, 472.2, 
  "tests performed", 5.2433184*^7, 3.5202642*^7, 1.7230542*^7, 598823., 
  444809., 77.24, 51.86, 25.38, 6552., 59.72, 6.7886004*^7, 272.898, 40.8, 
  18.517, 12.527, 39753.244, 0.2, 122.137, 4.28, 20., 24.7, "", 2.54, 81.32, 
  0.932}, {"GBR", "Europe", "United Kingdom", "2021-05-08", 4.448808*^6, 
  2056., 2093., 127863., 5., 11.571, 65533.508, 30.286, 30.831, 1883.496, 
  0.074, 0.17, 1.01, 151., 2.224, 1134., 16.704, "", "", "", "", 490546., 
  1.60869162*^8, 2369.696, 7.226, 979597., 14.43, 0.002, 468., 
  "tests performed", 5.3041048*^7, 3.5371669*^7, 1.7669379*^7, 607864., 
  458007., 78.13, 52.1, 26.03, 6747., 59.72, 6.7886004*^7, 272.898, 40.8, 
  18.517, 12.527, 39753.244, 0.2, 122.137, 4.28, 20., 24.7, "", 2.54, 81.32, 
  0.932}, {"GBR", "Europe", "United Kingdom", "2021-05-09", 4.450578*^6, 
  1770., 2106.714, 127865., 2., 9.857, 65559.581, 26.073, 31.033, 1883.525, 
  0.029, 0.145, 1.03, 144., 2.121, 1115., 16.425, "", "", 773., 11.387, 
  1.322338*^6, 1.62226572*^8, 2389.691, 19.479, 1.049492*^6, 15.46, 0.002, 
  498.2, "tests performed", 5.3328845*^7, 3.5472295*^7, 1.785655*^7, 287797., 
  461576., 78.56, 52.25, 26.3, 6799., 59.72, 6.7886004*^7, 272.898, 40.8, 
  18.517, 12.527, 39753.244, 0.2, 122.137, 4.28, 20., 24.7, "", 2.54, 81.32, 
  0.932}, {"GBR", "Europe", "United Kingdom", "2021-05-10", 4.452956*^6, 
  2378., 2207.286, 127870., 5., 10.429, 65594.611, 35.029, 32.515, 1883.599, 
  0.074, 0.154, 1.06, 149., 2.195, 1126., 16.587, "", "", "", "", 955467., 
  1.63345211*^8, 2406.169, 14.075, 1.035917*^6, 15.26, 0.002, 469.3, 
  "tests performed", 5.3675733*^7, 3.5587348*^7, 1.8088385*^7, 346888., 
  482546., 79.07, 52.42, 26.65, 7108., 59.72, 6.7886004*^7, 272.898, 40.8, 
  18.517, 12.527, 39753.244, 0.2, 122.137, 4.28, 20., 24.7, "", 2.54, 81.32, 
  0.932}, {"GBR", "Europe", "United Kingdom", "2021-05-11", 4.455446*^6, 
  2490., 2279.571, 127890., 20., 12.429, 65631.29, 36.679, 33.579, 1883.893, 
  0.295, 0.183, 1.06, 138., 2.033, 1103., 16.248, "", "", "", "", 711104., 
  1.64129675*^8, 2417.725, 10.475, 1.005848*^6, 14.817, 0.002, 441.2, 
  "tests performed", 5.4160993*^7, 3.5722461*^7, 1.8438532*^7, 485260., 
  496918., 79.78, 52.62, 27.16, 7320., 59.72, 6.7886004*^7, 272.898, 40.8, 
  18.517, 12.527, 39753.244, 0.2, 122.137, 4.28, 20., 24.7, "", 2.54, 81.32, 
  0.932}, {"GBR", "Europe", "United Kingdom", "2021-05-12", 4.457742*^6, 
  2296., 2299.714, 127901., 11., 10.143, 65665.111, 33.821, 33.876, 1884.056, 
  0.162, 0.149, 1.03, 136., 2.003, 1064., 15.673, "", "", "", "", 
  1.184941*^6, 1.65362038*^8, 2435.878, 17.455, 999815., 14.728, 0.002, 
  434.8, "tests performed", 5.479764*^7, 3.5906671*^7, 1.8890969*^7, 636647., 
  510250., 80.72, 52.89, 27.83, 7516., 59.72, 6.7886004*^7, 272.898, 40.8, 
  18.517, 12.527, 39753.244, 0.2, 122.137, 4.28, 20., 24.7, "", 2.54, 81.32, 
  0.932}, {"GBR", "Europe", "United Kingdom", "2021-05-13", 4.460405*^6, 
  2663., 2306.143, 127912., 11., 9.857, 65704.339, 39.228, 33.971, 1884.218, 
  0.162, 0.145, 1., 129., 1.9, 997., 14.686, "", "", "", "", 982881., 
  1.6401296*^8, 2416.006, 14.478, 633156., 9.327, 0.004, 274.6, 
  "tests performed", 5.5434965*^7, 3.6115955*^7, 1.931901*^7, 637325., 
  514372., 81.66, 53.2, 28.46, 7577., 59.72, 6.7886004*^7, 272.898, 40.8, 
  18.517, 12.527, 39753.244, 0.2, 122.137, 4.28, 20., 24.7, "", 2.54, 81.32, 
  0.932}, {"GBR", "Europe", "United Kingdom", "2021-05-14", 4.462603*^6, 
  2198., 2264.429, 127930., 18., 10.286, 65736.717, 32.378, 33.356, 1884.483, 
  0.265, 0.152, 0.97, 124., 1.827, 972., 14.318, "", "", "", "", 674608., 
  1.64769141*^8, 2427.144, 9.937, 632396., 9.316, 0.004, 279.3, 
  "tests performed", 5.6048435*^7, 3.6336023*^7, 1.9712412*^7, 613470., 
  516464., 82.56, 53.53, 29.04, 7608., 59.72, 6.7886004*^7, 272.898, 40.8, 
  18.517, 12.527, 39753.244, 0.2, 122.137, 4.28, 20., 24.7, "", 2.54, 81.32, 
  0.932}, {"GBR", "Europe", "United Kingdom", "2021-05-15", 4.464663*^6, 
  2060., 2265., 127937., 7., 10.571, 65767.061, 30.345, 33.365, 1884.586, 
  0.103, 0.156, 0.99, 121., 1.782, 962., 14.171, "", "", "", "", 460202., 
  1.65259759*^8, 2434.372, 6.779, 627228., 9.239, 0.004, 276.9, 
  "tests performed", 5.6677012*^7, 3.6573354*^7, 2.0103658*^7, 628577., 
  519423., 83.49, 53.87, 29.61, 7651., 59.72, 6.7886004*^7, 272.898, 40.8, 
  18.517, 12.527, 39753.244, 0.2, 122.137, 4.28, 20., 24.7, "", 2.54, 81.32, 
  0.932}, {"GBR", "Europe", "United Kingdom", "2021-05-16", 4.466589*^6, 
  1926., 2287.286, 127941., 4., 10.857, 65795.433, 28.371, 33.693, 1884.645, 
  0.059, 0.16, 1.02, 123., 1.812, 937., 13.803, "", "", 689., 10.149, 
  1.086443*^6, 1.66384182*^8, 2450.935, 16.004, 593944., 8.749, 0.004, 259.7, 
  "tests performed", 5.6992075*^7, 3.6704672*^7, 2.0287403*^7, 315063., 
  523319., 83.95, 54.07, 29.88, 7709., 59.72, 6.7886004*^7, 272.898, 40.8, 
  18.517, 12.527, 39753.244, 0.2, 122.137, 4.28, 20., 24.7, "", 2.54, 81.32, 
  0.932}, {"GBR", "Europe", "United Kingdom", "2021-05-17", 4.468582*^6, 
  1993., 2232.286, 127946., 5., 10.857, 65824.791, 29.358, 32.883, 1884.718, 
  0.074, 0.16, 1.04, 125., 1.841, 939., 13.832, "", "", "", "", 967126., 
  1.67599744*^8, 2468.841, 14.246, 607790., 8.953, 0.004, 272.3, 
  "tests performed", 5.7357857*^7, 3.6811405*^7, 2.0546452*^7, 365782., 
  526018., 84.49, 54.23, 30.27, 7749., 62.5, 6.7886004*^7, 272.898, 40.8, 
  18.517, 12.527, 39753.244, 0.2, 122.137, 4.28, 20., 24.7, "", 2.54, 81.32, 
  0.932}, {"GBR", "Europe", "United Kingdom", "2021-05-18", 4.46622*^6, 
  -2362., 1539.143, 127953., 7., 9., 65789.997, -34.794, 22.672, 1884.822, 
  0.103, 0.133, 1.08, 124., 1.827, 894., 13.169, "", "", "", "", 732012., 
  1.68404482*^8, 2480.695, 10.783, 610687., 8.996, 0.003, 396.8, 
  "tests performed", 5.7855958*^7, 3.6985505*^7, 2.0870453*^7, 498101., 
  527852., 85.23, 54.48, 30.74, 7776., 62.5, 6.7886004*^7, 272.898, 40.8, 
  18.517, 12.527, 39753.244, 0.2, 122.137, 4.28, 20., 24.7, "", 2.54, 81.32, 
  0.932}, {"GBR", "Europe", "United Kingdom", "2021-05-19", 4.468366*^6, 
  2146., 1517.714, 127956., 3., 7.857, 65821.609, 31.612, 22.357, 1884.866, 
  0.044, 0.116, 1.12, 122., 1.797, 914., 13.464, "", "", "", "", 1.18066*^6, 
  1.69635175*^8, 2498.824, 17.392, 610448., 8.992, 0.002, 402.2, 
  "tests performed", 5.8489834*^7, 3.7250363*^7, 2.1239471*^7, 633876., 
  527456., 86.16, 54.87, 31.29, 7770., 62.5, 6.7886004*^7, 272.898, 40.8, 
  18.517, 12.527, 39753.244, 0.2, 122.137, 4.28, 20., 24.7, "", 2.54, 81.32, 
  0.932}, {"GBR", "Europe", "United Kingdom", "2021-05-20", 4.471065*^6, 
  2699., 1522.857, 127963., 7., 7.286, 65861.367, 39.758, 22.433, 1884.969, 
  0.103, 0.107, 1.16, 123., 1.812, 908., 13.375, "", "", "", "", 982099., 
  1.70774076*^8, 2515.601, 14.467, 965874., 14.228, 0.002, 634.3, 
  "tests performed", 5.9178397*^7, 3.7518614*^7, 2.1659783*^7, 688563., 
  534776., 87.17, 55.27, 31.91, 7878., 62.5, 6.7886004*^7, 272.898, 40.8, 
  18.517, 12.527, 39753.244, 0.2, 122.137, 4.28, 20., 24.7, "", 2.54, 81.32, 
  0.932}, {"GBR", "Europe", "United Kingdom", "2021-05-21", 4.473773*^6, 
  2708., 1595.714, 127972., 9., 6., 65901.257, 39.89, 23.506, 1885.101, 
  0.133, 0.088, 1.18, 124., 1.827, 917., 13.508, "", "", "", "", 715414., 
  1.71561923*^8, 2527.206, 10.538, 970397., 14.295, 0.002, 608.1, 
  "tests performed", 5.9824737*^7, 3.7738271*^7, 2.2086466*^7, 646340., 
  539472., 88.13, 55.59, 32.53, 7947., 62.5, 6.7886004*^7, 272.898, 40.8, 
  18.517, 12.527, 39753.244, 0.2, 122.137, 4.28, 20., 24.7, "", 2.54, 81.32, 
  0.932}, {"GBR", "Europe", "United Kingdom", "2021-05-22", 4.476297*^6, 
  2524., 1662., 127978., 6., 5.857, 65938.437, 37.18, 24.482, 1885.19, 0.088, 
  0.086, 1.19, 123., 1.812, 882., 12.992, "", "", "", "", 499089., 
  1.72094944*^8, 2535.058, 7.352, 976455., 14.384, 0.002, 587.5, 
  "tests performed", 6.0587098*^7, 3.7943681*^7, 2.2643417*^7, 762361., 
  558584., 89.25, 55.89, 33.36, 8228., 62.5, 6.7886004*^7, 272.898, 40.8, 
  18.517, 12.527, 39753.244, 0.2, 122.137, 4.28, 20., 24.7, "", 2.54, 81.32, 
  0.932}, {"GBR", "Europe", "United Kingdom", "2021-05-23", 4.47839*^6, 
  2093., 1685.857, 127983., 5., 6., 65969.268, 30.831, 24.834, 1885.263, 
  0.074, 0.088, 1.19, 120., 1.768, 919., 13.537, "", "", 832., 12.256, 
  1.165801*^6, 1.73297678*^8, 2552.775, 17.173, 987642., 14.549, 0.002, 
  585.8, "tests performed", 6.0965594*^7, 3.8070038*^7, 2.2895556*^7, 
  378496., 567646., 89.81, 56.08, 33.73, 8362., 62.5, 6.7886004*^7, 272.898, 
  40.8, 18.517, 12.527, 39753.244, 0.2, 122.137, 4.28, 20., 24.7, "", 2.54, 
  81.32, 0.932}, {"GBR", "Europe", "United Kingdom", "2021-05-24", 
  4.48076*^6, 2370., 1739.714, 127986., 3., 5.714, 66004.18, 34.911, 25.627, 
  1885.308, 0.044, 0.084, 1.21, 121., 1.782, 955., 14.068, "", "", "", "", 
  946830., 1.74394703*^8, 2568.935, 13.947, 970708., 14.299, 0.002, 558., 
  "tests performed", 6.1420928*^7, 3.8192417*^7, 2.3228511*^7, 455334., 
  580439., 90.48, 56.26, 34.22, 8550., 62.5, 6.7886004*^7, 272.898, 40.8, 
  18.517, 12.527, 39753.244, 0.2, 122.137, 4.28, 20., 24.7, "", 2.54, 81.32, 
  0.932}, {"GBR", "Europe", "United Kingdom", "2021-05-25", 4.483177*^6, 
  2417., 2422.429, 128001., 15., 6.857, 66039.783, 35.604, 35.684, 1885.529, 
  0.221, 0.101, 1.23, 128., 1.886, 916., 13.493, "", "", "", "", 741912., 
  1.75208582*^8, 2580.923, 10.929, 972014., 14.318, 0.002, 401.3, 
  "tests performed", 6.1995062*^7, 3.8378564*^7, 2.3616498*^7, 574134., 
  591301., 91.32, 56.53, 34.79, 8710., 62.5, 6.7886004*^7, 272.898, 40.8, 
  18.517, 12.527, 39753.244, 0.2, 122.137, 4.28, 20., 24.7, "", 2.54, 81.32, 
  0.932}, {"GBR", "Europe", "United Kingdom", "2021-05-26", 4.486168*^6, 
  2991., 2543.143, 128010., 9., 7.714, 66083.843, 44.059, 37.462, 1885.661, 
  0.133, 0.114, 1.26, 125., 1.841, 890., 13.11, "", "", "", "", 1.132061*^6, 
  1.76394409*^8, 2598.391, 16.676, 965605., 14.224, 0.003, 379.7, 
  "tests performed", 6.2658639*^7, 3.8614683*^7, 2.4043956*^7, 663577., 
  595544., 92.3, 56.88, 35.42, 8773., 62.5, 6.7886004*^7, 272.898, 40.8, 
  18.517, 12.527, 39753.244, 0.2, 122.137, 4.28, 20., 24.7, "", 2.54, 81.32, 
  0.932}, {"GBR", "Europe", "United Kingdom", "2021-05-27", 4.489552*^6, 
  3384., 2641., 128020., 10., 8.143, 66133.691, 49.848, 38.903, 1885.808, 
  0.147, 0.12, 1.28, 120., 1.768, 867., 12.771, "", "", "", "", 959007., 
  1.77486846*^8, 2614.484, 14.127, 958967., 14.126, 0.003, 363.1, 
  "tests performed", 6.3349252*^7, 3.88712*^7, 2.4478052*^7, 690613., 
  595836., 93.32, 57.26, 36.06, 8777., 62.5, 6.7886004*^7, 272.898, 40.8, 
  18.517, 12.527, 39753.244, 0.2, 122.137, 4.28, 20., 24.7, "", 2.54, 81.32, 
  0.932}, {"GBR", "Europe", "United Kingdom", "2021-05-28", 4.493582*^6, 
  4030., 2829.857, 128030., 10., 8.286, 66193.055, 59.364, 41.685, 1885.956, 
  0.147, 0.122, 1.31, 124., 1.827, 878., 12.933, "", "", "", "", 679217., 
  1.78229622*^8, 2625.425, 10.005, 952528., 14.031, 0.003, 336.6, 
  "tests performed", 6.3989645*^7, 3.9075642*^7, 2.4914003*^7, 640393., 
  594987., 94.26, 57.56, 36.7, 8765., 62.5, 6.7886004*^7, 272.898, 40.8, 
  18.517, 12.527, 39753.244, 0.2, 122.137, 4.28, 20., 24.7, "", 2.54, 81.32, 
  0.932}, {"GBR", "Europe", "United Kingdom", "2021-05-29", 4.496823*^6, 
  3241., 2932.286, 128037., 7., 8.429, 66240.797, 47.742, 43.194, 1886.059, 
  0.103, 0.124, 1.3, 119., 1.753, 878., 12.933, "", "", "", "", 488274., 
  1.78748832*^8, 2633.073, 7.193, 950555., 14.002, 0.003, 324.2, 
  "tests performed", 6.4592019*^7, 3.9259168*^7, 2.5332851*^7, 602374., 
  572132., 95.15, 57.83, 37.32, 8428., 62.5, 6.7886004*^7, 272.898, 40.8, 
  18.517, 12.527, 39753.244, 0.2, 122.137, 4.28, 20., 24.7, "", 2.54, 81.32, 
  0.932}, {"GBR", "Europe", "United Kingdom", "2021-05-30", 4.499937*^6, 
  3114., 3078.143, 128043., 6., 8.571, 66286.668, 45.871, 45.343, 1886.147, 
  0.088, 0.126, 1.3, 124., 1.827, 898., 13.228, "", "", 857., 12.624, 
  625777., 1.794005*^8, 2642.673, 9.218, 871832., 12.843, 0.004, 283.2, 
  "tests performed", 6.4923228*^7, 3.9384055*^7, 2.5539173*^7, 331209., 
  565376., 95.64, 58.01, 37.62, 8328., 62.5, 6.7886004*^7, 272.898, 40.8, 
  18.517, 12.527, 39753.244, 0.2, 122.137, 4.28, 20., 24.7, "", 2.54, 81.32, 
  0.932}, {"GBR", "Europe", "United Kingdom", "2021-05-31", 4.503231*^6, 
  3294., 3210.143, 128045., 2., 8.429, 66335.19, 48.523, 47.287, 1886.177, 
  0.029, 0.124, 1.3, 122., 1.797, 921., 13.567, "", "", "", "", 602019., 
  1.80083008*^8, 2652.727, 8.868, 812615., 11.97, 0.004, 253.1, 
  "tests performed", 6.5211877*^7, 3.9477158*^7, 2.5734719*^7, 288649., 
  541564., 96.06, 58.15, 37.91, 7978., 62.5, 6.7886004*^7, 272.898, 40.8, 
  18.517, 12.527, 39753.244, 0.2, 122.137, 4.28, 20., 24.7, "", 2.54, 81.32, 
  0.932}, {"GBR", "Europe", "United Kingdom", "2021-06-01", 4.506333*^6, 
  3102., 3308., 128045., 0., 6.286, 66380.885, 45.694, 48.729, 1886.177, 0., 
  0.093, 1.32, 136., 2.003, 922., 13.582, "", "", "", "", 664849., 
  1.80817234*^8, 2663.542, 9.794, 801236., 11.803, 0.004, 242.2, 
  "tests performed", 6.5658949*^7, 3.9585665*^7, 2.6073284*^7, 447072., 
  523412., 96.72, 58.31, 38.41, 7710., 62.5, 6.7886004*^7, 272.898, 40.8, 
  18.517, 12.527, 39753.244, 0.2, 122.137, 4.28, 20., 24.7, "", 2.54, 81.32, 
  0.932}, {"GBR", "Europe", "United Kingdom", "2021-06-02", 4.510597*^6, 
  4264., 3489.857, 128057., 12., 6.714, 66443.696, 62.811, 51.408, 1886.353, 
  0.177, 0.099, 1.38, 129., 1.9, 954., 14.053, "", "", "", "", 854697., 
  1.81720658*^8, 2676.85, 12.59, 760893., 11.208, 0.005, 218., 
  "tests performed", 6.6180731*^7, 3.9758428*^7, 2.6422303*^7, 521782., 
  503156., 97.49, 58.57, 38.92, 7412., 62.5, 6.7886004*^7, 272.898, 40.8, 
  18.517, 12.527, 39753.244, 0.2, 122.137, 4.28, 20., 24.7, "", 2.54, 81.32, 
  0.932}, {"GBR", "Europe", "United Kingdom", "2021-06-03", 4.515778*^6, 
  5181., 3746.571, 128075., 18., 7.857, 66520.015, 76.319, 55.189, 1886.619, 
  0.265, 0.116, 1.44, 134., 1.974, 932., 13.729, "", "", "", "", 806272., 
  1.82624589*^8, 2690.166, 11.877, 733963., 10.812, 0.005, 195.9, 
  "tests performed", 6.6749638*^7, 3.9949694*^7, 2.6799944*^7, 568907., 
  485769., 98.33, 58.85, 39.48, 7156., 62.5, 6.7886004*^7, 272.898, 40.8, 
  18.517, 12.527, 39753.244, 0.2, 122.137, 4.28, 20., 24.7, "", 2.54, 81.32, 
  0.932}, {"GBR", "Europe", "United Kingdom", "2021-06-04", 4.521922*^6, 
  6144., 4048.571, 128086., 11., 8., 66610.52, 90.505, 59.638, 1886.781, 
  0.162, 0.118, 1.48, "", "", "", "", "", "", "", "", 670715., 1.83348677*^8, 
  2700.832, 9.88, 731294., 10.772, 0.006, 180.6, "tests performed", 
  6.7317593*^7, 4.0129618*^7, 2.7187975*^7, 567955., 475421., 99.16, 59.11, 
  40.05, 7003., 62.5, 6.7886004*^7, 272.898, 40.8, 18.517, 12.527, 39753.244, 
  0.2, 122.137, 4.28, 20., 24.7, "", 2.54, 81.32, 0.932}, 
 {"GBR", "Europe", "United Kingdom", "2021-06-05", 4.527577*^6, 5655., 
  4393.429, 128099., 13., 8.857, 66693.821, 83.301, 64.718, 1886.972, 0.191, 
  0.13, 1.5, "", "", "", "", "", "", "", "", 488842., 1.83870048*^8, 
  2708.512, 7.201, 731602., 10.777, 0.006, 166.5, "tests performed", 
  6.7994584*^7, 4.0333231*^7, 2.7661353*^7, 676991., 486081., 100.16, 59.41, 
  40.75, 7160., "", 6.7886004*^7, 272.898, 40.8, 18.517, 12.527, 39753.244, 
  0.2, 122.137, 4.28, 20., 24.7, "", 2.54, 81.32, 0.932}, 
 {"GBR", "Europe", "United Kingdom", "2021-06-06", 4.532802*^6, 5225., 4695., 
  128103., 4., 8.571, 66770.788, 76.967, 69.16, 1887.031, 0.059, 0.126, 1.5, 
  "", "", "", "", "", "", 278., 4.095, 1.242068*^6, 1.85147729*^8, 2727.333, 
  18.296, 821033., 12.094, 0.006, 174.9, "tests performed", 6.838187*^7, 
  4.0460576*^7, 2.7921294*^7, 387286., 494092., 100.73, 59.6, 41.13, 7278., 
  "", 6.7886004*^7, 272.898, 40.8, 18.517, 12.527, 39753.244, 0.2, 122.137, 
  4.28, 20., 24.7, "", 2.54, 81.32, 0.932}, 
 {"GBR", "Europe", "United Kingdom", "2021-06-07", 4.538399*^6, 5597., 5024., 
  128104., 1., 8.429, 66853.235, 82.447, 74.006, 1887.046, 0.015, 0.124, "", 
  "", "", "", "", "", "", "", "", "", "", "", "", "", "", "", "", "", "", "", 
  "", "", "", "", "", "", "", "", 6.7886004*^7, 272.898, 40.8, 18.517, 
  12.527, 39753.244, 0.2, 122.137, 4.28, 20., 24.7, "", 2.54, 81.32, 0.932}, 
 {"USA", "North America", "United States", "2020-01-22", 1., "", "", "", "", 
  "", 0.003, "", "", "", "", "", "", "", "", "", "", "", "", "", "", "", "", 
  "", "", "", "", "", "", "", "", "", "", "", "", "", "", "", "", 0., 
  3.31002647*^8, 35.608, 38.3, 15.413, 9.732, 54225.446, 1.2, 151.089, 10.79, 
  19.1, 24.6, "", 2.77, 78.86, 0.926}, {"USA", "North America", 
  "United States", "2020-01-23", 1., 0., "", "", "", "", 0.003, 0., "", "", 
  "", "", "", "", "", "", "", "", "", "", "", "", "", "", "", "", "", "", "", 
  "", "", "", "", "", "", "", "", "", "", 0., 3.31002647*^8, 35.608, 38.3, 
  15.413, 9.732, 54225.446, 1.2, 151.089, 10.79, 19.1, 24.6, "", 2.77, 78.86, 
  0.926}, {"USA", "North America", "United States", "2020-01-24", 2., 1., "", 
  "", "", "", 0.006, 0.003, "", "", "", "", "", "", "", "", "", "", "", "", 
  "", "", "", "", "", "", "", "", "", "", "", "", "", "", "", "", "", "", "", 
  0., 3.31002647*^8, 35.608, 38.3, 15.413, 9.732, 54225.446, 1.2, 151.089, 
  10.79, 19.1, 24.6, "", 2.77, 78.86, 0.926}, 
 {"USA", "North America", "United States", "2020-01-25", 2., 0., "", "", "", 
  "", 0.006, 0., "", "", "", "", "", "", "", "", "", "", "", "", "", "", "", 
  "", "", "", "", "", "", "", "", "", "", "", "", "", "", "", "", 0., 
  3.31002647*^8, 35.608, 38.3, 15.413, 9.732, 54225.446, 1.2, 151.089, 10.79, 
  19.1, 24.6, "", 2.77, 78.86, 0.926}, {"USA", "North America", 
  "United States", "2020-01-26", 5., 3., "", "", "", "", 0.015, 0.009, "", 
  "", "", "", "", "", "", "", "", "", "", "", "", "", "", "", "", "", "", "", 
  "", "", "", "", "", "", "", "", "", "", "", 0., 3.31002647*^8, 35.608, 
  38.3, 15.413, 9.732, 54225.446, 1.2, 151.089, 10.79, 19.1, 24.6, "", 2.77, 
  78.86, 0.926}, {"USA", "North America", "United States", "2020-01-27", 5., 
  0., "", "", "", "", 0.015, 0., "", "", "", "", "", "", "", "", "", "", "", 
  "", "", "", "", "", "", "", "", "", "", "", "", "", "", "", "", "", "", "", 
  "", 0., 3.31002647*^8, 35.608, 38.3, 15.413, 9.732, 54225.446, 1.2, 
  151.089, 10.79, 19.1, 24.6, "", 2.77, 78.86, 0.926}, 
 {"USA", "North America", "United States", "2020-01-28", 5., 0., 0.571, "", 
  "", 0., 0.015, 0., 0.002, "", "", 0., "", "", "", "", "", "", "", "", "", 
  "", "", "", "", "", "", "", "", "", "", "", "", "", "", "", "", "", "", 0., 
  3.31002647*^8, 35.608, 38.3, 15.413, 9.732, 54225.446, 1.2, 151.089, 10.79, 
  19.1, 24.6, "", 2.77, 78.86, 0.926}, {"USA", "North America", 
  "United States", "2020-01-29", 6., 1., 0.714, "", "", 0., 0.018, 0.003, 
  0.002, "", "", 0., "", "", "", "", "", "", "", "", "", "", "", "", "", "", 
  "", "", "", "", "", "", "", "", "", "", "", "", "", 0., 3.31002647*^8, 
  35.608, 38.3, 15.413, 9.732, 54225.446, 1.2, 151.089, 10.79, 19.1, 24.6, 
  "", 2.77, 78.86, 0.926}, {"USA", "North America", "United States", 
  "2020-01-30", 6., 0., 0.714, "", "", 0., 0.018, 0., 0.002, "", "", 0., "", 
  "", "", "", "", "", "", "", "", "", "", "", "", "", "", "", "", "", "", "", 
  "", "", "", "", "", "", "", 0., 3.31002647*^8, 35.608, 38.3, 15.413, 9.732, 
  54225.446, 1.2, 151.089, 10.79, 19.1, 24.6, "", 2.77, 78.86, 0.926}, 
 {"USA", "North America", "United States", "2020-01-31", 8., 2., 0.857, "", 
  "", 0., 0.024, 0.006, 0.003, "", "", 0., "", "", "", "", "", "", "", "", 
  "", "", "", "", "", "", "", "", "", "", "", "", "", "", "", "", "", "", "", 
  0., 3.31002647*^8, 35.608, 38.3, 15.413, 9.732, 54225.446, 1.2, 151.089, 
  10.79, 19.1, 24.6, "", 2.77, 78.86, 0.926}, 
 {"USA", "North America", "United States", "2020-02-01", 8., 0., 0.857, "", 
  "", 0., 0.024, 0., 0.003, "", "", 0., "", "", "", "", "", "", "", "", "", 
  "", "", "", "", "", "", "", "", "", "", "", "", "", "", "", "", "", "", 0., 
  3.31002647*^8, 35.608, 38.3, 15.413, 9.732, 54225.446, 1.2, 151.089, 10.79, 
  19.1, 24.6, "", 2.77, 78.86, 0.926}, {"USA", "North America", 
  "United States", "2020-02-02", 8., 0., 0.429, "", "", 0., 0.024, 0., 0.001, 
  "", "", 0., "", "", "", "", "", "", "", "", "", "", "", "", "", "", "", "", 
  "", "", "", "", "", "", "", "", "", "", "", 5.56, 3.31002647*^8, 35.608, 
  38.3, 15.413, 9.732, 54225.446, 1.2, 151.089, 10.79, 19.1, 24.6, "", 2.77, 
  78.86, 0.926}, {"USA", "North America", "United States", "2020-02-03", 11., 
  3., 0.857, "", "", 0., 0.033, 0.009, 0.003, "", "", 0., "", "", "", "", "", 
  "", "", "", "", "", "", "", "", "", "", "", "", "", "", "", "", "", "", "", 
  "", "", "", 5.56, 3.31002647*^8, 35.608, 38.3, 15.413, 9.732, 54225.446, 
  1.2, 151.089, 10.79, 19.1, 24.6, "", 2.77, 78.86, 0.926}, 
 {"USA", "North America", "United States", "2020-02-04", 11., 0., 0.857, "", 
  "", 0., 0.033, 0., 0.003, "", "", 0., "", "", "", "", "", "", "", "", "", 
  "", "", "", "", "", "", "", "", "", "", "", "", "", "", "", "", "", "", 
  5.56, 3.31002647*^8, 35.608, 38.3, 15.413, 9.732, 54225.446, 1.2, 151.089, 
  10.79, 19.1, 24.6, "", 2.77, 78.86, 0.926}, 
 {"USA", "North America", "United States", "2020-02-05", 11., 0., 0.714, "", 
  "", 0., 0.033, 0., 0.002, "", "", 0., "", "", "", "", "", "", "", "", "", 
  "", "", "", "", "", "", "", "", "", "", "", "", "", "", "", "", "", "", 
  5.56, 3.31002647*^8, 35.608, 38.3, 15.413, 9.732, 54225.446, 1.2, 151.089, 
  10.79, 19.1, 24.6, "", 2.77, 78.86, 0.926}, 
 {"USA", "North America", "United States", "2020-02-06", 12., 1., 0.857, "", 
  "", 0., 0.036, 0.003, 0.003, "", "", 0., "", "", "", "", "", "", "", "", 
  "", "", "", "", "", "", "", "", "", "", "", "", "", "", "", "", "", "", "", 
  5.56, 3.31002647*^8, 35.608, 38.3, 15.413, 9.732, 54225.446, 1.2, 151.089, 
  10.79, 19.1, 24.6, "", 2.77, 78.86, 0.926}, 
 {"USA", "North America", "United States", "2020-02-07", 12., 0., 0.571, "", 
  "", 0., 0.036, 0., 0.002, "", "", 0., "", "", "", "", "", "", "", "", "", 
  "", "", "", "", "", "", "", "", "", "", "", "", "", "", "", "", "", "", 
  5.56, 3.31002647*^8, 35.608, 38.3, 15.413, 9.732, 54225.446, 1.2, 151.089, 
  10.79, 19.1, 24.6, "", 2.77, 78.86, 0.926}, 
 {"USA", "North America", "United States", "2020-02-08", 12., 0., 0.571, "", 
  "", 0., 0.036, 0., 0.002, "", "", 0., "", "", "", "", "", "", "", "", "", 
  "", "", "", "", "", "", "", "", "", "", "", "", "", "", "", "", "", "", 
  5.56, 3.31002647*^8, 35.608, 38.3, 15.413, 9.732, 54225.446, 1.2, 151.089, 
  10.79, 19.1, 24.6, "", 2.77, 78.86, 0.926}, 
 {"USA", "North America", "United States", "2020-02-09", 12., 0., 0.571, "", 
  "", 0., 0.036, 0., 0.002, "", "", 0., "", "", "", "", "", "", "", "", "", 
  "", "", "", "", "", "", "", "", "", "", "", "", "", "", "", "", "", "", 
  5.56, 3.31002647*^8, 35.608, 38.3, 15.413, 9.732, 54225.446, 1.2, 151.089, 
  10.79, 19.1, 24.6, "", 2.77, 78.86, 0.926}, 
 {"USA", "North America", "United States", "2020-02-10", 12., 0., 0.143, "", 
  "", 0., 0.036, 0., 0., "", "", 0., "", "", "", "", "", "", "", "", "", "", 
  "", "", "", "", "", "", "", "", "", "", "", "", "", "", "", "", "", 5.56, 
  3.31002647*^8, 35.608, 38.3, 15.413, 9.732, 54225.446, 1.2, 151.089, 10.79, 
  19.1, 24.6, "", 2.77, 78.86, 0.926}, {"USA", "North America", 
  "United States", "2020-02-11", 13., 1., 0.286, "", "", 0., 0.039, 0.003, 
  0.001, "", "", 0., "", "", "", "", "", "", "", "", "", "", "", "", "", "", 
  "", "", "", "", "", "", "", "", "", "", "", "", "", 5.56, 3.31002647*^8, 
  35.608, 38.3, 15.413, 9.732, 54225.446, 1.2, 151.089, 10.79, 19.1, 24.6, 
  "", 2.77, 78.86, 0.926}, {"USA", "North America", "United States", 
  "2020-02-12", 13., 0., 0.286, "", "", 0., 0.039, 0., 0.001, "", "", 0., "", 
  "", "", "", "", "", "", "", "", "", "", "", "", "", "", "", "", "", "", "", 
  "", "", "", "", "", "", "", 5.56, 3.31002647*^8, 35.608, 38.3, 15.413, 
  9.732, 54225.446, 1.2, 151.089, 10.79, 19.1, 24.6, "", 2.77, 78.86, 0.926}, 
 {"USA", "North America", "United States", "2020-02-13", 14., 1., 0.286, "", 
  "", 0., 0.042, 0.003, 0.001, "", "", 0., "", "", "", "", "", "", "", "", 
  "", "", "", "", "", "", "", "", "", "", "", "", "", "", "", "", "", "", "", 
  5.56, 3.31002647*^8, 35.608, 38.3, 15.413, 9.732, 54225.446, 1.2, 151.089, 
  10.79, 19.1, 24.6, "", 2.77, 78.86, 0.926}, 
 {"USA", "North America", "United States", "2020-02-14", 14., 0., 0.286, "", 
  "", 0., 0.042, 0., 0.001, "", "", 0., "", "", "", "", "", "", "", "", "", 
  "", "", "", "", "", "", "", "", "", "", "", "", "", "", "", "", "", "", 
  5.56, 3.31002647*^8, 35.608, 38.3, 15.413, 9.732, 54225.446, 1.2, 151.089, 
  10.79, 19.1, 24.6, "", 2.77, 78.86, 0.926}, 
 {"USA", "North America", "United States", "2020-02-15", 14., 0., 0.286, "", 
  "", 0., 0.042, 0., 0.001, "", "", 0., "", "", "", "", "", "", "", "", "", 
  "", "", "", "", "", "", "", "", "", "", "", "", "", "", "", "", "", "", 
  5.56, 3.31002647*^8, 35.608, 38.3, 15.413, 9.732, 54225.446, 1.2, 151.089, 
  10.79, 19.1, 24.6, "", 2.77, 78.86, 0.926}, 
 {"USA", "North America", "United States", "2020-02-16", 14., 0., 0.286, "", 
  "", 0., 0.042, 0., 0.001, "", "", 0., "", "", "", "", "", "", "", "", "", 
  "", "", "", "", "", "", "", "", "", "", "", "", "", "", "", "", "", "", 
  5.56, 3.31002647*^8, 35.608, 38.3, 15.413, 9.732, 54225.446, 1.2, 151.089, 
  10.79, 19.1, 24.6, "", 2.77, 78.86, 0.926}, 
 {"USA", "North America", "United States", "2020-02-17", 14., 0., 0.286, "", 
  "", 0., 0.042, 0., 0.001, "", "", 0., "", "", "", "", "", "", "", "", "", 
  "", "", "", "", "", "", "", "", "", "", "", "", "", "", "", "", "", "", 
  5.56, 3.31002647*^8, 35.608, 38.3, 15.413, 9.732, 54225.446, 1.2, 151.089, 
  10.79, 19.1, 24.6, "", 2.77, 78.86, 0.926}, 
 {"USA", "North America", "United States", "2020-02-18", 14., 0., 0.143, "", 
  "", 0., 0.042, 0., 0., "", "", 0., "", "", "", "", "", "", "", "", "", "", 
  "", "", "", "", "", "", "", "", "", "", "", "", "", "", "", "", "", 5.56, 
  3.31002647*^8, 35.608, 38.3, 15.413, 9.732, 54225.446, 1.2, 151.089, 10.79, 
  19.1, 24.6, "", 2.77, 78.86, 0.926}, {"USA", "North America", 
  "United States", "2020-02-19", 14., 0., 0.143, "", "", 0., 0.042, 0., 0., 
  "", "", 0., "", "", "", "", "", "", "", "", "", "", "", "", "", "", "", "", 
  "", "", "", "", "", "", "", "", "", "", "", 5.56, 3.31002647*^8, 35.608, 
  38.3, 15.413, 9.732, 54225.446, 1.2, 151.089, 10.79, 19.1, 24.6, "", 2.77, 
  78.86, 0.926}, {"USA", "North America", "United States", "2020-02-20", 14., 
  0., 0., "", "", 0., 0.042, 0., 0., "", "", 0., "", "", "", "", "", "", "", 
  "", "", "", "", "", "", "", "", "", "", "", "", "", "", "", "", "", "", "", 
  "", 5.56, 3.31002647*^8, 35.608, 38.3, 15.413, 9.732, 54225.446, 1.2, 
  151.089, 10.79, 19.1, 24.6, "", 2.77, 78.86, 0.926}, 
 {"USA", "North America", "United States", "2020-02-21", 16., 2., 0.286, "", 
  "", 0., 0.048, 0.006, 0.001, "", "", 0., "", "", "", "", "", "", "", "", 
  "", "", "", "", "", "", "", "", "", "", "", "", "", "", "", "", "", "", "", 
  5.56, 3.31002647*^8, 35.608, 38.3, 15.413, 9.732, 54225.446, 1.2, 151.089, 
  10.79, 19.1, 24.6, "", 2.77, 78.86, 0.926}, 
 {"USA", "North America", "United States", "2020-02-22", 16., 0., 0.286, "", 
  "", 0., 0.048, 0., 0.001, "", "", 0., "", "", "", "", "", "", "", "", "", 
  "", "", "", "", "", "", "", "", "", "", "", "", "", "", "", "", "", "", 
  5.56, 3.31002647*^8, 35.608, 38.3, 15.413, 9.732, 54225.446, 1.2, 151.089, 
  10.79, 19.1, 24.6, "", 2.77, 78.86, 0.926}, 
 {"USA", "North America", "United States", "2020-02-23", 16., 0., 0.286, "", 
  "", 0., 0.048, 0., 0.001, "", "", 0., "", "", "", "", "", "", "", "", "", 
  "", "", "", "", "", "", "", "", "", "", "", "", "", "", "", "", "", "", 
  5.56, 3.31002647*^8, 35.608, 38.3, 15.413, 9.732, 54225.446, 1.2, 151.089, 
  10.79, 19.1, 24.6, "", 2.77, 78.86, 0.926}, 
 {"USA", "North America", "United States", "2020-02-24", 16., 0., 0.286, "", 
  "", 0., 0.048, 0., 0.001, "", "", 0., "", "", "", "", "", "", "", "", "", 
  "", "", "", "", "", "", "", "", "", "", "", "", "", "", "", "", "", "", 
  5.56, 3.31002647*^8, 35.608, 38.3, 15.413, 9.732, 54225.446, 1.2, 151.089, 
  10.79, 19.1, 24.6, "", 2.77, 78.86, 0.926}, 
 {"USA", "North America", "United States", "2020-02-25", 16., 0., 0.286, "", 
  "", 0., 0.048, 0., 0.001, "", "", 0., "", "", "", "", "", "", "", "", "", 
  "", "", "", "", "", "", "", "", "", "", "", "", "", "", "", "", "", "", 
  5.56, 3.31002647*^8, 35.608, 38.3, 15.413, 9.732, 54225.446, 1.2, 151.089, 
  10.79, 19.1, 24.6, "", 2.77, 78.86, 0.926}, 
 {"USA", "North America", "United States", "2020-02-26", 16., 0., 0.286, "", 
  "", 0., 0.048, 0., 0.001, "", "", 0., "", "", "", "", "", "", "", "", "", 
  "", "", "", "", "", "", "", "", "", "", "", "", "", "", "", "", "", "", 
  5.56, 3.31002647*^8, 35.608, 38.3, 15.413, 9.732, 54225.446, 1.2, 151.089, 
  10.79, 19.1, 24.6, "", 2.77, 78.86, 0.926}, 
 {"USA", "North America", "United States", "2020-02-27", 17., 1., 0.429, "", 
  "", 0., 0.051, 0.003, 0.001, "", "", 0., "", "", "", "", "", "", "", "", 
  "", "", "", "", "", "", "", "", "", "", "", "", "", "", "", "", "", "", "", 
  5.56, 3.31002647*^8, 35.608, 38.3, 15.413, 9.732, 54225.446, 1.2, 151.089, 
  10.79, 19.1, 24.6, "", 2.77, 78.86, 0.926}, 
 {"USA", "North America", "United States", "2020-02-28", 17., 0., 0.143, "", 
  "", 0., 0.051, 0., 0., "", "", 0., "", "", "", "", "", "", "", "", "", "", 
  "", "", "", "", "", "", "", "", "", "", "", "", "", "", "", "", "", 5.56, 
  3.31002647*^8, 35.608, 38.3, 15.413, 9.732, 54225.446, 1.2, 151.089, 10.79, 
  19.1, 24.6, "", 2.77, 78.86, 0.926}, {"USA", "North America", 
  "United States", "2020-02-29", 25., 8., 1.286, 1., 1., 0.143, 0.076, 0.024, 
  0.004, 0.003, 0.003, 0., "", "", "", "", "", "", "", "", "", "", "", "", 
  "", "", "", "", "", "", "", "", "", "", "", "", "", "", "", 5.56, 
  3.31002647*^8, 35.608, 38.3, 15.413, 9.732, 54225.446, 1.2, 151.089, 10.79, 
  19.1, 24.6, "", 2.77, 78.86, 0.926}, {"USA", "North America", 
  "United States", "2020-03-01", 32., 7., 2.286, 1., 0., 0.143, 0.097, 0.021, 
  0.007, 0.003, 0., 0., "", "", "", "", "", "", "", "", "", 347., 347., 
  0.001, 0.001, "", "", "", "", "tests performed", "", "", "", "", "", "", 
  "", "", "", 8.33, 3.31002647*^8, 35.608, 38.3, 15.413, 9.732, 54225.446, 
  1.2, 151.089, 10.79, 19.1, 24.6, "", 2.77, 78.86, 0.926}, 
 {"USA", "North America", "United States", "2020-03-02", 55., 23., 5.571, 6., 
  5., 0.857, 0.166, 0.069, 0.017, 0.018, 0.015, 0.003, "", "", "", "", "", 
  "", "", "", "", 503., 850., 0.003, 0.002, "", "", "", "", 
  "tests performed", "", "", "", "", "", "", "", "", "", 11.11, 
  3.31002647*^8, 35.608, 38.3, 15.413, 9.732, 54225.446, 1.2, 151.089, 10.79, 
  19.1, 24.6, "", 2.77, 78.86, 0.926}, {"USA", "North America", 
  "United States", "2020-03-03", 74., 19., 8.286, 7., 1., 1., 0.224, 0.057, 
  0.025, 0.021, 0.003, 0.003, "", "", "", "", "", "", "", "", "", 604., 
  1454., 0.004, 0.002, "", "", "", "", "tests performed", "", "", "", "", "", 
  "", "", "", "", 11.11, 3.31002647*^8, 35.608, 38.3, 15.413, 9.732, 
  54225.446, 1.2, 151.089, 10.79, 19.1, 24.6, "", 2.77, 78.86, 0.926}, 
 {"USA", "North America", "United States", "2020-03-04", 107., 33., 13., 11., 
  4., 1.571, 0.323, 0.1, 0.039, 0.033, 0.012, 0.005, "", "", "", "", "", "", 
  "", "", "", 857., 2311., 0.007, 0.003, "", "", "", "", "tests performed", 
  "", "", "", "", "", "", "", "", "", 11.11, 3.31002647*^8, 35.608, 38.3, 
  15.413, 9.732, 54225.446, 1.2, 151.089, 10.79, 19.1, 24.6, "", 2.77, 78.86, 
  0.926}, {"USA", "North America", "United States", "2020-03-05", 184., 77., 
  23.857, 12., 1., 1.714, 0.556, 0.233, 0.072, 0.036, 0.003, 0.005, 3.62, "", 
  "", "", "", "", "", "", "", 1190., 3501., 0.011, 0.004, "", "", "", "", 
  "tests performed", "", "", "", "", "", "", "", "", "", 20.37, 
  3.31002647*^8, 35.608, 38.3, 15.413, 9.732, 54225.446, 1.2, 151.089, 10.79, 
  19.1, 24.6, "", 2.77, 78.86, 0.926}, {"USA", "North America", 
  "United States", "2020-03-06", 237., 53., 31.429, 14., 2., 2., 0.716, 0.16, 
  0.095, 0.042, 0.006, 0.006, 3.56, "", "", "", "", "", "", "", "", 1487., 
  4988., 0.015, 0.004, "", "", "", "", "tests performed", "", "", "", "", "", 
  "", "", "", "", 20.37, 3.31002647*^8, 35.608, 38.3, 15.413, 9.732, 
  54225.446, 1.2, 151.089, 10.79, 19.1, 24.6, "", 2.77, 78.86, 0.926}, 
 {"USA", "North America", "United States", "2020-03-07", 403., 166., 54., 
  17., 3., 2.286, 1.218, 0.502, 0.163, 0.051, 0.009, 0.007, 3.58, "", "", "", 
  "", "", "", "", "", 1763., 6751., 0.02, 0.005, "", "", 0.181, 5.5, 
  "tests performed", "", "", "", "", "", "", "", "", "", 20.37, 
  3.31002647*^8, 35.608, 38.3, 15.413, 9.732, 54225.446, 1.2, 151.089, 10.79, 
  19.1, 24.6, "", 2.77, 78.86, 0.926}, {"USA", "North America", 
  "United States", "2020-03-08", 519., 116., 69.571, 21., 4., 2.857, 1.568, 
  0.35, 0.21, 0.063, 0.012, 0.009, 3.46, "", "", "", "", "", "", "", "", 
  1604., 8355., 0.025, 0.005, 1144., 0.003, 0.187, 5.3, "tests performed", 
  "", "", "", "", "", "", "", "", "", 20.37, 3.31002647*^8, 35.608, 38.3, 
  15.413, 9.732, 54225.446, 1.2, 151.089, 10.79, 19.1, 24.6, "", 2.77, 78.86, 
  0.926}, {"USA", "North America", "United States", "2020-03-09", 594., 75., 
  77., 22., 1., 2.286, 1.795, 0.227, 0.233, 0.066, 0.003, 0.007, 3.31, "", 
  "", "", "", "", "", "", "", 2322., 10677., 0.032, 0.007, 1404., 0.004, 
  0.202, 5., "tests performed", "", "", "", "", "", "", "", "", "", 20.37, 
  3.31002647*^8, 35.608, 38.3, 15.413, 9.732, 54225.446, 1.2, 151.089, 10.79, 
  19.1, 24.6, "", 2.77, 78.86, 0.926}, {"USA", "North America", 
  "United States", "2020-03-10", 782., 188., 101.143, 28., 6., 3., 2.363, 
  0.568, 0.306, 0.085, 0.018, 0.009, 3.35, "", "", "", "", "", "", "", "", 
  3349., 14026., 0.042, 0.01, 1796., 0.005, 0.212, 4.7, "tests performed", 
  "", "", "", "", "", "", "", "", "", 20.37, 3.31002647*^8, 35.608, 38.3, 
  15.413, 9.732, 54225.446, 1.2, 151.089, 10.79, 19.1, 24.6, "", 2.77, 78.86, 
  0.926}, {"USA", "North America", "United States", "2020-03-11", 1147., 
  365., 148.571, 33., 5., 3.143, 3.465, 1.103, 0.449, 0.1, 0.015, 0.009, 
  3.42, "", "", "", "", "", "", "", "", 4686., 18712., 0.057, 0.014, 2343., 
  0.007, 0.208, 4.8, "tests performed", "", "", "", "", "", "", "", "", "", 
  21.76, 3.31002647*^8, 35.608, 38.3, 15.413, 9.732, 54225.446, 1.2, 151.089, 
  10.79, 19.1, 24.6, "", 2.77, 78.86, 0.926}, 
 {"USA", "North America", "United States", "2020-03-12", 1586., 439., 
  200.286, 43., 10., 4.429, 4.792, 1.326, 0.605, 0.13, 0.03, 0.013, 3.4, "", 
  "", "", "", "", "", "", "", 8794., 27506., 0.083, 0.027, 3429., 0.01, 
  0.185, 5.4, "tests performed", "", "", "", "", "", "", "", "", "", 30.09, 
  3.31002647*^8, 35.608, 38.3, 15.413, 9.732, 54225.446, 1.2, 151.089, 10.79, 
  19.1, 24.6, "", 2.77, 78.86, 0.926}, {"USA", "North America", 
  "United States", "2020-03-13", 2219., 633., 283.143, 51., 8., 5.286, 6.704, 
  1.912, 0.855, 0.154, 0.024, 0.016, 3.41, "", "", "", "", "", "", "", "", 
  11675., 39181., 0.118, 0.035, 4885., 0.015, 0.164, 6.1, "tests performed", 
  "", "", "", "", "", "", "", "", "", 30.09, 3.31002647*^8, 35.608, 38.3, 
  15.413, 9.732, 54225.446, 1.2, 151.089, 10.79, 19.1, 24.6, "", 2.77, 78.86, 
  0.926}, {"USA", "North America", "United States", "2020-03-14", 2978., 
  759., 367.857, 58., 7., 5.857, 8.997, 2.293, 1.111, 0.175, 0.021, 0.018, 
  3.37, "", "", "", "", "", "", "", "", 12988., 52169., 0.158, 0.039, 6488., 
  0.02, 0.158, 6.3, "tests performed", "", "", "", "", "", "", "", "", "", 
  35.65, 3.31002647*^8, 35.608, 38.3, 15.413, 9.732, 54225.446, 1.2, 151.089, 
  10.79, 19.1, 24.6, "", 2.77, 78.86, 0.926}, 
 {"USA", "North America", "United States", "2020-03-15", 3212., 234., 
  384.714, 70., 12., 7., 9.704, 0.707, 1.162, 0.211, 0.036, 0.021, 3.41, "", 
  "", "", "", "", "", "", "", 14422., 66591., 0.201, 0.044, 8319., 0.025, 
  0.166, 6., "tests performed", "", "", "", "", "", "", "", "", "", 41.2, 
  3.31002647*^8, 35.608, 38.3, 15.413, 9.732, 54225.446, 1.2, 151.089, 10.79, 
  19.1, 24.6, "", 2.77, 78.86, 0.926}, {"USA", "North America", 
  "United States", "2020-03-16", 4679., 1467., 583.571, 97., 27., 10.714, 
  14.136, 4.432, 1.763, 0.293, 0.082, 0.032, 3.62, "", "", "", "", "", "", 
  "", "", 27537., 94128., 0.284, 0.083, 11922., 0.036, 0.144, 6.9, 
  "tests performed", "", "", "", "", "", "", "", "", "", 52.31, 
  3.31002647*^8, 35.608, 38.3, 15.413, 9.732, 54225.446, 1.2, 151.089, 10.79, 
  19.1, 24.6, "", 2.77, 78.86, 0.926}, {"USA", "North America", 
  "United States", "2020-03-17", 6512., 1833., 818.571, 134., 37., 15.143, 
  19.674, 5.538, 2.473, 0.405, 0.112, 0.046, 3.67, "", "", "", "", "", "", 
  "", "", 40185., 134313., 0.406, 0.121, 17184., 0.052, 0.129, 7.8, 
  "tests performed", "", "", "", "", "", "", "", "", "", 55.09, 
  3.31002647*^8, 35.608, 38.3, 15.413, 9.732, 54225.446, 1.2, 151.089, 10.79, 
  19.1, 24.6, "", 2.77, 78.86, 0.926}, {"USA", "North America", 
  "United States", "2020-03-18", 9169., 2657., 1146., 194., 60., 23., 27.701, 
  8.027, 3.462, 0.586, 0.181, 0.069, 3.66, "", "", "", "", "", "", "", "", 
  50835., 185148., 0.559, 0.154, 23777., 0.072, 0.124, 8.1, 
  "tests performed", "", "", "", "", "", "", "", "", "", 55.09, 
  3.31002647*^8, 35.608, 38.3, 15.413, 9.732, 54225.446, 1.2, 151.089, 10.79, 
  19.1, 24.6, "", 2.77, 78.86, 0.926}, {"USA", "North America", 
  "United States", "2020-03-19", 13663., 4494., 1725.286, 266., 72., 31.857, 
  41.278, 13.577, 5.212, 0.804, 0.218, 0.096, 3.63, "", "", "", "", "", "", 
  "", "", 60731., 245879., 0.743, 0.183, 31196., 0.094, 0.122, 8.2, 
  "tests performed", "", "", "", "", "", "", "", "", "", 67.13, 
  3.31002647*^8, 35.608, 38.3, 15.413, 9.732, 54225.446, 1.2, 151.089, 10.79, 
  19.1, 24.6, "", 2.77, 78.86, 0.926}, {"USA", "North America", 
  "United States", "2020-03-20", 20030., 6367., 2544.429, 372., 106., 45.857, 
  60.513, 19.235, 7.687, 1.124, 0.32, 0.139, 3.53, "", "", "", "", "", "", 
  "", "", 76363., 322242., 0.974, 0.231, 40437., 0.122, 0.118, 8.5, 
  "tests performed", "", "", "", "", "", "", "", "", "", 67.13, 
  3.31002647*^8, 35.608, 38.3, 15.413, 9.732, 54225.446, 1.2, 151.089, 10.79, 
  19.1, 24.6, "", 2.77, 78.86, 0.926}, {"USA", "North America", 
  "United States", "2020-03-21", 26025., 5995., 3292.429, 475., 103., 59.571, 
  78.625, 18.112, 9.947, 1.435, 0.311, 0.18, 3.34, "", "", "", "", "", "", 
  "", "", 76449., 398691., 1.204, 0.231, 49503., 0.15, 0.121, 8.3, 
  "tests performed", "", "", "", "", "", "", "", "", "", 72.69, 
  3.31002647*^8, 35.608, 38.3, 15.413, 9.732, 54225.446, 1.2, 151.089, 10.79, 
  19.1, 24.6, "", 2.77, 78.86, 0.926}, {"USA", "North America", 
  "United States", "2020-03-22", 34898., 8873., 4526.571, 598., 123., 75.429, 
  105.431, 26.806, 13.675, 1.807, 0.372, 0.228, 3.21, "", "", "", "", "", "", 
  "", "", 74431., 473122., 1.429, 0.225, 58076., 0.175, 0.123, 8.1, 
  "tests performed", "", "", "", "", "", "", "", "", "", 72.69, 
  3.31002647*^8, 35.608, 38.3, 15.413, 9.732, 54225.446, 1.2, 151.089, 10.79, 
  19.1, 24.6, "", 2.77, 78.86, 0.926}, {"USA", "North America", 
  "United States", "2020-03-23", 46136., 11238., 5922.429, 790., 192., 99., 
  139.383, 33.951, 17.892, 2.387, 0.58, 0.299, 2.99, "", "", "", "", "", "", 
  "", "", 80434., 553556., 1.672, 0.243, 65633., 0.198, 0.128, 7.8, 
  "tests performed", "", "", "", "", "", "", "", "", "", 72.69, 
  3.31002647*^8, 35.608, 38.3, 15.413, 9.732, 54225.446, 1.2, 151.089, 10.79, 
  19.1, 24.6, "", 2.77, 78.86, 0.926}, {"USA", "North America", 
  "United States", "2020-03-24", 56755., 10619., 7177.571, 1033., 243., 
  128.429, 171.464, 32.081, 21.684, 3.121, 0.734, 0.388, 2.75, "", "", "", 
  "", "", "", "", "", 104608., 658164., 1.988, 0.316, 74836., 0.226, 0.127, 
  7.9, "tests performed", "", "", "", "", "", "", "", "", "", 72.69, 
  3.31002647*^8, 35.608, 38.3, 15.413, 9.732, 54225.446, 1.2, 151.089, 10.79, 
  19.1, 24.6, "", 2.77, 78.86, 0.926}, {"USA", "North America", 
  "United States", "2020-03-25", 68837., 12082., 8524., 1366., 333., 167.429, 
  207.965, 36.501, 25.752, 4.127, 1.006, 0.506, 2.54, "", "", "", "", "", "", 
  "", "", 114775., 772939., 2.335, 0.347, 83970., 0.254, 0.128, 7.8, 
  "tests performed", "", "", "", "", "", "", "", "", "", 72.69, 
  3.31002647*^8, 35.608, 38.3, 15.413, 9.732, 54225.446, 1.2, 151.089, 10.79, 
  19.1, 24.6, "", 2.77, 78.86, 0.926}, {"USA", "North America", 
  "United States", "2020-03-26", 86693., 17856., 10432.857, 1785., 419., 
  217., 261.91, 53.945, 31.519, 5.393, 1.266, 0.656, 2.41, "", "", "", "", 
  "", "", "", "", 129458., 902397., 2.726, 0.391, 93788., 0.283, 0.134, 7.5, 
  "tests performed", "", "", "", "", "", "", "", "", "", 72.69, 
  3.31002647*^8, 35.608, 38.3, 15.413, 9.732, 54225.446, 1.2, 151.089, 10.79, 
  19.1, 24.6, "", 2.77, 78.86, 0.926}, {"USA", "North America", 
  "United States", "2020-03-27", 105383., 18690., 12193.286, 2307., 522., 
  276.429, 318.375, 56.465, 36.837, 6.97, 1.577, 0.835, 2.29, "", "", "", "", 
  "", "", "", "", 136197., 1.038594*^6, 3.138, 0.411, 102336., 0.309, 0.14, 
  7.1, "tests performed", "", "", "", "", "", "", "", "", "", 72.69, 
  3.31002647*^8, 35.608, 38.3, 15.413, 9.732, 54225.446, 1.2, 151.089, 10.79, 
  19.1, 24.6, "", 2.77, 78.86, 0.926}, {"USA", "North America", 
  "United States", "2020-03-28", 125013., 19630., 14141.143, 2949., 642., 
  353.429, 377.68, 59.305, 42.722, 8.909, 1.94, 1.068, 2.19, "", "", "", "", 
  "", "", "", "", 122009., 1.160603*^6, 3.506, 0.369, 108845., 0.329, 0.146, 
  6.8, "tests performed", "", "", "", "", "", "", "", "", "", 72.69, 
  3.31002647*^8, 35.608, 38.3, 15.413, 9.732, 54225.446, 1.2, 151.089, 10.79, 
  19.1, 24.6, "", 2.77, 78.86, 0.926}, {"USA", "North America", 
  "United States", "2020-03-29", 143912., 18899., 15573.429, 3573., 624., 
  425., 434.776, 57.096, 47.049, 10.794, 1.885, 1.284, 2.1, "", "", "", "", 
  "", "", "", "", 110157., 1.27076*^6, 3.839, 0.333, 113948., 0.344, 0.152, 
  6.6, "tests performed", "", "", "", "", "", "", "", "", "", 72.69, 
  3.31002647*^8, 35.608, 38.3, 15.413, 9.732, 54225.446, 1.2, 151.089, 10.79, 
  19.1, 24.6, "", 2.77, 78.86, 0.926}, {"USA", "North America", 
  "United States", "2020-03-30", 165987., 22075., 17121.571, 4286., 713., 
  499.429, 501.467, 66.691, 51.726, 12.949, 2.154, 1.509, 2.01, "", "", "", 
  "", "", "", "", "", 123593., 1.394353*^6, 4.213, 0.373, 120114., 0.363, 
  0.156, 6.4, "tests performed", "", "", "", "", "", "", "", "", "", 72.69, 
  3.31002647*^8, 35.608, 38.3, 15.413, 9.732, 54225.446, 1.2, 151.089, 10.79, 
  19.1, 24.6, "", 2.77, 78.86, 0.926}, {"USA", "North America", 
  "United States", "2020-03-31", 192301., 26314., 19363.714, 5371., 1085., 
  619.714, 580.965, 79.498, 58.5, 16.226, 3.278, 1.872, 1.92, "", "", "", "", 
  "", "", "", "", 142474., 1.536827*^6, 4.643, 0.43, 125523., 0.379, 0.162, 
  6.2, "tests performed", "", "", "", "", "", "", "", "", "", 72.69, 
  3.31002647*^8, 35.608, 38.3, 15.413, 9.732, 54225.446, 1.2, 151.089, 10.79, 
  19.1, 24.6, "", 2.77, 78.86, 0.926}, {"USA", "North America", 
  "United States", "2020-04-01", 224587., 32286., 22250., 6654., 1283., 
  755.429, 678.505, 97.54, 67.22, 20.103, 3.876, 2.282, 1.82, "", "", "", "", 
  "", "", "", "", 153572., 1.690399*^6, 5.107, 0.464, 131066., 0.396, 0.17, 
  5.9, "tests performed", "", "", "", "", "", "", "", "", "", 72.69, 
  3.31002647*^8, 35.608, 38.3, 15.413, 9.732, 54225.446, 1.2, 151.089, 10.79, 
  19.1, 24.6, "", 2.77, 78.86, 0.926}, {"USA", "North America", 
  "United States", "2020-04-02", 256809., 32222., 24302.286, 8167., 1513., 
  911.714, 775.852, 97.347, 73.42, 24.674, 4.571, 2.754, 1.71, "", "", "", 
  "", "", "", "", "", 162208., 1.852607*^6, 5.597, 0.49, 135744., 0.41, 
  0.176, 5.7, "tests performed", "", "", "", "", "", "", "", "", "", 72.69, 
  3.31002647*^8, 35.608, 38.3, 15.413, 9.732, 54225.446, 1.2, 151.089, 10.79, 
  19.1, 24.6, "", 2.77, 78.86, 0.926}, {"USA", "North America", 
  "United States", "2020-04-03", 289116., 32307., 26247.571, 9599., 1432., 
  1041.714, 873.455, 97.603, 79.297, 29., 4.326, 3.147, 1.62, "", "", "", "", 
  "", "", "", "", 169980., 2.022587*^6, 6.11, 0.514, 140570., 0.425, 0.181, 
  5.5, "tests performed", "", "", "", "", "", "", "", "", "", 72.69, 
  3.31002647*^8, 35.608, 38.3, 15.413, 9.732, 54225.446, 1.2, 151.089, 10.79, 
  19.1, 24.6, "", 2.77, 78.86, 0.926}, {"USA", "North America", 
  "United States", "2020-04-04", 321502., 32386., 28069.857, 11166., 1567., 
  1173.857, 971.297, 97.842, 84.803, 33.734, 4.734, 3.546, 1.56, "", "", "", 
  "", "", "", "", "", 148697., 2.171284*^6, 6.56, 0.449, 144383., 0.436, 
  0.188, 5.3, "tests performed", "", "", "", "", "", "", "", "", "", 72.69, 
  3.31002647*^8, 35.608, 38.3, 15.413, 9.732, 54225.446, 1.2, 151.089, 10.79, 
  19.1, 24.6, "", 2.77, 78.86, 0.926}, {"USA", "North America", 
  "United States", "2020-04-05", 351397., 29895., 29640.714, 12781., 1615., 
  1315.429, 1061.614, 90.316, 89.548, 38.613, 4.879, 3.974, 1.49, "", "", "", 
  "", "", "", "", "", 139554., 2.310838*^6, 6.981, 0.422, 148583., 0.449, 
  0.188, 5.3, "tests performed", "", "", "", "", "", "", "", "", "", 72.69, 
  3.31002647*^8, 35.608, 38.3, 15.413, 9.732, 54225.446, 1.2, 151.089, 10.79, 
  19.1, 24.6, "", 2.77, 78.86, 0.926}, {"USA", "North America", 
  "United States", "2020-04-06", 382787., 31390., 30971.429, 14553., 1772., 
  1466.714, 1156.447, 94.833, 93.569, 43.966, 5.353, 4.431, 1.41, "", "", "", 
  "", "", "", "", "", 143968., 2.454806*^6, 7.416, 0.435, 151493., 0.458, 
  0.204, 4.9, "tests performed", "", "", "", "", "", "", "", "", "", 72.69, 
  3.31002647*^8, 35.608, 38.3, 15.413, 9.732, 54225.446, 1.2, 151.089, 10.79, 
  19.1, 24.6, "", 2.77, 78.86, 0.926}, {"USA", "North America", 
  "United States", "2020-04-07", 413566., 30779., 31609.286, 17127., 2574., 
  1679.429, 1249.434, 92.987, 95.496, 51.743, 7.776, 5.074, 1.33, "", "", "", 
  "", "", "", "", "", 180415., 2.635221*^6, 7.961, 0.545, 156913., 0.474, 
  0.191, 5.2, "tests performed", "", "", "", "", "", "", "", "", "", 72.69, 
  3.31002647*^8, 35.608, 38.3, 15.413, 9.732, 54225.446, 1.2, 151.089, 10.79, 
  19.1, 24.6, "", 2.77, 78.86, 0.926}, {"USA", "North America", 
  "United States", "2020-04-08", 444801., 31235., 31459.143, 19288., 2161., 
  1804.857, 1343.799, 94.365, 95.042, 58.271, 6.529, 5.453, 1.26, "", "", "", 
  "", "", "", "", "", 169072., 2.804293*^6, 8.472, 0.511, 159128., 0.481, 
  0.192, 5.2, "tests performed", "", "", "", "", "", "", "", "", "", 72.69, 
  3.31002647*^8, 35.608, 38.3, 15.413, 9.732, 54225.446, 1.2, 151.089, 10.79, 
  19.1, 24.6, "", 2.77, 78.86, 0.926}, {"USA", "North America", 
  "United States", "2020-04-09", 480743., 35942., 31990.571, 21497., 2209., 
  1904.286, 1452.384, 108.585, 96.647, 64.945, 6.674, 5.753, 1.2, "", "", "", 
  "", "", "", "", "", 175010., 2.979303*^6, 9.001, 0.529, 160957., 0.486, 
  0.194, 5.2, "tests performed", "", "", "", "", "", "", "", "", "", 72.69, 
  3.31002647*^8, 35.608, 38.3, 15.413, 9.732, 54225.446, 1.2, 151.089, 10.79, 
  19.1, 24.6, "", 2.77, 78.86, 0.926}, {"USA", "North America", 
  "United States", "2020-04-10", 515146., 34403., 32290., 23694., 2197., 
  2013.571, 1556.32, 103.936, 97.552, 71.583, 6.637, 6.083, 1.16, "", "", "", 
  "", "", "", "", "", 172970., 3.152273*^6, 9.523, 0.523, 161384., 0.488, 
  0.194, 5.2, "tests performed", "", "", "", "", "", "", "", "", "", 72.69, 
  3.31002647*^8, 35.608, 38.3, 15.413, 9.732, 54225.446, 1.2, 151.089, 10.79, 
  19.1, 24.6, "", 2.77, 78.86, 0.926}, {"USA", "North America", 
  "United States", "2020-04-11", 544229., 29083., 31818.143, 25819., 2125., 
  2093.286, 1644.183, 87.863, 96.127, 78.002, 6.42, 6.324, 1.13, "", "", "", 
  "", "", "", "", "", 210706., 3.362979*^6, 10.16, 0.637, 170242., 0.514, 
  0.184, 5.4, "tests performed", "", "", "", "", "", "", "", "", "", 72.69, 
  3.31002647*^8, 35.608, 38.3, 15.413, 9.732, 54225.446, 1.2, 151.089, 10.79, 
  19.1, 24.6, "", 2.77, 78.86, 0.926}, {"USA", "North America", 
  "United States", "2020-04-12", 571485., 27256., 31441.143, 27694., 1875., 
  2130.429, 1726.527, 82.344, 94.988, 83.667, 5.665, 6.436, 1.1, "", "", "", 
  "", "", "", "", "", 111629., 3.474608*^6, 10.497, 0.337, 166253., 0.502, 
  0.189, 5.3, "tests performed", "", "", "", "", "", "", "", "", "", 72.69, 
  3.31002647*^8, 35.608, 38.3, 15.413, 9.732, 54225.446, 1.2, 151.089, 10.79, 
  19.1, 24.6, "", 2.77, 78.86, 0.926}, {"USA", "North America", 
  "United States", "2020-04-13", 598424., 26939., 30805.286, 29709., 2015., 
  2165.143, 1807.913, 81.386, 93.067, 89.755, 6.088, 6.541, 1.07, "", "", "", 
  "", "", "", "", "", 114185., 3.588793*^6, 10.842, 0.345, 161998., 0.489, 
  0.178, 5.6, "tests performed", "", "", "", "", "", "", "", "", "", 72.69, 
  3.31002647*^8, 35.608, 38.3, 15.413, 9.732, 54225.446, 1.2, 151.089, 10.79, 
  19.1, 24.6, "", 2.77, 78.86, 0.926}, {"USA", "North America", 
  "United States", "2020-04-14", 627242., 28818., 30525.143, 32149., 2440., 
  2146., 1894.976, 87.063, 92.22, 97.126, 7.372, 6.483, 1.04, "", "", "", "", 
  "", "", "", "", 162473., 3.751266*^6, 11.333, 0.491, 159435., 0.482, 0.19, 
  5.3, "tests performed", "", "", "", "", "", "", "", "", "", 72.69, 
  3.31002647*^8, 35.608, 38.3, 15.413, 9.732, 54225.446, 1.2, 151.089, 10.79, 
  19.1, 24.6, "", 2.77, 78.86, 0.926}, {"USA", "North America", 
  "United States", "2020-04-15", 652650., 25408., 29692.714, 34761., 2612., 
  2210.429, 1971.736, 76.761, 89.705, 105.017, 7.891, 6.678, 1.01, "", "", 
  "", "", "", "", "", "", 172149., 3.923415*^6, 11.853, 0.52, 159875., 0.483, 
  0.182, 5.5, "tests performed", "", "", "", "", "", "", "", "", "", 72.69, 
  3.31002647*^8, 35.608, 38.3, 15.413, 9.732, 54225.446, 1.2, 151.089, 10.79, 
  19.1, 24.6, "", 2.77, 78.86, 0.926}, {"USA", "North America", 
  "United States", "2020-04-16", 682652., 30002., 28844.143, 36916., 2155., 
  2202.714, 2062.376, 90.64, 87.142, 111.528, 6.511, 6.655, 1., "", "", "", 
  "", "", "", "", "", 184102., 4.107517*^6, 12.409, 0.556, 161173., 0.487, 
  0.178, 5.6, "tests performed", "", "", "", "", "", "", "", "", "", 72.69, 
  3.31002647*^8, 35.608, 38.3, 15.413, 9.732, 54225.446, 1.2, 151.089, 10.79, 
  19.1, 24.6, "", 2.77, 78.86, 0.926}, {"USA", "North America", 
  "United States", "2020-04-17", 715718., 33066., 28653.143, 39029., 2113., 
  2190.714, 2162.273, 99.896, 86.565, 117.911, 6.384, 6.618, 1.01, "", "", 
  "", "", "", "", "", "", 198024., 4.305541*^6, 13.008, 0.598, 164753., 
  0.498, 0.172, 5.8, "tests performed", "", "", "", "", "", "", "", "", "", 
  72.69, 3.31002647*^8, 35.608, 38.3, 15.413, 9.732, 54225.446, 1.2, 151.089, 
  10.79, 19.1, 24.6, "", 2.77, 78.86, 0.926}, 
 {"USA", "North America", "United States", "2020-04-18", 743625., 27907., 
  28485.143, 41002., 1973., 2169., 2246.583, 84.311, 86.057, 123.872, 5.961, 
  6.553, 1.02, "", "", "", "", "", "", "", "", 167047., 4.472588*^6, 13.512, 
  0.505, 158516., 0.479, 0.175, 5.7, "tests performed", "", "", "", "", "", 
  "", "", "", "", 72.69, 3.31002647*^8, 35.608, 38.3, 15.413, 9.732, 
  54225.446, 1.2, 151.089, 10.79, 19.1, 24.6, "", 2.77, 78.86, 0.926}, 
 {"USA", "North America", "United States", "2020-04-19", 769687., 26062., 
  28314.571, 42978., 1976., 2183.429, 2325.32, 78.737, 85.542, 129.842, 5.97, 
  6.596, 1.03, "", "", "", "", "", "", "", "", 134252., 4.60684*^6, 13.918, 
  0.406, 161747., 0.489, 0.172, 5.8, "tests performed", "", "", "", "", "", 
  "", "", "", "", 72.69, 3.31002647*^8, 35.608, 38.3, 15.413, 9.732, 
  54225.446, 1.2, 151.089, 10.79, 19.1, 24.6, "", 2.77, 78.86, 0.926}, 
 {"USA", "North America", "United States", "2020-04-20", 799507., 29820., 
  28726.143, 45213., 2235., 2214.857, 2415.41, 90.09, 86.785, 136.594, 6.752, 
  6.691, 1.03, "", "", "", "", "", "", "", "", 159950., 4.76679*^6, 14.401, 
  0.483, 168285., 0.508, 0.166, 6., "tests performed", "", "", "", "", "", 
  "", "", "", "", 72.69, 3.31002647*^8, 35.608, 38.3, 15.413, 9.732, 
  54225.446, 1.2, 151.089, 10.79, 19.1, 24.6, "", 2.77, 78.86, 0.926}, 
 {"USA", "North America", "United States", "2020-04-21", 825433., 25926., 
  28313., 47715., 2502., 2223.714, 2493.735, 78.326, 85.537, 144.153, 7.559, 
  6.718, 1.02, "", "", "", "", "", "", "", "", 221046., 4.987836*^6, 15.069, 
  0.668, 176653., 0.534, 0.158, 6.3, "tests performed", "", "", "", "", "", 
  "", "", "", "", 72.69, 3.31002647*^8, 35.608, 38.3, 15.413, 9.732, 
  54225.446, 1.2, 151.089, 10.79, 19.1, 24.6, "", 2.77, 78.86, 0.926}, 
 {"USA", "North America", "United States", "2020-04-22", 854344., 28911., 
  28813.429, 50180., 2465., 2202.714, 2581.079, 87.344, 87.049, 151.6, 7.447, 
  6.655, 1.01, "", "", "", "", "", "", "", "", 235687., 5.223523*^6, 15.781, 
  0.712, 185730., 0.561, 0.154, 6.5, "tests performed", "", "", "", "", "", 
  "", "", "", "", 72.69, 3.31002647*^8, 35.608, 38.3, 15.413, 9.732, 
  54225.446, 1.2, 151.089, 10.79, 19.1, 24.6, "", 2.77, 78.86, 0.926}, 
 {"USA", "North America", "United States", "2020-04-23", 887956., 33612., 
  29329.143, 52641., 2461., 2246.429, 2682.625, 101.546, 88.607, 159.035, 
  7.435, 6.787, 1., "", "", "", "", "", "", "", "", 232849., 5.456372*^6, 
  16.484, 0.703, 192694., 0.582, 0.149, 6.7, "tests performed", "", "", "", 
  "", "", "", "", "", "", 72.69, 3.31002647*^8, 35.608, 38.3, 15.413, 9.732, 
  54225.446, 1.2, 151.089, 10.79, 19.1, 24.6, "", 2.77, 78.86, 0.926}, 
 {"USA", "North America", "United States", "2020-04-24", 920283., 32327., 
  29223.571, 54827., 2186., 2256.857, 2780.289, 97.664, 88.288, 165.639, 
  6.604, 6.818, 1., "", "", "", "", "", "", "", "", 259166., 5.715538*^6, 
  17.267, 0.783, 201428., 0.609, 0.145, 6.9, "tests performed", "", "", "", 
  "", "", "", "", "", "", 72.69, 3.31002647*^8, 35.608, 38.3, 15.413, 9.732, 
  54225.446, 1.2, 151.089, 10.79, 19.1, 24.6, "", 2.77, 78.86, 0.926}, 
 {"USA", "North America", "United States", "2020-04-25", 950663., 30380., 
  29576.857, 56545., 1718., 2220.429, 2872.071, 91.782, 89.355, 170.829, 
  5.19, 6.708, 1., "", "", "", "", "", "", "", "", 219398., 5.934936*^6, 
  17.93, 0.663, 208907., 0.631, 0.144, 6.9, "tests performed", "", "", "", 
  "", "", "", "", "", "", 72.69, 3.31002647*^8, 35.608, 38.3, 15.413, 9.732, 
  54225.446, 1.2, 151.089, 10.79, 19.1, 24.6, "", 2.77, 78.86, 0.926}, 
 {"USA", "North America", "United States", "2020-04-26", 977151., 26488., 
  29637.714, 57949., 1404., 2138.714, 2952.094, 80.024, 89.539, 175.071, 
  4.242, 6.461, 0.99, "", "", "", "", "", "", "", "", 171499., 6.106435*^6, 
  18.448, 0.518, 214228., 0.647, 0.14, 7.1, "tests performed", "", "", "", 
  "", "", "", "", "", "", 72.69, 3.31002647*^8, 35.608, 38.3, 15.413, 9.732, 
  54225.446, 1.2, 151.089, 10.79, 19.1, 24.6, "", 2.77, 78.86, 0.926}, 
 {"USA", "North America", "United States", "2020-04-27", 1.000866*^6, 23715., 
  28765.571, 59468., 1519., 2036.429, 3023.74, 71.646, 86.904, 179.66, 4.589, 
  6.152, 0.97, "", "", "", "", "", "", "", "", 225703., 6.332138*^6, 19.13, 
  0.682, 223621., 0.676, 0.132, 7.6, "tests performed", "", "", "", "", "", 
  "", "", "", "", 72.69, 3.31002647*^8, 35.608, 38.3, 15.413, 9.732, 
  54225.446, 1.2, 151.089, 10.79, 19.1, 24.6, "", 2.77, 78.86, 0.926}, 
 {"USA", "North America", "United States", "2020-04-28", 1.025441*^6, 24575., 
  28572.571, 61694., 2226., 1997., 3097.984, 74.244, 86.321, 186.385, 6.725, 
  6.033, 0.97, "", "", "", "", "", "", "", "", 269586., 6.601724*^6, 19.945, 
  0.814, 230555., 0.697, 0.128, 7.8, "tests performed", "", "", "", "", "", 
  "", "", "", "", 72.69, 3.31002647*^8, 35.608, 38.3, 15.413, 9.732, 
  54225.446, 1.2, 151.089, 10.79, 19.1, 24.6, "", 2.77, 78.86, 0.926}, 
 {"USA", "North America", "United States", "2020-04-29", 1.0519*^6, 26459., 
  28222.286, 64100., 2406., 1988.571, 3177.92, 79.936, 85.263, 193.654, 
  7.269, 6.008, 0.96, "", "", "", "", "", "", "", "", 294565., 6.896289*^6, 
  20.835, 0.89, 238967., 0.722, 0.122, 8.2, "tests performed", "", "", "", 
  "", "", "", "", "", "", 72.69, 3.31002647*^8, 35.608, 38.3, 15.413, 9.732, 
  54225.446, 1.2, 151.089, 10.79, 19.1, 24.6, "", 2.77, 78.86, 0.926}, 
 {"USA", "North America", "United States", "2020-04-30", 1.081105*^6, 29205., 
  27592.714, 66291., 2191., 1950., 3266.152, 88.232, 83.361, 200.273, 6.619, 
  5.891, 0.96, "", "", "", "", "", "", "", "", 322400., 7.218689*^6, 21.809, 
  0.974, 251760., 0.761, 0.116, 8.6, "tests performed", "", "", "", "", "", 
  "", "", "", "", 72.69, 3.31002647*^8, 35.608, 38.3, 15.413, 9.732, 
  54225.446, 1.2, 151.089, 10.79, 19.1, 24.6, "", 2.77, 78.86, 0.926}, 
 {"USA", "North America", "United States", "2020-05-01", 1.116012*^6, 34907., 
  27961.286, 68205., 1914., 1911.143, 3371.61, 105.458, 84.475, 206.056, 
  5.782, 5.774, 0.97, "", "", "", "", "", "", "", "", 336440., 7.555129*^6, 
  22.825, 1.016, 262799., 0.794, 0.108, 9.3, "tests performed", "", "", "", 
  "", "", "", "", "", "", 72.69, 3.31002647*^8, 35.608, 38.3, 15.413, 9.732, 
  54225.446, 1.2, 151.089, 10.79, 19.1, 24.6, "", 2.77, 78.86, 0.926}, 
 {"USA", "North America", "United States", "2020-05-02", 1.14336*^6, 27348., 
  27528.143, 69935., 1730., 1912.857, 3454.232, 82.622, 83.166, 211.282, 
  5.227, 5.779, 0.97, "", "", "", "", "", "", "", "", 268227., 7.823356*^6, 
  23.635, 0.81, 269774., 0.815, 0.103, 9.7, "tests performed", "", "", "", 
  "", "", "", "", "", "", 72.69, 3.31002647*^8, 35.608, 38.3, 15.413, 9.732, 
  54225.446, 1.2, 151.089, 10.79, 19.1, 24.6, "", 2.77, 78.86, 0.926}, 
 {"USA", "North America", "United States", "2020-05-03", 1.167681*^6, 24321., 
  27218.571, 71132., 1197., 1883.286, 3527.709, 73.477, 82.231, 214.899, 
  3.616, 5.69, 0.96, "", "", "", "", "", "", "", "", 215430., 8.038786*^6, 
  24.286, 0.651, 276050., 0.834, 0.101, 9.9, "tests performed", "", "", "", 
  "", "", "", "", "", "", 72.69, 3.31002647*^8, 35.608, 38.3, 15.413, 9.732, 
  54225.446, 1.2, 151.089, 10.79, 19.1, 24.6, "", 2.77, 78.86, 0.926}, 
 {"USA", "North America", "United States", "2020-05-04", 1.191749*^6, 24068., 
  27269., 72521., 1389., 1864.714, 3600.421, 72.712, 82.383, 219.095, 4.196, 
  5.634, 0.95, "", "", "", "", "", "", "", "", 250714., 8.2895*^6, 25.044, 
  0.757, 279623., 0.845, 0.098, 10.2, "tests performed", "", "", "", "", "", 
  "", "", "", "", 72.69, 3.31002647*^8, 35.608, 38.3, 15.413, 9.732, 
  54225.446, 1.2, 151.089, 10.79, 19.1, 24.6, "", 2.77, 78.86, 0.926}, 
 {"USA", "North America", "United States", "2020-05-05", 1.216277*^6, 24528., 
  27262.286, 74737., 2216., 1863.286, 3674.523, 74.102, 82.363, 225.79, 
  6.695, 5.629, 0.94, "", "", "", "", "", "", "", "", 319345., 8.608845*^6, 
  26.008, 0.965, 286732., 0.866, 0.096, 10.4, "tests performed", "", "", "", 
  "", "", "", "", "", "", 72.69, 3.31002647*^8, 35.608, 38.3, 15.413, 9.732, 
  54225.446, 1.2, 151.089, 10.79, 19.1, 24.6, "", 2.77, 78.86, 0.926}, 
 {"USA", "North America", "United States", "2020-05-06", 1.240846*^6, 24569., 
  26992.286, 77046., 2309., 1849.429, 3748.749, 74.226, 81.547, 232.766, 
  6.976, 5.587, 0.92, "", "", "", "", "", "", "", "", 359466., 8.968311*^6, 
  27.094, 1.086, 296003., 0.894, 0.091, 11., "tests performed", "", "", "", 
  "", "", "", "", "", "", 72.69, 3.31002647*^8, 35.608, 38.3, 15.413, 9.732, 
  54225.446, 1.2, 151.089, 10.79, 19.1, 24.6, "", 2.77, 78.86, 0.926}, 
 {"USA", "North America", "United States", "2020-05-07", 1.268275*^6, 27429., 
  26738.571, 78971., 1925., 1811.429, 3831.616, 82.866, 80.781, 238.581, 
  5.816, 5.473, 0.91, "", "", "", "", "", "", "", "", 362137., 9.330448*^6, 
  28.188, 1.094, 301680., 0.911, 0.089, 11.2, "tests performed", "", "", "", 
  "", "", "", "", "", "", 72.69, 3.31002647*^8, 35.608, 38.3, 15.413, 9.732, 
  54225.446, 1.2, 151.089, 10.79, 19.1, 24.6, "", 2.77, 78.86, 0.926}, 
 {"USA", "North America", "United States", "2020-05-08", 1.295105*^6, 26830., 
  25584.714, 80730., 1759., 1789.286, 3912.673, 81.057, 77.295, 243.895, 
  5.314, 5.406, 0.91, "", "", "", "", "", "", "", "", 403030., 9.733478*^6, 
  29.406, 1.218, 311193., 0.94, 0.086, 11.6, "tests performed", "", "", "", 
  "", "", "", "", "", "", 72.69, 3.31002647*^8, 35.608, 38.3, 15.413, 9.732, 
  54225.446, 1.2, 151.089, 10.79, 19.1, 24.6, "", 2.77, 78.86, 0.926}, 
 {"USA", "North America", "United States", "2020-05-09", 1.320281*^6, 25176., 
  25274.429, 82193., 1463., 1751.143, 3988.732, 76.06, 76.357, 248.315, 4.42, 
  5.29, 0.91, "", "", "", "", "", "", "", "", 335338., 1.0068816*^7, 30.419, 
  1.013, 320780., 0.969, 0.082, 12.2, "tests performed", "", "", "", "", "", 
  "", "", "", "", 72.69, 3.31002647*^8, 35.608, 38.3, 15.413, 9.732, 
  54225.446, 1.2, 151.089, 10.79, 19.1, 24.6, "", 2.77, 78.86, 0.926}, 
 {"USA", "North America", "United States", "2020-05-10", 1.339086*^6, 18805., 
  24486.429, 83180., 987., 1721.143, 4045.545, 56.812, 73.977, 251.297, 
  2.982, 5.2, 0.91, "", "", "", "", "", "", "", "", 248726., 1.0317542*^7, 
  31.171, 0.751, 325537., 0.983, 0.078, 12.8, "tests performed", "", "", "", 
  "", "", "", "", "", "", 72.69, 3.31002647*^8, 35.608, 38.3, 15.413, 9.732, 
  54225.446, 1.2, 151.089, 10.79, 19.1, 24.6, "", 2.77, 78.86, 0.926}, 
 {"USA", "North America", "United States", "2020-05-11", 1.358384*^6, 19298., 
  23805., 84224., 1044., 1671.857, 4103.846, 58.302, 71.918, 254.451, 3.154, 
  5.051, 0.91, "", "", "", "", "", "", "", "", 319564., 1.0637106*^7, 32.136, 
  0.965, 335372., 1.013, 0.075, 13.3, "tests performed", "", "", "", "", "", 
  "", "", "", "", 72.69, 3.31002647*^8, 35.608, 38.3, 15.413, 9.732, 
  54225.446, 1.2, 151.089, 10.79, 19.1, 24.6, "", 2.77, 78.86, 0.926}, 
 {"USA", "North America", "United States", "2020-05-12", 1.381311*^6, 22927., 
  23576.286, 85822., 1598., 1583.571, 4173.112, 69.265, 71.227, 259.279, 
  4.828, 4.784, 0.92, "", "", "", "", "", "", "", "", 421505., 1.1058611*^7, 
  33.409, 1.273, 349967., 1.057, 0.072, 13.9, "tests performed", "", "", "", 
  "", "", "", "", "", "", 72.69, 3.31002647*^8, 35.608, 38.3, 15.413, 9.732, 
  54225.446, 1.2, 151.089, 10.79, 19.1, 24.6, "", 2.77, 78.86, 0.926}, 
 {"USA", "North America", "United States", "2020-05-13", 1.401744*^6, 20433., 
  22985.429, 87545., 1723., 1499.857, 4234.842, 61.731, 69.442, 264.484, 
  5.205, 4.531, 0.92, "", "", "", "", "", "", "", "", 450107., 1.1508718*^7, 
  34.769, 1.36, 362915., 1.096, 0.069, 14.5, "tests performed", "", "", "", 
  "", "", "", "", "", "", 72.69, 3.31002647*^8, 35.608, 38.3, 15.413, 9.732, 
  54225.446, 1.2, 151.089, 10.79, 19.1, 24.6, "", 2.77, 78.86, 0.926}, 
 {"USA", "North America", "United States", "2020-05-14", 1.428561*^6, 26817., 
  22898., 89328., 1783., 1479.571, 4315.86, 81.017, 69.178, 269.871, 5.387, 
  4.47, 0.93, "", "", "", "", "", "", "", "", 449849., 1.1958567*^7, 36.128, 
  1.359, 375446., 1.134, 0.066, 15.2, "tests performed", "", "", "", "", "", 
  "", "", "", "", 72.69, 3.31002647*^8, 35.608, 38.3, 15.413, 9.732, 
  54225.446, 1.2, 151.089, 10.79, 19.1, 24.6, "", 2.77, 78.86, 0.926}, 
 {"USA", "North America", "United States", "2020-05-15", 1.453294*^6, 24733., 
  22598.429, 90995., 1667., 1466.429, 4390.581, 74.721, 68.273, 274.907, 
  5.036, 4.43, 0.93, "", "", "", "", "", "", "", "", 445020., 1.2403587*^7, 
  37.473, 1.344, 381444., 1.152, 0.065, 15.4, "tests performed", "", "", "", 
  "", "", "", "", "", "", 72.69, 3.31002647*^8, 35.608, 38.3, 15.413, 9.732, 
  54225.446, 1.2, 151.089, 10.79, 19.1, 24.6, "", 2.77, 78.86, 0.926}, 
 {"USA", "North America", "United States", "2020-05-16", 1.477429*^6, 24135., 
  22449.714, 92196., 1201., 1429., 4463.496, 72.915, 67.823, 278.536, 3.628, 
  4.317, 0.94, "", "", "", "", "", "", "", "", 365620., 1.2769207*^7, 38.577, 
  1.105, 385770., 1.165, 0.064, 15.6, "tests performed", "", "", "", "", "", 
  "", "", "", "", 72.69, 3.31002647*^8, 35.608, 38.3, 15.413, 9.732, 
  54225.446, 1.2, 151.089, 10.79, 19.1, 24.6, "", 2.77, 78.86, 0.926}, 
 {"USA", "North America", "United States", "2020-05-17", 1.495817*^6, 18388., 
  22390.143, 93021., 825., 1405.857, 4519.048, 55.552, 67.643, 281.028, 
  2.492, 4.247, 0.95, "", "", "", "", "", "", "", "", 304255., 1.3073462*^7, 
  39.497, 0.919, 393703., 1.189, 0.062, 16.1, "tests performed", "", "", "", 
  "", "", "", "", "", "", 72.69, 3.31002647*^8, 35.608, 38.3, 15.413, 9.732, 
  54225.446, 1.2, 151.089, 10.79, 19.1, 24.6, "", 2.77, 78.86, 0.926}, 
 {"USA", "North America", "United States", "2020-05-18", 1.518206*^6, 22389., 
  22831.714, 94243., 1222., 1431.286, 4586.688, 67.64, 68.977, 284.72, 3.692, 
  4.324, 0.96, "", "", "", "", "", "", "", "", 352500., 1.3425962*^7, 40.561, 
  1.065, 398408., 1.204, 0.063, 15.9, "tests performed", "", "", "", "", "", 
  "", "", "", "", 72.69, 3.31002647*^8, 35.608, 38.3, 15.413, 9.732, 
  54225.446, 1.2, 151.089, 10.79, 19.1, 24.6, "", 2.77, 78.86, 0.926}, 
 {"USA", "North America", "United States", "2020-05-19", 1.539185*^6, 20979., 
  22553.429, 95702., 1459., 1411.429, 4650.069, 63.38, 68.137, 289.128, 
  4.408, 4.264, 0.96, "", "", "", "", "", "", "", "", 433192., 1.3859154*^7, 
  41.87, 1.309, 400078., 1.209, 0.062, 16.1, "tests performed", "", "", "", 
  "", "", "", "", "", "", 72.69, 3.31002647*^8, 35.608, 38.3, 15.413, 9.732, 
  54225.446, 1.2, 151.089, 10.79, 19.1, 24.6, "", 2.77, 78.86, 0.926}, 
 {"USA", "North America", "United States", "2020-05-20", 1.56191*^6, 22725., 
  22880.857, 97202., 1500., 1379.571, 4718.724, 68.655, 69.126, 293.659, 
  4.532, 4.168, 0.96, "", "", "", "", "", "", "", "", 462235., 1.4321389*^7, 
  43.267, 1.396, 401810., 1.214, 0.062, 16.1, "tests performed", "", "", "", 
  "", "", "", "", "", "", 72.69, 3.31002647*^8, 35.608, 38.3, 15.413, 9.732, 
  54225.446, 1.2, 151.089, 10.79, 19.1, 24.6, "", 2.77, 78.86, 0.926}, 
 {"USA", "North America", "United States", "2020-05-21", 1.587679*^6, 25769., 
  22731.143, 98389., 1187., 1294.429, 4796.575, 77.851, 68.674, 297.245, 
  3.586, 3.911, 0.95, "", "", "", "", "", "", "", "", 459028., 1.4780417*^7, 
  44.653, 1.387, 403121., 1.218, 0.061, 16.4, "tests performed", "", "", "", 
  "", "", "", "", "", "", 72.69, 3.31002647*^8, 35.608, 38.3, 15.413, 9.732, 
  54225.446, 1.2, 151.089, 10.79, 19.1, 24.6, "", 2.77, 78.86, 0.926}, 
 {"USA", "North America", "United States", "2020-05-22", 1.611328*^6, 23649., 
  22576.286, 99609., 1220., 1230.571, 4868.021, 71.447, 68.206, 300.931, 
  3.686, 3.718, 0.94, "", "", "", "", "", "", "", "", 491203., 1.527162*^7, 
  46.137, 1.484, 409719., 1.238, 0.06, 16.7, "tests performed", "", "", "", 
  "", "", "", "", "", "", 72.69, 3.31002647*^8, 35.608, 38.3, 15.413, 9.732, 
  54225.446, 1.2, 151.089, 10.79, 19.1, 24.6, "", 2.77, 78.86, 0.926}, 
 {"USA", "North America", "United States", "2020-05-23", 1.632427*^6, 21099., 
  22142.571, 100697., 1088., 1214.429, 4931.764, 63.743, 66.895, 304.218, 
  3.287, 3.669, 0.94, "", "", "", "", "", "", "", "", 389893., 1.5661513*^7, 
  47.315, 1.178, 413187., 1.248, 0.058, 17.2, "tests performed", "", "", "", 
  "", "", "", "", "", "", 72.69, 3.31002647*^8, 35.608, 38.3, 15.413, 9.732, 
  54225.446, 1.2, 151.089, 10.79, 19.1, 24.6, "", 2.77, 78.86, 0.926}, 
 {"USA", "North America", "United States", "2020-05-24", 1.652504*^6, 20077., 
  22383.857, 101337., 640., 1188., 4992.419, 60.655, 67.624, 306.152, 1.934, 
  3.589, 0.95, "", "", "", "", "", "", "", "", 346160., 1.6007673*^7, 48.361, 
  1.046, 419173., 1.266, 0.057, 17.5, "tests performed", "", "", "", "", "", 
  "", "", "", "", 72.69, 3.31002647*^8, 35.608, 38.3, 15.413, 9.732, 
  54225.446, 1.2, 151.089, 10.79, 19.1, 24.6, "", 2.77, 78.86, 0.926}, 
 {"USA", "North America", "United States", "2020-05-25", 1.671166*^6, 18662., 
  21851.429, 101934., 597., 1098.714, 5048.8, 56.38, 66.016, 307.955, 1.804, 
  3.319, 0.94, "", "", "", "", "", "", "", "", 328959., 1.6336632*^7, 49.355, 
  0.994, 415810., 1.256, 0.055, 18.2, "tests performed", "", "", "", "", "", 
  "", "", "", "", 72.69, 3.31002647*^8, 35.608, 38.3, 15.413, 9.732, 
  54225.446, 1.2, 151.089, 10.79, 19.1, 24.6, "", 2.77, 78.86, 0.926}, 
 {"USA", "North America", "United States", "2020-05-26", 1.690829*^6, 19663., 
  21663.429, 102612., 678., 987.143, 5108.204, 59.404, 65.448, 310.004, 
  2.048, 2.982, 0.94, "", "", "", "", "", "", "", "", 460447., 1.6797079*^7, 
  50.746, 1.391, 419704., 1.268, 0.053, 18.9, "tests performed", "", "", "", 
  "", "", "", "", "", "", 72.69, 3.31002647*^8, 35.608, 38.3, 15.413, 9.732, 
  54225.446, 1.2, 151.089, 10.79, 19.1, 24.6, "", 2.77, 78.86, 0.926}, 
 {"USA", "North America", "United States", "2020-05-27", 1.70938*^6, 18551., 
  21067.143, 104069., 1457., 981., 5164.249, 56.045, 63.646, 314.405, 4.402, 
  2.964, 0.94, "", "", "", "", "", "", "", "", 552792., 1.7349871*^7, 52.416, 
  1.67, 432640., 1.307, 0.051, 19.6, "tests performed", "", "", "", "", "", 
  "", "", "", "", 72.69, 3.31002647*^8, 35.608, 38.3, 15.413, 9.732, 
  54225.446, 1.2, 151.089, 10.79, 19.1, 24.6, "", 2.77, 78.86, 0.926}, 
 {"USA", "North America", "United States", "2020-05-28", 1.7317*^6, 22320., 
  20574.429, 105162., 1093., 967.571, 5231.68, 67.431, 62.158, 317.707, 
  3.302, 2.923, 0.95, "", "", "", "", "", "", "", "", 534988., 1.7884859*^7, 
  54.032, 1.616, 443492., 1.34, 0.048, 20.8, "tests performed", "", "", "", 
  "", "", "", "", "", "", 72.69, 3.31002647*^8, 35.608, 38.3, 15.413, 9.732, 
  54225.446, 1.2, 151.089, 10.79, 19.1, 24.6, "", 2.77, 78.86, 0.926}, 
 {"USA", "North America", "United States", "2020-05-29", 1.756178*^6, 24478., 
  20692.857, 106291., 1129., 954.571, 5305.631, 73.951, 62.516, 321.118, 
  3.411, 2.884, 0.97, "", "", "", "", "", "", "", "", 545020., 1.8429879*^7, 
  55.679, 1.647, 451180., 1.363, 0.047, 21.3, "tests performed", "", "", "", 
  "", "", "", "", "", "", 72.69, 3.31002647*^8, 35.608, 38.3, 15.413, 9.732, 
  54225.446, 1.2, 151.089, 10.79, 19.1, 24.6, "", 2.77, 78.86, 0.926}, 
 {"USA", "North America", "United States", "2020-05-30", 1.77981*^6, 23632., 
  21054.714, 107245., 954., 935.429, 5377.026, 71.395, 63.609, 324., 2.882, 
  2.826, 0.98, "", "", "", "", "", "", "", "", 452956., 1.8882835*^7, 57.047, 
  1.368, 460189., 1.39, 0.047, 21.3, "tests performed", "", "", "", "", "", 
  "", "", "", "", 72.69, 3.31002647*^8, 35.608, 38.3, 15.413, 9.732, 
  54225.446, 1.2, 151.089, 10.79, 19.1, 24.6, "", 2.77, 78.86, 0.926}, 
 {"USA", "North America", "United States", "2020-05-31", 1.798793*^6, 18983., 
  20898.429, 107861., 616., 932., 5434.376, 57.35, 63.137, 325.861, 1.861, 
  2.816, 0.98, "", "", "", "", "", "", "", "", 373105., 1.925594*^7, 58.175, 
  1.127, 464038., 1.402, 0.047, 21.3, "tests performed", "", "", "", "", "", 
  "", "", "", "", 72.69, 3.31002647*^8, 35.608, 38.3, 15.413, 9.732, 
  54225.446, 1.2, 151.089, 10.79, 19.1, 24.6, "", 2.77, 78.86, 0.926}, 
 {"USA", "North America", "United States", "2020-06-01", 1.816207*^6, 17414., 
  20720.143, 108639., 778., 957.857, 5486.986, 52.61, 62.598, 328.212, 2.35, 
  2.894, 0.98, "", "", "", "", "", "", "", "", 438668., 1.9694608*^7, 59.5, 
  1.325, 479711., 1.449, 0.045, 22.2, "tests performed", "", "", "", "", "", 
  "", "", "", "", 72.69, 3.31002647*^8, 35.608, 38.3, 15.413, 9.732, 
  54225.446, 1.2, 151.089, 10.79, 19.1, 24.6, "", 2.77, 78.86, 0.926}, 
 {"USA", "North America", "United States", "2020-06-02", 1.837709*^6, 21502., 
  20982.857, 109619., 980., 1001., 5551.947, 64.96, 63.392, 331.173, 2.961, 
  3.024, 0.98, "", "", "", "", "", "", "", "", 521156., 2.0215764*^7, 61.074, 
  1.574, 488384., 1.475, 0.045, 22.2, "tests performed", "", "", "", "", "", 
  "", "", "", "", 72.69, 3.31002647*^8, 35.608, 38.3, 15.413, 9.732, 
  54225.446, 1.2, 151.089, 10.79, 19.1, 24.6, "", 2.77, 78.86, 0.926}, 
 {"USA", "North America", "United States", "2020-06-03", 1.857566*^6, 19857., 
  21169.429, 110627., 1008., 936.857, 5611.937, 59.99, 63.955, 334.218, 
  3.045, 2.83, 0.98, "", "", "", "", "", "", "", "", 581794., 2.0797558*^7, 
  62.832, 1.758, 492527., 1.488, 0.045, 22.2, "tests performed", "", "", "", 
  "", "", "", "", "", "", 72.69, 3.31002647*^8, 35.608, 38.3, 15.413, 9.732, 
  54225.446, 1.2, 151.089, 10.79, 19.1, 24.6, "", 2.77, 78.86, 0.926}, 
 {"USA", "North America", "United States", "2020-06-04", 1.879224*^6, 21658., 
  21074.857, 111633., 1006., 924.429, 5677.368, 65.432, 63.67, 337.257, 
  3.039, 2.793, 0.98, "", "", "", "", "", "", "", "", 617728., 2.1415286*^7, 
  64.698, 1.866, 504347., 1.524, 0.044, 22.7, "tests performed", "", "", "", 
  "", "", "", "", "", "", 72.69, 3.31002647*^8, 35.608, 38.3, 15.413, 9.732, 
  54225.446, 1.2, 151.089, 10.79, 19.1, 24.6, "", 2.77, 78.86, 0.926}, 
 {"USA", "North America", "United States", "2020-06-05", 1.904627*^6, 25403., 
  21207., 112523., 890., 890.286, 5754.114, 76.746, 64.069, 339.946, 2.689, 
  2.69, 0.98, "", "", "", "", "", "", "", "", 572502., 2.1987788*^7, 66.428, 
  1.73, 508273., 1.536, 0.044, 22.7, "tests performed", "", "", "", "", "", 
  "", "", "", "", 72.69, 3.31002647*^8, 35.608, 38.3, 15.413, 9.732, 
  54225.446, 1.2, 151.089, 10.79, 19.1, 24.6, "", 2.77, 78.86, 0.926}, 
 {"USA", "North America", "United States", "2020-06-06", 1.925769*^6, 21142., 
  20851.286, 113165., 642., 845.714, 5817.987, 63.873, 62.994, 341.885, 1.94, 
  2.555, 0.98, "", "", "", "", "", "", "", "", 464172., 2.245196*^7, 67.83, 
  1.402, 509875., 1.54, 0.043, 23.3, "tests performed", "", "", "", "", "", 
  "", "", "", "", 72.69, 3.31002647*^8, 35.608, 38.3, 15.413, 9.732, 
  54225.446, 1.2, 151.089, 10.79, 19.1, 24.6, "", 2.77, 78.86, 0.926}, 
 {"USA", "North America", "United States", "2020-06-07", 1.943697*^6, 17928., 
  20700.571, 113625., 460., 823.429, 5872.149, 54.163, 62.539, 343.275, 1.39, 
  2.488, 0.99, "", "", "", "", "", "", "", "", 405354., 2.2857314*^7, 69.055, 
  1.225, 514482., 1.554, 0.043, 23.3, "tests performed", "", "", "", "", "", 
  "", "", "", "", 72.69, 3.31002647*^8, 35.608, 38.3, 15.413, 9.732, 
  54225.446, 1.2, 151.089, 10.79, 19.1, 24.6, "", 2.77, 78.86, 0.926}, 
 {"USA", "North America", "United States", "2020-06-08", 1.961313*^6, 17616., 
  20729.429, 114133., 508., 784.857, 5925.37, 53.22, 62.626, 344.81, 1.535, 
  2.371, 0.99, "", "", "", "", "", "", "", "", 448703., 2.3306017*^7, 70.41, 
  1.356, 515916., 1.559, 0.043, 23.3, "tests performed", "", "", "", "", "", 
  "", "", "", "", 72.69, 3.31002647*^8, 35.608, 38.3, 15.413, 9.732, 
  54225.446, 1.2, 151.089, 10.79, 19.1, 24.6, "", 2.77, 78.86, 0.926}, 
 {"USA", "North America", "United States", "2020-06-09", 1.979696*^6, 18383., 
  20283.857, 115041., 908., 774.571, 5980.907, 55.537, 61.28, 347.553, 2.743, 
  2.34, 1., "", "", "", "", "", "", "", "", 559559., 2.3865576*^7, 72.101, 
  1.69, 521402., 1.575, 0.042, 23.8, "tests performed", "", "", "", "", "", 
  "", "", "", "", 72.69, 3.31002647*^8, 35.608, 38.3, 15.413, 9.732, 
  54225.446, 1.2, 151.089, 10.79, 19.1, 24.6, "", 2.77, 78.86, 0.926}, 
 {"USA", "North America", "United States", "2020-06-10", 2.000807*^6, 21111., 
  20463., 115919., 878., 756., 6044.686, 63.779, 61.821, 350.206, 2.653, 
  2.284, 1.02, "", "", "", "", "", "", "", "", 627854., 2.449343*^7, 73.998, 
  1.897, 527982., 1.595, 0.042, 23.8, "tests performed", "", "", "", "", "", 
  "", "", "", "", 72.69, 3.31002647*^8, 35.608, 38.3, 15.413, 9.732, 
  54225.446, 1.2, 151.089, 10.79, 19.1, 24.6, "", 2.77, 78.86, 0.926}, 
 {"USA", "North America", "United States", "2020-06-11", 2.023973*^6, 23166., 
  20678.429, 116750., 831., 731., 6114.673, 69.987, 62.472, 352.716, 2.511, 
  2.208, 1.04, "", "", "", "", "", "", "", "", 614401., 2.5107831*^7, 75.854, 
  1.856, 527506., 1.594, 0.042, 23.8, "tests performed", "", "", "", "", "", 
  "", "", "", "", 72.69, 3.31002647*^8, 35.608, 38.3, 15.413, 9.732, 
  54225.446, 1.2, 151.089, 10.79, 19.1, 24.6, "", 2.77, 78.86, 0.926}, 
 {"USA", "North America", "United States", "2020-06-12", 2.048801*^6, 24828., 
  20596.286, 117578., 828., 722.143, 6189.682, 75.008, 62.224, 355.218, 
  2.501, 2.182, 1.06, "", "", "", "", "", "", "", "", 616102., 2.5723933*^7, 
  77.715, 1.861, 533735., 1.612, 0.042, 23.8, "tests performed", "", "", "", 
  "", "", "", "", "", "", 72.69, 3.31002647*^8, 35.608, 38.3, 15.413, 9.732, 
  54225.446, 1.2, 151.089, 10.79, 19.1, 24.6, "", 2.77, 78.86, 0.926}, 
 {"USA", "North America", "United States", "2020-06-13", 2.074013*^6, 25212., 
  21177.714, 118315., 737., 735.714, 6265.85, 76.169, 63.98, 357.444, 2.227, 
  2.223, 1.08, "", "", "", "", "", "", "", "", 531515., 2.6255448*^7, 79.321, 
  1.606, 543355., 1.642, 0.042, 23.8, "tests performed", "", "", "", "", "", 
  "", "", "", "", 72.69, 3.31002647*^8, 35.608, 38.3, 15.413, 9.732, 
  54225.446, 1.2, 151.089, 10.79, 19.1, 24.6, "", 2.77, 78.86, 0.926}, 
 {"USA", "North America", "United States", "2020-06-14", 2.092954*^6, 18941., 
  21322.429, 118663., 348., 719.714, 6323.073, 57.223, 64.418, 358.496, 
  1.051, 2.174, 1.09, "", "", "", "", "", "", "", "", 413006., 2.6668454*^7, 
  80.569, 1.248, 544449., 1.645, 0.043, 23.3, "tests performed", "", "", "", 
  "", "", "", "", "", "", 72.69, 3.31002647*^8, 35.608, 38.3, 15.413, 9.732, 
  54225.446, 1.2, 151.089, 10.79, 19.1, 24.6, "", 2.77, 78.86, 0.926}, 
 {"USA", "North America", "United States", "2020-06-15", 2.112781*^6, 19827., 
  21638.286, 119059., 396., 703.714, 6382.973, 59.9, 65.372, 359.692, 1.196, 
  2.126, 1.11, "", "", "", "", "", "", "", "", 506015., 2.7174469*^7, 82.097, 
  1.529, 552636., 1.67, 0.043, 23.3, "tests performed", "", "", "", "", "", 
  "", "", "", "", 68.98, 3.31002647*^8, 35.608, 38.3, 15.413, 9.732, 
  54225.446, 1.2, 151.089, 10.79, 19.1, 24.6, "", 2.77, 78.86, 0.926}, 
 {"USA", "North America", "United States", "2020-06-16", 2.136448*^6, 23667., 
  22393.143, 119871., 812., 690., 6454.474, 71.501, 67.652, 362.145, 2.453, 
  2.085, 1.14, "", "", "", "", "", "", "", "", 672473., 2.7846942*^7, 84.129, 
  2.032, 568767., 1.718, 0.044, 22.7, "tests performed", "", "", "", "", "", 
  "", "", "", "", 68.98, 3.31002647*^8, 35.608, 38.3, 15.413, 9.732, 
  54225.446, 1.2, 151.089, 10.79, 19.1, 24.6, "", 2.77, 78.86, 0.926}, 
 {"USA", "North America", "United States", "2020-06-17", 2.16352*^6, 27072., 
  23244.714, 120610., 739., 670.143, 6536.262, 81.788, 70.225, 364.378, 
  2.233, 2.025, 1.16, "", "", "", "", "", "", "", "", 705514., 2.8552456*^7, 
  86.261, 2.131, 579861., 1.752, 0.044, 22.7, "tests performed", "", "", "", 
  "", "", "", "", "", "", 68.98, 3.31002647*^8, 35.608, 38.3, 15.413, 9.732, 
  54225.446, 1.2, 151.089, 10.79, 19.1, 24.6, "", 2.77, 78.86, 0.926}, 
 {"USA", "North America", "United States", "2020-06-18", 2.192057*^6, 28537., 
  24012., 121298., 688., 649.714, 6622.476, 86.214, 72.543, 366.456, 2.079, 
  1.963, 1.19, "", "", "", "", "", "", "", "", 701608., 2.9254064*^7, 88.38, 
  2.12, 592319., 1.789, 0.046, 21.7, "tests performed", "", "", "", "", "", 
  "", "", "", "", 68.98, 3.31002647*^8, 35.608, 38.3, 15.413, 9.732, 
  54225.446, 1.2, 151.089, 10.79, 19.1, 24.6, "", 2.77, 78.86, 0.926}, 
 {"USA", "North America", "United States", "2020-06-19", 2.223601*^6, 31544., 
  24971.429, 121926., 628., 621.143, 6717.774, 95.298, 75.442, 368.354, 
  1.897, 1.877, 1.21, "", "", "", "", "", "", "", "", 704094., 2.9958158*^7, 
  90.507, 2.127, 604889., 1.827, 0.046, 21.7, "tests performed", "", "", "", 
  "", "", "", "", "", "", 68.98, 3.31002647*^8, 35.608, 38.3, 15.413, 9.732, 
  54225.446, 1.2, 151.089, 10.79, 19.1, 24.6, "", 2.77, 78.86, 0.926}, 
 {"USA", "North America", "United States", "2020-06-20", 2.255881*^6, 32280., 
  25981.143, 122484., 558., 595.571, 6815.296, 97.522, 78.492, 370.039, 
  1.686, 1.799, 1.24, "", "", "", "", "", "", "", "", 583973., 3.0542131*^7, 
  92.272, 1.764, 612383., 1.85, 0.048, 20.8, "tests performed", "", "", "", 
  "", "", "", "", "", "", 68.98, 3.31002647*^8, 35.608, 38.3, 15.413, 9.732, 
  54225.446, 1.2, 151.089, 10.79, 19.1, 24.6, "", 2.77, 78.86, 0.926}, 
 {"USA", "North America", "United States", "2020-06-21", 2.281031*^6, 25150., 
  26868.143, 122802., 318., 591.286, 6891.277, 75.981, 81.172, 371., 0.961, 
  1.786, 1.25, "", "", "", "", "", "", "", "", 421208., 3.0963339*^7, 93.544, 
  1.273, 613555., 1.854, 0.05, 20., "tests performed", "", "", "", "", "", 
  "", "", "", "", 68.98, 3.31002647*^8, 35.608, 38.3, 15.413, 9.732, 
  54225.446, 1.2, 151.089, 10.79, 19.1, 24.6, "", 2.77, 78.86, 0.926}, 
 {"USA", "North America", "United States", "2020-06-22", 2.313175*^6, 32144., 
  28627.714, 123210., 408., 593., 6988.388, 97.111, 86.488, 372.233, 1.233, 
  1.792, 1.28, "", "", "", "", "", "", "", "", 547488., 3.1510827*^7, 95.198, 
  1.654, 619480., 1.872, 0.051, 19.6, "tests performed", "", "", "", "", "", 
  "", "", "", "", 68.98, 3.31002647*^8, 35.608, 38.3, 15.413, 9.732, 
  54225.446, 1.2, 151.089, 10.79, 19.1, 24.6, "", 2.77, 78.86, 0.926}, 
 {"USA", "North America", "United States", "2020-06-23", 2.350247*^6, 37072., 
  30542.714, 123959., 749., 584., 7100.387, 111.999, 92.273, 374.495, 2.263, 
  1.764, 1.29, "", "", "", "", "", "", "", "", 700083., 3.221091*^7, 97.313, 
  2.115, 623424., 1.883, 0.054, 18.5, "tests performed", "", "", "", "", "", 
  "", "", "", "", 68.98, 3.31002647*^8, 35.608, 38.3, 15.413, 9.732, 
  54225.446, 1.2, 151.089, 10.79, 19.1, 24.6, "", 2.77, 78.86, 0.926}, 
 {"USA", "North America", "United States", "2020-06-24", 2.386125*^6, 35878., 
  31800.714, 124695., 736., 583.571, 7208.779, 108.392, 96.074, 376.719, 
  2.224, 1.763, 1.29, "", "", "", "", "", "", "", "", 766342., 3.2977252*^7, 
  99.628, 2.315, 632114., 1.91, 0.056, 17.9, "tests performed", "", "", "", 
  "", "", "", "", "", "", 68.98, 3.31002647*^8, 35.608, 38.3, 15.413, 9.732, 
  54225.446, 1.2, 151.089, 10.79, 19.1, 24.6, "", 2.77, 78.86, 0.926}, 
 {"USA", "North America", "United States", "2020-06-25", 2.426451*^6, 40326., 
  33484.857, 125232., 537., 562., 7330.609, 121.83, 101.162, 378.341, 1.622, 
  1.698, 1.29, "", "", "", "", "", "", "", "", 771209., 3.3748461*^7, 
  101.958, 2.33, 642057., 1.94, 0.058, 17.2, "tests performed", "", "", "", 
  "", "", "", "", "", "", 68.98, 3.31002647*^8, 35.608, 38.3, 15.413, 9.732, 
  54225.446, 1.2, 151.089, 10.79, 19.1, 24.6, "", 2.77, 78.86, 0.926}, 
 {"USA", "North America", "United States", "2020-06-26", 2.47245*^6, 45999., 
  35549.857, 125860., 628., 562., 7469.578, 138.969, 107.401, 380.239, 1.897, 
  1.698, 1.3, "", "", "", "", "", "", "", "", 809551., 3.4558012*^7, 104.404, 
  2.446, 657122., 1.985, 0.06, 16.7, "tests performed", "", "", "", "", "", 
  "", "", "", "", 68.98, 3.31002647*^8, 35.608, 38.3, 15.413, 9.732, 
  54225.446, 1.2, 151.089, 10.79, 19.1, 24.6, "", 2.77, 78.86, 0.926}, 
 {"USA", "North America", "United States", "2020-06-27", 2.51378*^6, 41330., 
  36842.714, 126363., 503., 554.143, 7594.441, 124.863, 111.306, 381.758, 
  1.52, 1.674, 1.29, "", "", "", "", "", "", "", "", 693378., 3.525139*^7, 
  106.499, 2.095, 672751., 2.032, 0.062, 16.1, "tests performed", "", "", "", 
  "", "", "", "", "", "", 68.98, 3.31002647*^8, 35.608, 38.3, 15.413, 9.732, 
  54225.446, 1.2, 151.089, 10.79, 19.1, 24.6, "", 2.77, 78.86, 0.926}, 
 {"USA", "North America", "United States", "2020-06-28", 2.554514*^6, 40734., 
  39069., 126682., 319., 554.286, 7717.503, 123.062, 118.032, 382.722, 0.964, 
  1.675, 1.29, "", "", "", "", "", "", "", "", 565869., 3.5817259*^7, 
  108.208, 1.71, 693417., 2.095, 0.063, 15.9, "tests performed", "", "", "", 
  "", "", "", "", "", "", 68.98, 3.31002647*^8, 35.608, 38.3, 15.413, 9.732, 
  54225.446, 1.2, 151.089, 10.79, 19.1, 24.6, "", 2.77, 78.86, 0.926}, 
 {"USA", "North America", "United States", "2020-06-29", 2.595813*^6, 41299., 
  40376.857, 127068., 386., 551.143, 7842.273, 124.769, 121.983, 383.888, 
  1.166, 1.665, 1.29, "", "", "", "", "", "", "", "", 664431., 3.648169*^7, 
  110.216, 2.007, 710123., 2.145, 0.063, 15.9, "tests performed", "", "", "", 
  "", "", "", "", "", "", 68.98, 3.31002647*^8, 35.608, 38.3, 15.413, 9.732, 
  54225.446, 1.2, 151.089, 10.79, 19.1, 24.6, "", 2.77, 78.86, 0.926}, 
 {"USA", "North America", "United States", "2020-06-30", 2.642233*^6, 46420., 
  41712.286, 127623., 555., 523.429, 7982.513, 140.241, 126.018, 385.565, 
  1.677, 1.581, 1.28, "", "", "", "", "", "", "", "", 855565., 3.7337255*^7, 
  112.8, 2.585, 732335., 2.212, 0.063, 15.9, "tests performed", "", "", "", 
  "", "", "", "", "", "", 68.98, 3.31002647*^8, 35.608, 38.3, 15.413, 9.732, 
  54225.446, 1.2, 151.089, 10.79, 19.1, 24.6, "", 2.77, 78.86, 0.926}, 
 {"USA", "North America", "United States", "2020-07-01", 2.694053*^6, 51820., 
  43989.714, 128325., 702., 518.571, 8139.068, 156.555, 132.898, 387.686, 
  2.121, 1.567, 1.27, "", "", "", "", "", "", "", "", 884123., 3.8221378*^7, 
  115.472, 2.671, 749161., 2.263, 0.065, 15.4, "tests performed", "", "", "", 
  "", "", "", "", "", "", 68.98, 3.31002647*^8, 35.608, 38.3, 15.413, 9.732, 
  54225.446, 1.2, 151.089, 10.79, 19.1, 24.6, "", 2.77, 78.86, 0.926}, 
 {"USA", "North America", "United States", "2020-07-02", 2.750689*^6, 56636., 
  46319.714, 129035., 710., 543.286, 8310.172, 171.104, 139.938, 389.831, 
  2.145, 1.641, 1.25, "", "", "", "", "", "", "", "", 858201., 3.9079579*^7, 
  118.064, 2.593, 761588., 2.301, 0.066, 15.2, "tests performed", "", "", "", 
  "", "", "", "", "", "", 68.98, 3.31002647*^8, 35.608, 38.3, 15.413, 9.732, 
  54225.446, 1.2, 151.089, 10.79, 19.1, 24.6, "", 2.77, 78.86, 0.926}, 
 {"USA", "North America", "United States", "2020-07-03", 2.80204*^6, 51351., 
  47084.286, 129705., 670., 549.286, 8465.31, 155.138, 142.247, 391.855, 
  2.024, 1.659, 1.23, "", "", "", "", "", "", "", "", 800069., 3.9879648*^7, 
  120.481, 2.417, 760234., 2.297, 0.068, 14.7, "tests performed", "", "", "", 
  "", "", "", "", "", "", 68.98, 3.31002647*^8, 35.608, 38.3, 15.413, 9.732, 
  54225.446, 1.2, 151.089, 10.79, 19.1, 24.6, "", 2.77, 78.86, 0.926}, 
 {"USA", "North America", "United States", "2020-07-04", 2.847733*^6, 45693., 
  47707.571, 130020., 315., 522.429, 8603.354, 138.044, 144.13, 392.807, 
  0.952, 1.578, 1.21, "", "", "", "", "", "", "", "", 620335., 4.0499983*^7, 
  122.355, 1.874, 749799., 2.265, 0.07, 14.3, "tests performed", "", "", "", 
  "", "", "", "", "", "", 68.98, 3.31002647*^8, 35.608, 38.3, 15.413, 9.732, 
  54225.446, 1.2, 151.089, 10.79, 19.1, 24.6, "", 2.77, 78.86, 0.926}, 
 {"USA", "North America", "United States", "2020-07-05", 2.89848*^6, 50747., 
  49138., 130346., 326., 523.429, 8756.667, 153.313, 148.452, 393.791, 0.985, 
  1.581, 1.22, "", "", "", "", "", "", "", "", 526664., 4.1026647*^7, 
  123.947, 1.591, 744198., 2.248, 0.07, 14.3, "tests performed", "", "", "", 
  "", "", "", "", "", "", 68.98, 3.31002647*^8, 35.608, 38.3, 15.413, 9.732, 
  54225.446, 1.2, 151.089, 10.79, 19.1, 24.6, "", 2.77, 78.86, 0.926}, 
 {"USA", "North America", "United States", "2020-07-06", 2.941586*^6, 43106., 
  49396.143, 130723., 377., 522.143, 8886.896, 130.229, 149.232, 394.93, 
  1.139, 1.577, 1.21, "", "", "", "", "", "", "", "", 724951., 4.1751598*^7, 
  126.137, 2.19, 752844., 2.274, 0.071, 14.1, "tests performed", "", "", "", 
  "", "", "", "", "", "", 68.98, 3.31002647*^8, 35.608, 38.3, 15.413, 9.732, 
  54225.446, 1.2, 151.089, 10.79, 19.1, 24.6, "", 2.77, 78.86, 0.926}, 
 {"USA", "North America", "United States", "2020-07-07", 3.002247*^6, 60661., 
  51430.571, 131884., 1161., 608.714, 9070.16, 183.264, 155.378, 398.438, 
  3.508, 1.839, 1.22, "", "", "", "", "", "", "", "", 902604., 4.2654202*^7, 
  128.864, 2.727, 759564., 2.295, 0.072, 13.9, "tests performed", "", "", "", 
  "", "", "", "", "", "", 68.98, 3.31002647*^8, 35.608, 38.3, 15.413, 9.732, 
  54225.446, 1.2, 151.089, 10.79, 19.1, 24.6, "", 2.77, 78.86, 0.926}, 
 {"USA", "North America", "United States", "2020-07-08", 3.062366*^6, 60119., 
  52616.143, 132707., 823., 626., 9251.787, 181.627, 158.96, 400.924, 2.486, 
  1.891, 1.21, "", "", "", "", "", "", "", "", 980046., 4.3634248*^7, 
  131.824, 2.961, 773267., 2.336, 0.073, 13.7, "tests performed", "", "", "", 
  "", "", "", "", "", "", 68.98, 3.31002647*^8, 35.608, 38.3, 15.413, 9.732, 
  54225.446, 1.2, 151.089, 10.79, 19.1, 24.6, "", 2.77, 78.86, 0.926}, 
 {"USA", "North America", "United States", "2020-07-09", 3.124875*^6, 62509., 
  53455.143, 133727., 1020., 670.286, 9440.634, 188.847, 161.495, 404.006, 
  3.082, 2.025, 1.21, "", "", "", "", "", "", "", "", 1.011343*^6, 
  4.4645591*^7, 134.88, 3.055, 795145., 2.402, 0.072, 13.9, 
  "tests performed", "", "", "", "", "", "", "", "", "", 68.98, 
  3.31002647*^8, 35.608, 38.3, 15.413, 9.732, 54225.446, 1.2, 151.089, 10.79, 
  19.1, 24.6, "", 2.77, 78.86, 0.926}, {"USA", "North America", 
  "United States", "2020-07-10", 3.192932*^6, 68057., 55841.714, 134543., 
  816., 691.143, 9646.243, 205.609, 168.705, 406.471, 2.465, 2.088, 1.2, "", 
  "", "", "", "", "", "", "", 1.014781*^6, 4.5660372*^7, 137.946, 3.066, 
  825818., 2.495, 0.072, 13.9, "tests performed", "", "", "", "", "", "", "", 
  "", "", 68.98, 3.31002647*^8, 35.608, 38.3, 15.413, 9.732, 54225.446, 1.2, 
  151.089, 10.79, 19.1, 24.6, "", 2.77, 78.86, 0.926}, 
 {"USA", "North America", "United States", "2020-07-11", 3.252949*^6, 60017., 
  57888., 135272., 729., 750.286, 9827.562, 181.319, 174.887, 408.673, 2.202, 
  2.267, 1.19, "", "", "", "", "", "", "", "", 839848., 4.650022*^7, 140.483, 
  2.537, 857177., 2.59, 0.072, 13.9, "tests performed", "", "", "", "", "", 
  "", "", "", "", 68.98, 3.31002647*^8, 35.608, 38.3, 15.413, 9.732, 
  54225.446, 1.2, 151.089, 10.79, 19.1, 24.6, "", 2.77, 78.86, 0.926}, 
 {"USA", "North America", "United States", "2020-07-12", 3.311373*^6, 58424., 
  58984.714, 135744., 472., 771.143, 10004.068, 176.506, 178.2, 410.099, 
  1.426, 2.33, 1.19, "", "", "", "", "", "", "", "", 698064., 4.7198284*^7, 
  142.592, 2.109, 881662., 2.664, 0.073, 13.7, "tests performed", "", "", "", 
  "", "", "", "", "", "", 68.98, 3.31002647*^8, 35.608, 38.3, 15.413, 9.732, 
  54225.446, 1.2, 151.089, 10.79, 19.1, 24.6, "", 2.77, 78.86, 0.926}, 
 {"USA", "North America", "United States", "2020-07-13", 3.370303*^6, 58930., 
  61245.286, 136192., 448., 781.286, 10182.103, 178.035, 185.03, 411.453, 
  1.353, 2.36, 1.18, "", "", "", "", "", "", "", "", 867670., 4.8065954*^7, 
  145.213, 2.621, 902051., 2.725, 0.073, 13.7, "tests performed", "", "", "", 
  "", "", "", "", "", "", 68.98, 3.31002647*^8, 35.608, 38.3, 15.413, 9.732, 
  54225.446, 1.2, 151.089, 10.79, 19.1, 24.6, "", 2.77, 78.86, 0.926}, 
 {"USA", "North America", "United States", "2020-07-14", 3.438354*^6, 68051., 
  62301., 137121., 929., 748.143, 10387.693, 205.591, 188.219, 414.26, 2.807, 
  2.26, 1.17, "", "", "", "", "", "", "", "", 1.00339*^6, 4.9069344*^7, 
  148.245, 3.031, 916449., 2.769, 0.072, 13.9, "tests performed", "", "", "", 
  "", "", "", "", "", "", 68.98, 3.31002647*^8, 35.608, 38.3, 15.413, 9.732, 
  54225.446, 1.2, 151.089, 10.79, 19.1, 24.6, "", 2.77, 78.86, 0.926}, 
 {"USA", "North America", "United States", "2020-07-15", 3.506444*^6, 68090., 
  63439.714, 138095., 974., 769.714, 10593.402, 205.708, 191.659, 417.202, 
  2.943, 2.325, 1.15, 9252., 27.951, 33804., 102.126, "", "", "", "", 
  1.034887*^6, 5.0104231*^7, 151.371, 3.127, 924283., 2.792, 0.072, 13.9, 
  "tests performed", "", "", "", "", "", "", "", "", "", 68.98, 
  3.31002647*^8, 35.608, 38.3, 15.413, 9.732, 54225.446, 1.2, 151.089, 10.79, 
  19.1, 24.6, "", 2.77, 78.86, 0.926}, {"USA", "North America", 
  "United States", "2020-07-16", 3.58231*^6, 75866., 65347.857, 139050., 
  955., 760.429, 10822.602, 229.201, 197.424, 420.087, 2.885, 2.297, 1.13, 
  9800., 29.607, 38587., 116.576, "", "", "", "", 1.028576*^6, 5.1132807*^7, 
  154.479, 3.107, 926745., 2.8, 0.073, 13.7, "tests performed", "", "", "", 
  "", "", "", "", "", "", 68.98, 3.31002647*^8, 35.608, 38.3, 15.413, 9.732, 
  54225.446, 1.2, 151.089, 10.79, 19.1, 24.6, "", 2.77, 78.86, 0.926}, 
 {"USA", "North America", "United States", "2020-07-17", 3.654546*^6, 72236., 
  65944.857, 139975., 925., 776., 11040.836, 218.234, 199.228, 422.882, 
  2.795, 2.344, 1.11, 10705., 32.341, 40117., 121.198, "", "", "", "", 
  1.046942*^6, 5.2179749*^7, 157.641, 3.163, 931340., 2.814, 0.073, 13.7, 
  "tests performed", "", "", "", "", "", "", "", "", "", 68.98, 
  3.31002647*^8, 35.608, 38.3, 15.413, 9.732, 54225.446, 1.2, 151.089, 10.79, 
  19.1, 24.6, "", 2.77, 78.86, 0.926}, {"USA", "North America", 
  "United States", "2020-07-18", 3.717082*^6, 62536., 66304.714, 140833., 
  858., 794.429, 11229.765, 188.929, 200.315, 425.474, 2.592, 2.4, 1.1, 
  10970., 33.142, 40450., 122.204, "", "", "", "", 910504., 5.3090253*^7, 
  160.392, 2.751, 941433., 2.844, 0.073, 13.7, "tests performed", "", "", "", 
  "", "", "", "", "", "", 68.98, 3.31002647*^8, 35.608, 38.3, 15.413, 9.732, 
  54225.446, 1.2, 151.089, 10.79, 19.1, 24.6, "", 2.77, 78.86, 0.926}, 
 {"USA", "North America", "United States", "2020-07-19", 3.777538*^6, 60456., 
  66595., 141318., 485., 796.286, 11412.41, 182.645, 201.192, 426.939, 1.465, 
  2.406, 1.09, 10277., 31.048, 37963., 114.691, "", "", 21506., 64.972, 
  718050., 5.3808303*^7, 162.562, 2.169, 944288., 2.853, 0.072, 13.9, 
  "tests performed", "", "", "", "", "", "", "", "", "", 68.98, 
  3.31002647*^8, 35.608, 38.3, 15.413, 9.732, 54225.446, 1.2, 151.089, 10.79, 
  19.1, 24.6, "", 2.77, 78.86, 0.926}, {"USA", "North America", 
  "United States", "2020-07-20", 3.839645*^6, 62107., 67048.857, 141881., 
  563., 812.714, 11600.043, 187.633, 202.563, 428.64, 1.701, 2.455, 1.07, 
  11297., 34.13, 41190., 124.44, "", "", "", "", 907498., 5.4715801*^7, 
  165.303, 2.742, 949978., 2.87, 0.072, 13.9, "tests performed", "", "", "", 
  "", "", "", "", "", "", 67.13, 3.31002647*^8, 35.608, 38.3, 15.413, 9.732, 
  54225.446, 1.2, 151.089, 10.79, 19.1, 24.6, "", 2.77, 78.86, 0.926}, 
 {"USA", "North America", "United States", "2020-07-21", 3.904106*^6, 64461., 
  66536., 142966., 1085., 835., 11794.788, 194.745, 201.013, 431.918, 3.278, 
  2.523, 1.05, 11463., 34.631, 42216., 127.54, "", "", "", "", 1.035914*^6, 
  5.5751715*^7, 168.433, 3.13, 954624., 2.884, 0.072, 13.9, 
  "tests performed", "", "", "", "", "", "", "", "", "", 67.13, 
  3.31002647*^8, 35.608, 38.3, 15.413, 9.732, 54225.446, 1.2, 151.089, 10.79, 
  19.1, 24.6, "", 2.77, 78.86, 0.926}, {"USA", "North America", 
  "United States", "2020-07-22", 3.974685*^6, 70579., 66891.571, 144191., 
  1225., 870.857, 12008.016, 213.228, 202.088, 435.619, 3.701, 2.631, 1.04, 
  12464., 37.655, 46087., 139.235, "", "", "", "", 1.109154*^6, 5.6860869*^7, 
  171.784, 3.351, 965234., 2.916, 0.07, 14.3, "tests performed", "", "", "", 
  "", "", "", "", "", "", 67.13, 3.31002647*^8, 35.608, 38.3, 15.413, 9.732, 
  54225.446, 1.2, 151.089, 10.79, 19.1, 24.6, "", 2.77, 78.86, 0.926}, 
 {"USA", "North America", "United States", "2020-07-23", 4.04313*^6, 68445., 
  65831.429, 145261., 1070., 887.286, 12214.797, 206.781, 198.885, 438.851, 
  3.233, 2.681, 1.03, 13782., 41.637, 47535., 143.609, "", "", "", "", 
  1.083325*^6, 5.7944194*^7, 175.057, 3.273, 973055., 2.94, 0.069, 14.5, 
  "tests performed", "", "", "", "", "", "", "", "", "", 67.13, 
  3.31002647*^8, 35.608, 38.3, 15.413, 9.732, 54225.446, 1.2, 151.089, 10.79, 
  19.1, 24.6, "", 2.77, 78.86, 0.926}, {"USA", "North America", 
  "United States", "2020-07-24", 4.116449*^6, 73319., 65986.143, 146367., 
  1106., 913.143, 12436.302, 221.506, 199.352, 442.193, 3.341, 2.759, 1.02, 
  13600., 41.087, 46693., 141.065, "", "", "", "", 1.074162*^6, 5.9018356*^7, 
  178.302, 3.245, 976944., 2.951, 0.067, 14.9, "tests performed", "", "", "", 
  "", "", "", "", "", "", 67.13, 3.31002647*^8, 35.608, 38.3, 15.413, 9.732, 
  54225.446, 1.2, 151.089, 10.79, 19.1, 24.6, "", 2.77, 78.86, 0.926}, 
 {"USA", "North America", "United States", "2020-07-25", 4.181402*^6, 64953., 
  66331.429, 147298., 931., 923.571, 12632.533, 196.231, 200.395, 445.006, 
  2.813, 2.79, 1.02, 14254., 43.063, 51494., 155.57, "", "", "", "", 881666., 
  5.9900022*^7, 180.965, 2.664, 972824., 2.939, 0.067, 14.9, 
  "tests performed", "", "", "", "", "", "", "", "", "", 67.13, 
  3.31002647*^8, 35.608, 38.3, 15.413, 9.732, 54225.446, 1.2, 151.089, 10.79, 
  19.1, 24.6, "", 2.77, 78.86, 0.926}, {"USA", "North America", 
  "United States", "2020-07-26", 4.236218*^6, 54816., 65525.714, 147829., 
  531., 930.143, 12798.139, 165.606, 197.961, 446.61, 1.604, 2.81, 1.01, 
  12263., 37.048, 43185., 130.467, "", "", 33618., 101.564, 677116., 
  6.0577138*^7, 183.011, 2.046, 966976., 2.921, 0.067, 14.9, 
  "tests performed", "", "", "", "", "", "", "", "", "", 67.13, 
  3.31002647*^8, 35.608, 38.3, 15.413, 9.732, 54225.446, 1.2, 151.089, 10.79, 
  19.1, 24.6, "", 2.77, 78.86, 0.926}, {"USA", "North America", 
  "United States", "2020-07-27", 4.293001*^6, 56783., 64765.143, 148956., 
  1127., 1010.714, 12969.688, 171.548, 195.664, 450.015, 3.405, 3.053, 1., 
  14091., 42.571, 46817., 141.44, "", "", "", "", 797188., 6.1374326*^7, 
  185.419, 2.408, 951218., 2.874, 0.066, 15.2, "tests performed", "", "", "", 
  "", "", "", "", "", "", 67.13, 3.31002647*^8, 35.608, 38.3, 15.413, 9.732, 
  54225.446, 1.2, 151.089, 10.79, 19.1, 24.6, "", 2.77, 78.86, 0.926}, 
 {"USA", "North America", "United States", "2020-07-28", 4.359413*^6, 66412., 
  65043.857, 150287., 1331., 1045.857, 13170.327, 200.639, 196.506, 454.036, 
  4.021, 3.16, 1., 14453., 43.664, 47859., 144.588, "", "", "", "", 966267., 
  6.2340593*^7, 188.339, 2.919, 941268., 2.844, 0.066, 15.2, 
  "tests performed", "", "", "", "", "", "", "", "", "", 67.13, 
  3.31002647*^8, 35.608, 38.3, 15.413, 9.732, 54225.446, 1.2, 151.089, 10.79, 
  19.1, 24.6, "", 2.77, 78.86, 0.926}, {"USA", "North America", 
  "United States", "2020-07-29", 4.431286*^6, 71873., 65228.714, 151698., 
  1411., 1072.429, 13387.464, 217.137, 197.064, 458.298, 4.263, 3.24, 0.98, 
  13899., 41.991, 45371., 137.071, "", "", "", "", 1.039841*^6, 6.3380434*^7, 
  191.48, 3.141, 931366., 2.814, 0.067, 14.9, "tests performed", "", "", "", 
  "", "", "", "", "", "", 67.13, 3.31002647*^8, 35.608, 38.3, 15.413, 9.732, 
  54225.446, 1.2, 151.089, 10.79, 19.1, 24.6, "", 2.77, 78.86, 0.926}, 
 {"USA", "North America", "United States", "2020-07-30", 4.498752*^6, 67466., 
  65088.857, 152929., 1231., 1095.429, 13591.287, 203.823, 196.642, 462.017, 
  3.719, 3.309, 0.96, 14551., 43.96, 46616., 140.833, "", "", "", "", 
  1.037638*^6, 6.4418072*^7, 194.615, 3.135, 924840., 2.794, 0.066, 15.2, 
  "tests performed", "", "", "", "", "", "", "", "", "", 67.13, 
  3.31002647*^8, 35.608, 38.3, 15.413, 9.732, 54225.446, 1.2, 151.089, 10.79, 
  19.1, 24.6, "", 2.77, 78.86, 0.926}, {"USA", "North America", 
  "United States", "2020-07-31", 4.567464*^6, 68712., 64430.714, 154164., 
  1235., 1113.857, 13798.875, 207.587, 194.653, 465.749, 3.731, 3.365, 0.95, 
  14510., 43.837, 45992., 138.948, "", "", "", "", 989715., 6.5407787*^7, 
  197.605, 2.99, 912776., 2.758, 0.066, 15.2, "tests performed", "", "", "", 
  "", "", "", "", "", "", 67.13, 3.31002647*^8, 35.608, 38.3, 15.413, 9.732, 
  54225.446, 1.2, 151.089, 10.79, 19.1, 24.6, "", 2.77, 78.86, 0.926}, 
 {"USA", "North America", "United States", "2020-08-01", 4.623665*^6, 56201., 
  63180.429, 155257., 1093., 1137., 13968.665, 169.79, 190.876, 469.051, 
  3.302, 3.435, 0.93, 14274., 43.124, 50168., 151.564, "", "", "", "", 
  792236., 6.6200023*^7, 199.998, 2.393, 900000., 2.719, 0.067, 14.9, 
  "tests performed", "", "", "", "", "", "", "", "", "", 67.13, 
  3.31002647*^8, 35.608, 38.3, 15.413, 9.732, 54225.446, 1.2, 151.089, 10.79, 
  19.1, 24.6, "", 2.77, 78.86, 0.926}, {"USA", "North America", 
  "United States", "2020-08-02", 4.669233*^6, 45568., 61859.286, 155694., 
  437., 1123.571, 14106.331, 137.667, 186.885, 470.371, 1.32, 3.394, 0.92, 
  13966., 42.193, 50164., 151.552, "", "", 38410., 116.041, 624083., 
  6.6824106*^7, 201.884, 1.885, 892424., 2.696, 0.067, 14.9, 
  "tests performed", "", "", "", "", "", "", "", "", "", 67.13, 
  3.31002647*^8, 35.608, 38.3, 15.413, 9.732, 54225.446, 1.2, 151.089, 10.79, 
  19.1, 24.6, "", 2.77, 78.86, 0.926}, {"USA", "North America", 
  "United States", "2020-08-03", 4.714734*^6, 45501., 60247.571, 156276., 
  582., 1045.714, 14243.795, 137.464, 182.015, 472.129, 1.758, 3.159, 0.91, 
  14222., 42.966, 45371., 137.071, "", "", "", "", 776137., 6.7600243*^7, 
  204.229, 2.345, 889417., 2.687, 0.066, 15.2, "tests performed", "", "", "", 
  "", "", "", "", "", "", 67.13, 3.31002647*^8, 35.608, 38.3, 15.413, 9.732, 
  54225.446, 1.2, 151.089, 10.79, 19.1, 24.6, "", 2.77, 78.86, 0.926}, 
 {"USA", "North America", "United States", "2020-08-04", 4.773508*^6, 58774., 
  59156.429, 157558., 1282., 1038.714, 14421.359, 177.564, 178.719, 476.002, 
  3.873, 3.138, 0.91, 14106., 42.616, 45152., 136.41, "", "", "", "", 
  882168., 6.8482411*^7, 206.894, 2.665, 877403., 2.651, 0.066, 15.2, 
  "tests performed", "", "", "", "", "", "", "", "", "", 67.13, 
  3.31002647*^8, 35.608, 38.3, 15.413, 9.732, 54225.446, 1.2, 151.089, 10.79, 
  19.1, 24.6, "", 2.77, 78.86, 0.926}, {"USA", "North America", 
  "United States", "2020-08-05", 4.827974*^6, 54466., 56669.714, 158997., 
  1439., 1042.714, 14585.908, 164.549, 171.206, 480.35, 4.347, 3.15, 0.91, 
  14030., 42.386, 44620., 134.803, "", "", "", "", 964713., 6.9447124*^7, 
  209.808, 2.915, 866670., 2.618, 0.065, 15.4, "tests performed", "", "", "", 
  "", "", "", "", "", "", 67.13, 3.31002647*^8, 35.608, 38.3, 15.413, 9.732, 
  54225.446, 1.2, 151.089, 10.79, 19.1, 24.6, "", 2.77, 78.86, 0.926}, 
 {"USA", "North America", "United States", "2020-08-06", 4.887323*^6, 59349., 
  55510.143, 160242., 1245., 1044.714, 14765.208, 179.301, 167.703, 484.111, 
  3.761, 3.156, 0.91, 13858., 41.867, 43803., 132.334, "", "", "", "", 
  989308., 7.0436432*^7, 212.797, 2.989, 859766., 2.597, 0.064, 15.6, 
  "tests performed", "", "", "", "", "", "", "", "", "", 67.13, 
  3.31002647*^8, 35.608, 38.3, 15.413, 9.732, 54225.446, 1.2, 151.089, 10.79, 
  19.1, 24.6, "", 2.77, 78.86, 0.926}, {"USA", "North America", 
  "United States", "2020-08-07", 4.946626*^6, 59303., 54166., 161479., 1237., 
  1045., 14944.37, 179.162, 163.642, 487.848, 3.737, 3.157, 0.91, 13734., 
  41.492, 43124., 130.283, "", "", "", "", 1.014841*^6, 7.1451273*^7, 
  215.863, 3.066, 863355., 2.608, 0.062, 16.1, "tests performed", "", "", "", 
  "", "", "", "", "", "", 67.13, 3.31002647*^8, 35.608, 38.3, 15.413, 9.732, 
  54225.446, 1.2, 151.089, 10.79, 19.1, 24.6, "", 2.77, 78.86, 0.926}, 
 {"USA", "North America", "United States", "2020-08-08", 5.00076*^6, 54134., 
  53870.714, 162557., 1078., 1042.857, 15107.915, 163.546, 162.75, 491.105, 
  3.257, 3.151, 0.92, 13360., 40.362, 41630., 125.769, "", "", "", "", 
  815366., 7.2266639*^7, 218.326, 2.463, 866659., 2.618, 0.061, 16.4, 
  "tests performed", "", "", "", "", "", "", "", "", "", 67.13, 
  3.31002647*^8, 35.608, 38.3, 15.413, 9.732, 54225.446, 1.2, 151.089, 10.79, 
  19.1, 24.6, "", 2.77, 78.86, 0.926}, {"USA", "North America", 
  "United States", "2020-08-09", 5.046529*^6, 45769., 53899.429, 163081., 
  524., 1055.286, 15246.189, 138.274, 162.837, 492.688, 1.583, 3.188, 0.92, 
  13122., 39.643, 41439., 125.192, "", "", 33269., 100.51, 626432., 
  7.2893071*^7, 220.219, 1.893, 866995., 2.619, 0.06, 16.7, 
  "tests performed", "", "", "", "", "", "", "", "", "", 67.13, 
  3.31002647*^8, 35.608, 38.3, 15.413, 9.732, 54225.446, 1.2, 151.089, 10.79, 
  19.1, 24.6, "", 2.77, 78.86, 0.926}, {"USA", "North America", 
  "United States", "2020-08-10", 5.094135*^6, 47606., 54200.143, 163716., 
  635., 1062.857, 15390.013, 143.824, 163.745, 494.606, 1.918, 3.211, 0.93, 
  13139., 39.695, 42016., 126.936, "", "", "", "", 784420., 7.3677491*^7, 
  222.589, 2.37, 868178., 2.623, 0.059, 16.9, "tests performed", "", "", "", 
  "", "", "", "", "", "", 67.13, 3.31002647*^8, 35.608, 38.3, 15.413, 9.732, 
  54225.446, 1.2, 151.089, 10.79, 19.1, 24.6, "", 2.77, 78.86, 0.926}, 
 {"USA", "North America", "United States", "2020-08-11", 5.142138*^6, 48003., 
  52661.429, 164736., 1020., 1025.429, 15535.036, 145.023, 159.097, 497.688, 
  3.082, 3.098, 0.92, 13028., 39.359, 41586., 125.636, "", "", "", "", 
  908445., 7.4585936*^7, 225.333, 2.745, 871932., 2.634, 0.059, 16.9, 
  "tests performed", "", "", "", "", "", "", "", "", "", 67.13, 
  3.31002647*^8, 35.608, 38.3, 15.413, 9.732, 54225.446, 1.2, 151.089, 10.79, 
  19.1, 24.6, "", 2.77, 78.86, 0.926}, {"USA", "North America", 
  "United States", "2020-08-12", 5.198178*^6, 56040., 52886.286, 166234., 
  1498., 1033.857, 15704.34, 169.304, 159.776, 502.214, 4.526, 3.123, 0.92, 
  12836., 38.779, 41774., 126.204, "", "", "", "", 1.027927*^6, 7.5613863*^7, 
  228.439, 3.105, 880963., 2.661, 0.057, 17.5, "tests performed", "", "", "", 
  "", "", "", "", "", "", 67.13, 3.31002647*^8, 35.608, 38.3, 15.413, 9.732, 
  54225.446, 1.2, 151.089, 10.79, 19.1, 24.6, "", 2.77, 78.86, 0.926}, 
 {"USA", "North America", "United States", "2020-08-13", 5.249494*^6, 51316., 
  51738.714, 167302., 1068., 1008.571, 15859.372, 155.032, 156.309, 505.44, 
  3.227, 3.047, 0.92, 12561., 37.948, 41041., 123.99, "", "", "", "", 
  979651., 7.6593514*^7, 231.398, 2.96, 879583., 2.657, 0.057, 17.5, 
  "tests performed", "", "", "", "", "", "", "", "", "", 67.13, 
  3.31002647*^8, 35.608, 38.3, 15.413, 9.732, 54225.446, 1.2, 151.089, 10.79, 
  19.1, 24.6, "", 2.77, 78.86, 0.926}, {"USA", "North America", 
  "United States", "2020-08-14", 5.31483*^6, 65336., 52600.571, 168639., 
  1337., 1022.857, 16056.76, 197.388, 158.913, 509.479, 4.039, 3.09, 0.92, 
  12480., 37.704, 39934., 120.646, "", "", "", "", 960697., 7.7554211*^7, 
  234.301, 2.902, 871848., 2.634, 0.056, 17.9, "tests performed", "", "", "", 
  "", "", "", "", "", "", 67.13, 3.31002647*^8, 35.608, 38.3, 15.413, 9.732, 
  54225.446, 1.2, 151.089, 10.79, 19.1, 24.6, "", 2.77, 78.86, 0.926}, 
 {"USA", "North America", "United States", "2020-08-15", 5.361781*^6, 46951., 
  51574.429, 169639., 1000., 1011.714, 16198.605, 141.845, 155.813, 512.5, 
  3.021, 3.057, 0.91, 12235., 36.963, 38737., 117.029, "", "", "", "", 
  767455., 7.8321666*^7, 236.619, 2.319, 865004., 2.613, 0.056, 17.9, 
  "tests performed", "", "", "", "", "", "", "", "", "", 67.13, 
  3.31002647*^8, 35.608, 38.3, 15.413, 9.732, 54225.446, 1.2, 151.089, 10.79, 
  19.1, 24.6, "", 2.77, 78.86, 0.926}, {"USA", "North America", 
  "United States", "2020-08-16", 5.400993*^6, 39212., 50637.714, 170257., 
  618., 1025.143, 16317.069, 118.464, 152.983, 514.367, 1.867, 3.097, 0.9, 
  11963., 36.142, 38802., 117.226, "", "", 31663., 95.658, 572453., 
  7.8894119*^7, 238.349, 1.729, 857293., 2.59, 0.055, 18.2, 
  "tests performed", "", "", "", "", "", "", "", "", "", 67.13, 
  3.31002647*^8, 35.608, 38.3, 15.413, 9.732, 54225.446, 1.2, 151.089, 10.79, 
  19.1, 24.6, "", 2.77, 78.86, 0.926}, {"USA", "North America", 
  "United States", "2020-08-17", 5.437645*^6, 36652., 49072.857, 170750., 
  493., 1004.857, 16427.799, 110.73, 148.255, 515.857, 1.489, 3.036, 0.89, 
  11934., 36.054, 38996., 117.812, "", "", "", "", 676202., 7.9570321*^7, 
  240.392, 2.043, 841833., 2.543, 0.056, 17.9, "tests performed", "", "", "", 
  "", "", "", "", "", "", 67.13, 3.31002647*^8, 35.608, 38.3, 15.413, 9.732, 
  54225.446, 1.2, 151.089, 10.79, 19.1, 24.6, "", 2.77, 78.86, 0.926}, 
 {"USA", "North America", "United States", "2020-08-18", 5.482678*^6, 45033., 
  48648.571, 171977., 1227., 1034.429, 16563.849, 136.05, 146.973, 519.564, 
  3.707, 3.125, 0.89, 11948., 36.096, 38926., 117.6, "", "", "", "", 894725., 
  8.0465046*^7, 243.095, 2.703, 839873., 2.537, 0.055, 18.2, 
  "tests performed", "", "", "", "", "", "", "", "", "", 67.13, 
  3.31002647*^8, 35.608, 38.3, 15.413, 9.732, 54225.446, 1.2, 151.089, 10.79, 
  19.1, 24.6, "", 2.77, 78.86, 0.926}, {"USA", "North America", 
  "United States", "2020-08-19", 5.529998*^6, 47320., 47402.857, 173315., 
  1338., 1011.571, 16706.809, 142.96, 143.21, 523.606, 4.042, 3.056, 0.88, 
  11561., 34.927, 38013., 114.842, "", "", "", "", 1.004421*^6, 8.1469467*^7, 
  246.129, 3.034, 836515., 2.527, 0.054, 18.5, "tests performed", "", "", "", 
  "", "", "", "", "", "", 67.13, 3.31002647*^8, 35.608, 38.3, 15.413, 9.732, 
  54225.446, 1.2, 151.089, 10.79, 19.1, 24.6, "", 2.77, 78.86, 0.926}, 
 {"USA", "North America", "United States", "2020-08-20", 5.574039*^6, 44041., 
  46363.571, 174419., 1104., 1016.714, 16839.862, 133.053, 140.07, 526.941, 
  3.335, 3.072, 0.88, 11234., 33.939, 37261., 112.57, "", "", "", "", 
  995733., 8.24652*^7, 249.138, 3.008, 838812., 2.534, 0.053, 18.9, 
  "tests performed", "", "", "", "", "", "", "", "", "", 67.13, 
  3.31002647*^8, 35.608, 38.3, 15.413, 9.732, 54225.446, 1.2, 151.089, 10.79, 
  19.1, 24.6, "", 2.77, 78.86, 0.926}, {"USA", "North America", 
  "United States", "2020-08-21", 5.622882*^6, 48843., 44007.429, 175510., 
  1091., 981.571, 16987.423, 147.561, 132.952, 530.237, 3.296, 2.965, 0.88, 
  10962., 33.118, 35791., 108.129, "", "", "", "", 964824., 8.3430024*^7, 
  252.052, 2.915, 839402., 2.536, 0.051, 19.6, "tests performed", "", "", "", 
  "", "", "", "", "", "", 67.13, 3.31002647*^8, 35.608, 38.3, 15.413, 9.732, 
  54225.446, 1.2, 151.089, 10.79, 19.1, 24.6, "", 2.77, 78.86, 0.926}, 
 {"USA", "North America", "United States", "2020-08-22", 5.665946*^6, 43064., 
  43452.143, 176419., 909., 968.571, 17117.525, 130.102, 131.274, 532.984, 
  2.746, 2.926, 0.89, 10762., 32.513, 34849., 105.283, "", "", "", "", 
  794062., 8.4224086*^7, 254.451, 2.399, 843203., 2.547, 0.05, 20., 
  "tests performed", "", "", "", "", "", "", "", "", "", 67.13, 
  3.31002647*^8, 35.608, 38.3, 15.413, 9.732, 54225.446, 1.2, 151.089, 10.79, 
  19.1, 24.6, "", 2.77, 78.86, 0.926}, {"USA", "North America", 
  "United States", "2020-08-23", 5.700193*^6, 34247., 42742.857, 176964., 
  545., 958.143, 17220.989, 103.464, 129.131, 534.63, 1.647, 2.895, 0.9, 
  10720., 32.386, 34568., 104.434, "", "", 30343., 91.67, 561576., 
  8.4785662*^7, 256.148, 1.697, 841649., 2.543, 0.05, 20., "tests performed", 
  "", "", "", "", "", "", "", "", "", 67.13, 3.31002647*^8, 35.608, 38.3, 
  15.413, 9.732, 54225.446, 1.2, 151.089, 10.79, 19.1, 24.6, "", 2.77, 78.86, 
  0.926}, {"USA", "North America", "United States", "2020-08-24", 
  5.736675*^6, 36482., 42718.571, 177439., 475., 955.571, 17331.206, 110.217, 
  129.058, 536.065, 1.435, 2.887, 0.91, 10677., 32.257, 34740., 104.954, "", 
  "", "", "", 666124., 8.5451786*^7, 258.16, 2.012, 840209., 2.538, 0.05, 
  20., "tests performed", "", "", "", "", "", "", "", "", "", 67.13, 
  3.31002647*^8, 35.608, 38.3, 15.413, 9.732, 54225.446, 1.2, 151.089, 10.79, 
  19.1, 24.6, "", 2.77, 78.86, 0.926}, {"USA", "North America", 
  "United States", "2020-08-25", 5.777029*^6, 40354., 42050.143, 178674., 
  1235., 956.714, 17453.12, 121.914, 127.039, 539.796, 3.731, 2.89, 0.92, 
  10591., 31.997, 34460., 104.108, "", "", "", "", 904878., 8.6356664*^7, 
  260.894, 2.734, 841660., 2.543, 0.049, 20.4, "tests performed", "", "", "", 
  "", "", "", "", "", "", 67.13, 3.31002647*^8, 35.608, 38.3, 15.413, 9.732, 
  54225.446, 1.2, 151.089, 10.79, 19.1, 24.6, "", 2.77, 78.86, 0.926}, 
 {"USA", "North America", "United States", "2020-08-26", 5.822201*^6, 45172., 
  41743.286, 179838., 1164., 931.857, 17589.59, 136.47, 126.112, 543.313, 
  3.517, 2.815, 0.93, 10369., 31.326, 33585., 101.464, "", "", "", "", 
  1.017106*^6, 8.737377*^7, 263.967, 3.073, 843472., 2.548, 0.049, 20.4, 
  "tests performed", "", "", "", "", "", "", "", "", "", 67.13, 
  3.31002647*^8, 35.608, 38.3, 15.413, 9.732, 54225.446, 1.2, 151.089, 10.79, 
  19.1, 24.6, "", 2.77, 78.86, 0.926}, {"USA", "North America", 
  "United States", "2020-08-27", 5.867594*^6, 45393., 41936.429, 180953., 
  1115., 933.429, 17726.728, 137.138, 126.695, 546.681, 3.369, 2.82, 0.93, 
  9886., 29.867, 33246., 100.44, "", "", "", "", 1.019548*^6, 8.8393318*^7, 
  267.047, 3.08, 846874., 2.559, 0.049, 20.4, "tests performed", "", "", "", 
  "", "", "", "", "", "", 67.13, 3.31002647*^8, 35.608, 38.3, 15.413, 9.732, 
  54225.446, 1.2, 151.089, 10.79, 19.1, 24.6, "", 2.77, 78.86, 0.926}, 
 {"USA", "North America", "United States", "2020-08-28", 5.914426*^6, 46832., 
  41649.143, 181930., 977., 917.143, 17868.214, 141.485, 125.827, 549.633, 
  2.952, 2.771, 0.93, 9866., 29.806, 31900., 96.374, "", "", "", "", 986296., 
  8.9379614*^7, 270.027, 2.98, 849941., 2.568, 0.049, 20.4, 
  "tests performed", "", "", "", "", "", "", "", "", "", 67.13, 
  3.31002647*^8, 35.608, 38.3, 15.413, 9.732, 54225.446, 1.2, 151.089, 10.79, 
  19.1, 24.6, "", 2.77, 78.86, 0.926}, {"USA", "North America", 
  "United States", "2020-08-29", 5.95718*^6, 42754., 41604.857, 182832., 
  902., 916.143, 17997.379, 129.165, 125.693, 552.358, 2.725, 2.768, 0.94, 
  9696., 29.293, 31240., 94.38, "", "", "", "", 797995., 9.0177609*^7, 
  272.438, 2.411, 850503., 2.569, 0.049, 20.4, "tests performed", "", "", "", 
  "", "", "", "", "", "", 67.13, 3.31002647*^8, 35.608, 38.3, 15.413, 9.732, 
  54225.446, 1.2, 151.089, 10.79, 19.1, 24.6, "", 2.77, 78.86, 0.926}, 
 {"USA", "North America", "United States", "2020-08-30", 5.991584*^6, 34404., 
  41627.286, 183286., 454., 903.143, 18101.317, 103.939, 125.761, 553.73, 
  1.372, 2.729, 0.94, 9548., 28.846, 31129., 94.045, "", "", 29896., 90.32, 
  614026., 9.0791635*^7, 274.293, 1.855, 857996., 2.592, 0.048, 20.8, 
  "tests performed", "", "", "", "", "", "", "", "", "", 67.13, 
  3.31002647*^8, 35.608, 38.3, 15.413, 9.732, 54225.446, 1.2, 151.089, 10.79, 
  19.1, 24.6, "", 2.77, 78.86, 0.926}, {"USA", "North America", 
  "United States", "2020-08-31", 6.026946*^6, 35362., 41467.286, 183827., 
  541., 912.571, 18208.15, 106.833, 125.278, 555.364, 1.634, 2.757, 0.95, 
  9512., 28.737, 31430., 94.954, "", "", "", "", 661027., 9.1452662*^7, 
  276.29, 1.997, 857268., 2.59, 0.048, 20.8, "tests performed", "", "", "", 
  "", "", "", "", "", "", 67.13, 3.31002647*^8, 35.608, 38.3, 15.413, 9.732, 
  54225.446, 1.2, 151.089, 10.79, 19.1, 24.6, "", 2.77, 78.86, 0.926}, 
 {"USA", "North America", "United States", "2020-09-01", 6.068792*^6, 41846., 
  41680.429, 184855., 1028., 883., 18334.572, 126.422, 125.922, 558.47, 
  3.106, 2.668, 0.96, 9473., 28.619, 31144., 94.09, "", "", "", "", 906248., 
  9.235891*^7, 279.028, 2.738, 857464., 2.591, 0.048, 20.8, 
  "tests performed", "", "", "", "", "", "", "", "", "", 67.13, 
  3.31002647*^8, 35.608, 38.3, 15.413, 9.732, 54225.446, 1.2, 151.089, 10.79, 
  19.1, 24.6, "", 2.77, 78.86, 0.926}, {"USA", "North America", 
  "United States", "2020-09-02", 6.10981*^6, 41018., 41087., 185933., 1078., 
  870.714, 18458.493, 123.92, 124.129, 561.727, 3.257, 2.631, 0.95, 9362., 
  28.284, 30864., 93.244, "", "", "", "", 1.025746*^6, 9.3384656*^7, 282.127, 
  3.099, 858698., 2.594, 0.048, 20.8, "tests performed", "", "", "", "", "", 
  "", "", "", "", 67.13, 3.31002647*^8, 35.608, 38.3, 15.413, 9.732, 
  54225.446, 1.2, 151.089, 10.79, 19.1, 24.6, "", 2.77, 78.86, 0.926}, 
 {"USA", "North America", "United States", "2020-09-03", 6.154061*^6, 44251., 
  40923.857, 186970., 1037., 859.571, 18592.181, 133.688, 123.636, 564.86, 
  3.133, 2.597, 0.95, 9231., 27.888, 30346., 91.679, "", "", "", "", 
  1.031628*^6, 9.4416284*^7, 285.243, 3.117, 860424., 2.599, 0.047, 21.3, 
  "tests performed", "", "", "", "", "", "", "", "", "", 67.13, 
  3.31002647*^8, 35.608, 38.3, 15.413, 9.732, 54225.446, 1.2, 151.089, 10.79, 
  19.1, 24.6, "", 2.77, 78.86, 0.926}, {"USA", "North America", 
  "United States", "2020-09-04", 6.204443*^6, 50382., 41431., 187927., 957., 
  856.714, 18744.391, 152.21, 125.168, 567.751, 2.891, 2.588, 0.94, 9224., 
  27.867, 29923., 90.401, "", "", "", "", 998207., 9.5414491*^7, 288.259, 
  3.016, 862125., 2.605, 0.048, 20.8, "tests performed", "", "", "", "", "", 
  "", "", "", "", 67.13, 3.31002647*^8, 35.608, 38.3, 15.413, 9.732, 
  54225.446, 1.2, 151.089, 10.79, 19.1, 24.6, "", 2.77, 78.86, 0.926}, 
 {"USA", "North America", "United States", "2020-09-05", 6.247601*^6, 43158., 
  41488.714, 188689., 762., 836.714, 18874.777, 130.386, 125.343, 570.053, 
  2.302, 2.528, 0.93, 9088., 27.456, 28885., 87.265, "", "", "", "", 815681., 
  9.6230172*^7, 290.723, 2.464, 864652., 2.612, 0.047, 21.3, 
  "tests performed", "", "", "", "", "", "", "", "", "", 67.13, 
  3.31002647*^8, 35.608, 38.3, 15.413, 9.732, 54225.446, 1.2, 151.089, 10.79, 
  19.1, 24.6, "", 2.77, 78.86, 0.926}, {"USA", "North America", 
  "United States", "2020-09-06", 6.278819*^6, 31218., 41033.571, 189159., 
  470., 839., 18969.09, 94.313, 123.968, 571.473, 1.42, 2.535, 0.91, 9003., 
  27.199, 28356., 85.667, "", "", 27109., 81.9, 564830., 9.6795002*^7, 
  292.43, 1.706, 857624., 2.591, 0.048, 20.8, "tests performed", "", "", "", 
  "", "", "", "", "", "", 67.13, 3.31002647*^8, 35.608, 38.3, 15.413, 9.732, 
  54225.446, 1.2, 151.089, 10.79, 19.1, 24.6, "", 2.77, 78.86, 0.926}, 
 {"USA", "North America", "United States", "2020-09-07", 6.302432*^6, 23613., 
  39355.143, 189455., 296., 804., 19040.428, 71.338, 118.897, 572.367, 0.894, 
  2.429, 0.89, 8967., 27.09, 28573., 86.323, "", "", "", "", 414088., 
  9.720909*^7, 293.681, 1.251, 822347., 2.484, 0.048, 20.8, 
  "tests performed", "", "", "", "", "", "", "", "", "", 67.13, 
  3.31002647*^8, 35.608, 38.3, 15.413, 9.732, 54225.446, 1.2, 151.089, 10.79, 
  19.1, 24.6, "", 2.77, 78.86, 0.926}, {"USA", "North America", 
  "United States", "2020-09-08", 6.329658*^6, 27226., 37266.571, 189906., 
  451., 721.571, 19122.681, 82.253, 112.587, 573.73, 1.363, 2.18, 0.89, 
  8966., 27.087, 28938., 87.425, "", "", "", "", 662624., 9.7871714*^7, 
  295.683, 2.002, 787543., 2.379, 0.047, 21.3, "tests performed", "", "", "", 
  "", "", "", "", "", "", 67.13, 3.31002647*^8, 35.608, 38.3, 15.413, 9.732, 
  54225.446, 1.2, 151.089, 10.79, 19.1, 24.6, "", 2.77, 78.86, 0.926}, 
 {"USA", "North America", "United States", "2020-09-09", 6.363707*^6, 34049., 
  36271., 191066., 1160., 733.286, 19225.547, 102.866, 109.579, 577.234, 
  3.505, 2.215, 0.92, 8778., 26.519, 28762., 86.894, "", "", "", "", 957738., 
  9.8829452*^7, 298.576, 2.893, 777828., 2.35, 0.047, 21.3, 
  "tests performed", "", "", "", "", "", "", "", "", "", 67.13, 
  3.31002647*^8, 35.608, 38.3, 15.413, 9.732, 54225.446, 1.2, 151.089, 10.79, 
  19.1, 24.6, "", 2.77, 78.86, 0.926}, {"USA", "North America", 
  "United States", "2020-09-10", 6.399763*^6, 36056., 35100.286, 191982., 
  916., 716., 19334.477, 108.93, 106.042, 580.001, 2.767, 2.163, 0.95, 8586., 
  25.939, 28004., 84.604, "", "", "", "", 1.085845*^6, 9.9915297*^7, 301.856, 
  3.28, 785573., 2.373, 0.046, 21.7, "tests performed", "", "", "", "", "", 
  "", "", "", "", 67.13, 3.31002647*^8, 35.608, 38.3, 15.413, 9.732, 
  54225.446, 1.2, 151.089, 10.79, 19.1, 24.6, "", 2.77, 78.86, 0.926}, 
 {"USA", "North America", "United States", "2020-09-11", 6.447532*^6, 47769., 
  34727., 193157., 1175., 747.143, 19478.793, 144.316, 104.915, 583.551, 
  3.55, 2.257, 0.98, 8524., 25.752, 27349., 82.625, "", "", "", "", 
  1.098888*^6, 1.01014185*^8, 305.176, 3.32, 799956., 2.417, 0.044, 22.7, 
  "tests performed", "", "", "", "", "", "", "", "", "", 67.13, 
  3.31002647*^8, 35.608, 38.3, 15.413, 9.732, 54225.446, 1.2, 151.089, 10.79, 
  19.1, 24.6, "", 2.77, 78.86, 0.926}, {"USA", "North America", 
  "United States", "2020-09-12", 6.488633*^6, 41101., 34433.143, 193859., 
  702., 738.571, 19602.964, 124.171, 104.027, 585.672, 2.121, 2.231, 1.01, 
  8304., 25.087, 26489., 80.027, "", "", "", "", 864871., 1.01879056*^8, 
  307.789, 2.613, 806983., 2.438, 0.044, 22.7, "tests performed", "", "", "", 
  "", "", "", "", "", "", 62.5, 3.31002647*^8, 35.608, 38.3, 15.413, 9.732, 
  54225.446, 1.2, 151.089, 10.79, 19.1, 24.6, "", 2.77, 78.86, 0.926}, 
 {"USA", "North America", "United States", "2020-09-13", 6.523005*^6, 34372., 
  34883.714, 194295., 436., 733.714, 19706.806, 103.842, 105.388, 586.989, 
  1.317, 2.217, 1.02, 8252., 24.93, 26307., 79.477, "", "", 28444., 85.933, 
  627065., 1.02506121*^8, 309.684, 1.894, 815874., 2.465, 0.043, 23.3, 
  "tests performed", "", "", "", "", "", "", "", "", "", 62.5, 3.31002647*^8, 
  35.608, 38.3, 15.413, 9.732, 54225.446, 1.2, 151.089, 10.79, 19.1, 24.6, 
  "", 2.77, 78.86, 0.926}, {"USA", "North America", "United States", 
  "2020-09-14", 6.557428*^6, 34423., 36428., 194727., 432., 753.143, 
  19810.802, 103.996, 110.054, 588.294, 1.305, 2.275, 1.03, 8260., 24.954, 
  26774., 80.888, "", "", "", "", 707620., 1.03213741*^8, 311.821, 2.138, 
  857807., 2.592, 0.042, 23.8, "tests performed", "", "", "", "", "", "", "", 
  "", "", 62.5, 3.31002647*^8, 35.608, 38.3, 15.413, 9.732, 54225.446, 1.2, 
  151.089, 10.79, 19.1, 24.6, "", 2.77, 78.86, 0.926}, 
 {"USA", "North America", "United States", "2020-09-15", 6.59692*^6, 39492., 
  38180.286, 195928., 1201., 860.286, 19930.113, 119.31, 115.347, 591.923, 
  3.628, 2.599, 1.04, 8155., 24.637, 26921., 81.332, "", "", "", "", 966070., 
  1.04179811*^8, 314.74, 2.919, 901157., 2.723, 0.043, 23.3, 
  "tests performed", "", "", "", "", "", "", "", "", "", 62.5, 3.31002647*^8, 
  35.608, 38.3, 15.413, 9.732, 54225.446, 1.2, 151.089, 10.79, 19.1, 24.6, 
  "", 2.77, 78.86, 0.926}, {"USA", "North America", "United States", 
  "2020-09-16", 6.63595*^6, 39030., 38891.857, 196884., 956., 831.143, 
  20048.027, 117.914, 117.497, 594.811, 2.888, 2.511, 1.05, 8066., 24.368, 
  26362., 79.643, "", "", "", "", 1.137782*^6, 1.05317593*^8, 318.177, 3.437, 
  926877., 2.8, 0.042, 23.8, "tests performed", "", "", "", "", "", "", "", 
  "", "", 62.5, 3.31002647*^8, 35.608, 38.3, 15.413, 9.732, 54225.446, 1.2, 
  151.089, 10.79, 19.1, 24.6, "", 2.77, 78.86, 0.926}, 
 {"USA", "North America", "United States", "2020-09-17", 6.68108*^6, 45130., 
  40188.143, 197745., 861., 823.286, 20184.37, 136.343, 121.413, 597.412, 
  2.601, 2.487, 1.06, 8015., 24.214, 26073., 78.77, "", "", "", "", 
  1.156669*^6, 1.06474262*^8, 321.672, 3.494, 936995., 2.831, 0.043, 23.3, 
  "tests performed", "", "", "", "", "", "", "", "", "", 62.5, 3.31002647*^8, 
  35.608, 38.3, 15.413, 9.732, 54225.446, 1.2, 151.089, 10.79, 19.1, 24.6, 
  "", 2.77, 78.86, 0.926}, {"USA", "North America", "United States", 
  "2020-09-18", 6.730362*^6, 49282., 40404.286, 198639., 894., 783.143, 
  20333.257, 148.887, 122.066, 600.113, 2.701, 2.366, 1.07, 7962., 24.054, 
  25822., 78.011, "", "", "", "", 1.228206*^6, 1.07702468*^8, 325.382, 3.711, 
  955469., 2.887, 0.042, 23.8, "tests performed", "", "", "", "", "", "", "", 
  "", "", 62.5, 3.31002647*^8, 35.608, 38.3, 15.413, 9.732, 54225.446, 1.2, 
  151.089, 10.79, 19.1, 24.6, "", 2.77, 78.86, 0.926}, 
 {"USA", "North America", "United States", "2020-09-19", 6.772564*^6, 42202., 
  40561.571, 199373., 734., 787.714, 20460.755, 127.497, 122.542, 602.331, 
  2.218, 2.38, 1.07, 7842., 23.692, 25488., 77.002, "", "", "", "", 937629., 
  1.08640097*^8, 328.215, 2.833, 965863., 2.918, 0.042, 23.8, 
  "tests performed", "", "", "", "", "", "", "", "", "", 62.5, 3.31002647*^8, 
  35.608, 38.3, 15.413, 9.732, 54225.446, 1.2, 151.089, 10.79, 19.1, 24.6, 
  "", 2.77, 78.86, 0.926}, {"USA", "North America", "United States", 
  "2020-09-20", 6.811011*^6, 38447., 41143.714, 199639., 266., 763.429, 
  20576.908, 116.153, 124.3, 603.134, 0.804, 2.306, 1.08, 7847., 23.707, 
  25545., 77.175, "", "", 24032., 72.604, 623633., 1.0926373*^8, 330.099, 
  1.884, 965373., 2.917, 0.042, 23.8, "tests performed", "", "", "", "", "", 
  "", "", "", "", 62.5, 3.31002647*^8, 35.608, 38.3, 15.413, 9.732, 
  54225.446, 1.2, 151.089, 10.79, 19.1, 24.6, "", 2.77, 78.86, 0.926}, 
 {"USA", "North America", "United States", "2020-09-21", 6.862889*^6, 51878., 
  43637.286, 200064., 425., 762.429, 20733.638, 156.73, 131.834, 604.418, 
  1.284, 2.303, 1.09, 7862., 23.752, 26378., 79.691, "", "", "", "", 749023., 
  1.10012753*^8, 332.362, 2.263, 971287., 2.934, 0.043, 23.3, 
  "tests performed", "", "", "", "", "", "", "", "", "", 62.5, 3.31002647*^8, 
  35.608, 38.3, 15.413, 9.732, 54225.446, 1.2, 151.089, 10.79, 19.1, 24.6, 
  "", 2.77, 78.86, 0.926}, {"USA", "North America", "United States", 
  "2020-09-22", 6.902755*^6, 39866., 43690.714, 201097., 1033., 738.429, 
  20854.078, 120.44, 131.995, 607.539, 3.121, 2.231, 1.06, 7861., 23.749, 
  26455., 79.924, "", "", "", "", 1.027953*^6, 1.11040706*^8, 335.468, 3.106, 
  980128., 2.961, 0.045, 22.2, "tests performed", "", "", "", "", "", "", "", 
  "", "", 62.5, 3.31002647*^8, 35.608, 38.3, 15.413, 9.732, 54225.446, 1.2, 
  151.089, 10.79, 19.1, 24.6, "", 2.77, 78.86, 0.926}, 
 {"USA", "North America", "United States", "2020-09-23", 6.941824*^6, 39069., 
  43696.286, 202152., 1055., 752.571, 20972.11, 118.032, 132.012, 610.726, 
  3.187, 2.274, 1.04, 7865., 23.761, 26519., 80.117, "", "", "", "", 
  1.203271*^6, 1.12243977*^8, 339.103, 3.635, 989483., 2.989, 0.044, 22.7, 
  "tests performed", "", "", "", "", "", "", "", "", "", 62.5, 3.31002647*^8, 
  35.608, 38.3, 15.413, 9.732, 54225.446, 1.2, 151.089, 10.79, 19.1, 24.6, 
  "", 2.77, 78.86, 0.926}, {"USA", "North America", "United States", 
  "2020-09-24", 6.988927*^6, 47103., 43978.143, 203051., 899., 758., 
  21114.414, 142.304, 132.863, 613.442, 2.716, 2.29, 1.03, 7834., 23.667, 
  26445., 79.894, "", "", "", "", 1.201142*^6, 1.13445119*^8, 342.732, 3.629, 
  995837., 3.009, 0.044, 22.7, "tests performed", "", "", "", "", "", "", "", 
  "", "", 62.5, 3.31002647*^8, 35.608, 38.3, 15.413, 9.732, 54225.446, 1.2, 
  151.089, 10.79, 19.1, 24.6, "", 2.77, 78.86, 0.926}, 
 {"USA", "North America", "United States", "2020-09-25", 7.037222*^6, 48295., 
  43837.143, 203995., 944., 765.143, 21260.319, 145.905, 132.437, 616.294, 
  2.852, 2.312, 1.02, 7817., 23.616, 26314., 79.498, "", "", "", "", 
  1.128234*^6, 1.14573353*^8, 346.14, 3.409, 981555., 2.965, 0.045, 22.2, 
  "tests performed", "", "", "", "", "", "", "", "", "", 62.5, 3.31002647*^8, 
  35.608, 38.3, 15.413, 9.732, 54225.446, 1.2, 151.089, 10.79, 19.1, 24.6, 
  "", 2.77, 78.86, 0.926}, {"USA", "North America", "United States", 
  "2020-09-26", 7.081895*^6, 44673., 44190.143, 204763., 768., 770., 
  21395.282, 134.963, 133.504, 618.614, 2.32, 2.326, 1.02, 7798., 23.559, 
  25907., 78.268, "", "", "", "", 938038., 1.15511391*^8, 348.974, 2.834, 
  981613., 2.966, 0.045, 22.2, "tests performed", "", "", "", "", "", "", "", 
  "", "", 62.5, 3.31002647*^8, 35.608, 38.3, 15.413, 9.732, 54225.446, 1.2, 
  151.089, 10.79, 19.1, 24.6, "", 2.77, 78.86, 0.926}, 
 {"USA", "North America", "United States", "2020-09-27", 7.119423*^6, 37528., 
  44058.857, 205078., 315., 777., 21508.659, 113.377, 133.107, 619.566, 
  0.952, 2.347, 1.02, 8069., 24.377, 25973., 78.468, "", "", 24953., 75.386, 
  596759., 1.1610815*^8, 350.777, 1.803, 977774., 2.954, 0.045, 22.2, 
  "tests performed", "", "", "", "", "", "", "", "", "", 62.5, 3.31002647*^8, 
  35.608, 38.3, 15.413, 9.732, 54225.446, 1.2, 151.089, 10.79, 19.1, 24.6, 
  "", 2.77, 78.86, 0.926}, {"USA", "North America", "United States", 
  "2020-09-28", 7.152717*^6, 33294., 41404., 205436., 358., 767.429, 
  21609.244, 100.585, 125.087, 620.648, 1.082, 2.318, 1.01, 7917., 23.918, 
  27019., 81.628, "", "", "", "", 666955., 1.16775105*^8, 352.792, 2.015, 
  966050., 2.919, 0.045, 22.2, "tests performed", "", "", "", "", "", "", "", 
  "", "", 62.5, 3.31002647*^8, 35.608, 38.3, 15.413, 9.732, 54225.446, 1.2, 
  151.089, 10.79, 19.1, 24.6, "", 2.77, 78.86, 0.926}, 
 {"USA", "North America", "United States", "2020-09-29", 7.196055*^6, 43338., 
  41900., 206270., 834., 739., 21740.174, 130.929, 126.585, 623.167, 2.52, 
  2.233, 1.02, 8045., 24.305, 27503., 83.09, "", "", "", "", 984007., 
  1.17759112*^8, 355.765, 2.973, 959772., 2.9, 0.044, 22.7, 
  "tests performed", "", "", "", "", "", "", "", "", "", 62.5, 3.31002647*^8, 
  35.608, 38.3, 15.413, 9.732, 54225.446, 1.2, 151.089, 10.79, 19.1, 24.6, 
  "", 2.77, 78.86, 0.926}, {"USA", "North America", "United States", 
  "2020-09-30", 7.235498*^6, 39443., 41953.429, 207226., 956., 724.857, 
  21859.336, 119.162, 126.747, 626.055, 2.888, 2.19, 1.02, 8072., 24.387, 
  27666., 83.582, "", "", "", "", 1.200529*^6, 1.18959641*^8, 359.392, 3.627, 
  959381., 2.898, 0.045, 22.2, "tests performed", "", "", "", "", "", "", "", 
  "", "", 62.5, 3.31002647*^8, 35.608, 38.3, 15.413, 9.732, 54225.446, 1.2, 
  151.089, 10.79, 19.1, 24.6, "", 2.77, 78.86, 0.926}, 
 {"USA", "North America", "United States", "2020-10-01", 7.281148*^6, 45650., 
  41745.857, 208100., 874., 721.286, 21997.25, 137.914, 126.119, 628.696, 
  2.64, 2.179, 1.03, 8007., 24.19, 27471., 82.993, "", "", "", "", 
  1.223677*^6, 1.20183318*^8, 363.089, 3.697, 962600., 2.908, 0.045, 22.2, 
  "tests performed", "", "", "", "", "", "", "", "", "", 62.5, 3.31002647*^8, 
  35.608, 38.3, 15.413, 9.732, 54225.446, 1.2, 151.089, 10.79, 19.1, 24.6, 
  "", 2.77, 78.86, 0.926}, {"USA", "North America", "United States", 
  "2020-10-02", 7.336098*^6, 54950., 42696.571, 208961., 861., 709.429, 
  22163.261, 166.011, 128.992, 631.297, 2.601, 2.143, 1.05, 7964., 24.06, 
  27426., 82.857, "", "", "", "", 1.191677*^6, 1.21374995*^8, 366.689, 3.6, 
  971663., 2.936, 0.045, 22.2, "tests performed", "", "", "", "", "", "", "", 
  "", "", 62.5, 3.31002647*^8, 35.608, 38.3, 15.413, 9.732, 54225.446, 1.2, 
  151.089, 10.79, 19.1, 24.6, "", 2.77, 78.86, 0.926}, 
 {"USA", "North America", "United States", "2020-10-03", 7.384675*^6, 48577., 
  43254.286, 209645., 684., 697.429, 22310.018, 146.757, 130.677, 633.364, 
  2.066, 2.107, 1.06, 7965., 24.063, 27268., 82.38, "", "", "", "", 976397., 
  1.22351392*^8, 369.639, 2.95, 977143., 2.952, 0.045, 22.2, 
  "tests performed", "", "", "", "", "", "", "", "", "", 62.5, 3.31002647*^8, 
  35.608, 38.3, 15.413, 9.732, 54225.446, 1.2, 151.089, 10.79, 19.1, 24.6, 
  "", 2.77, 78.86, 0.926}, {"USA", "North America", "United States", 
  "2020-10-04", 7.420413*^6, 35738., 42998.571, 210026., 381., 706.857, 
  22417.987, 107.969, 129.904, 634.515, 1.151, 2.136, 1.06, 8120., 24.532, 
  27868., 84.193, "", "", 27624., 83.456, 640970., 1.22992362*^8, 371.575, 
  1.936, 983459., 2.971, 0.045, 22.2, "tests performed", "", "", "", "", "", 
  "", "", "", "", 62.5, 3.31002647*^8, 35.608, 38.3, 15.413, 9.732, 
  54225.446, 1.2, 151.089, 10.79, 19.1, 24.6, "", 2.77, 78.86, 0.926}, 
 {"USA", "North America", "United States", "2020-10-05", 7.459789*^6, 39376., 
  43867.429, 210506., 480., 724.286, 22536.947, 118.96, 132.529, 635.965, 
  1.45, 2.188, 1.07, 8333., 25.175, 28947., 87.452, "", "", "", "", 806337., 
  1.23798699*^8, 374.011, 2.436, 1.003371*^6, 3.031, 0.045, 22.2, 
  "tests performed", "", "", "", "", "", "", "", "", "", 62.5, 3.31002647*^8, 
  35.608, 38.3, 15.413, 9.732, 54225.446, 1.2, 151.089, 10.79, 19.1, 24.6, 
  "", 2.77, 78.86, 0.926}, {"USA", "North America", "United States", 
  "2020-10-06", 7.505078*^6, 45289., 44146.143, 211192., 686., 703.143, 
  22673.77, 136.824, 133.371, 638.037, 2.072, 2.124, 1.09, 8569., 25.888, 
  29984., 90.585, "", "", "", "", 1.226549*^6, 1.25025248*^8, 377.717, 3.706, 
  1.038019*^6, 3.136, 0.044, 22.7, "tests performed", "", "", "", "", "", "", 
  "", "", "", 62.5, 3.31002647*^8, 35.608, 38.3, 15.413, 9.732, 54225.446, 
  1.2, 151.089, 10.79, 19.1, 24.6, "", 2.77, 78.86, 0.926}, 
 {"USA", "North America", "United States", "2020-10-07", 7.556134*^6, 51056., 
  45805.143, 212118., 926., 698.857, 22828.017, 154.247, 138.383, 640.835, 
  2.798, 2.111, 1.11, 8638., 26.096, 30524., 92.217, "", "", "", "", 
  1.411428*^6, 1.26436676*^8, 381.981, 4.264, 1.068148*^6, 3.227, 0.044, 
  22.7, "tests performed", "", "", "", "", "", "", "", "", "", 62.5, 
  3.31002647*^8, 35.608, 38.3, 15.413, 9.732, 54225.446, 1.2, 151.089, 10.79, 
  19.1, 24.6, "", 2.77, 78.86, 0.926}, {"USA", "North America", 
  "United States", "2020-10-08", 7.614733*^6, 58599., 47655., 213107., 989., 
  715.286, 23005.052, 177.035, 143.972, 643.823, 2.988, 2.161, 1.11, 8624., 
  26.054, 30997., 93.646, "", "", "", "", 1.430185*^6, 1.27866861*^8, 
  386.302, 4.321, 1.097649*^6, 3.316, 0.044, 22.7, "tests performed", "", "", 
  "", "", "", "", "", "", "", 62.5, 3.31002647*^8, 35.608, 38.3, 15.413, 
  9.732, 54225.446, 1.2, 151.089, 10.79, 19.1, 24.6, "", 2.77, 78.86, 0.926}, 
 {"USA", "North America", "United States", "2020-10-09", 7.671117*^6, 56384., 
  47859.857, 214072., 965., 730.143, 23175.395, 170.343, 144.591, 646.738, 
  2.915, 2.206, 1.11, 8723., 26.353, 31197., 94.25, "", "", "", "", 
  1.399802*^6, 1.29266663*^8, 390.531, 4.229, 1.127381*^6, 3.406, 0.044, 
  22.7, "tests performed", "", "", "", "", "", "", "", "", "", 62.5, 
  3.31002647*^8, 35.608, 38.3, 15.413, 9.732, 54225.446, 1.2, 151.089, 10.79, 
  19.1, 24.6, "", 2.77, 78.86, 0.926}, {"USA", "North America", 
  "United States", "2020-10-10", 7.72607*^6, 54953., 48770.714, 214731., 
  659., 726.571, 23341.415, 166.02, 147.342, 648.729, 1.991, 2.195, 1.11, 
  8730., 26.374, 30979., 93.591, "", "", "", "", 1.103213*^6, 1.30369876*^8, 
  393.864, 3.333, 1.145498*^6, 3.461, 0.043, 23.3, "tests performed", "", "", 
  "", "", "", "", "", "", "", 62.5, 3.31002647*^8, 35.608, 38.3, 15.413, 
  9.732, 54225.446, 1.2, 151.089, 10.79, 19.1, 24.6, "", 2.77, 78.86, 0.926}, 
 {"USA", "North America", "United States", "2020-10-11", 7.772051*^6, 45981., 
  50234., 215202., 471., 739.429, 23480.329, 138.914, 151.763, 650.152, 
  1.423, 2.234, 1.11, 8819., 26.643, 31429., 94.951, "", "", 33704., 101.824, 
  747473., 1.31117349*^8, 396.122, 2.258, 1.160712*^6, 3.507, 0.044, 22.7, 
  "tests performed", "", "", "", "", "", "", "", "", "", 62.5, 3.31002647*^8, 
  35.608, 38.3, 15.413, 9.732, 54225.446, 1.2, 151.089, 10.79, 19.1, 24.6, 
  "", 2.77, 78.86, 0.926}, {"USA", "North America", "United States", 
  "2020-10-12", 7.813825*^6, 41774., 50576.571, 215597., 395., 727.286, 
  23606.533, 126.204, 152.798, 651.345, 1.193, 2.197, 1.11, 9057., 27.362, 
  32779., 99.029, "", "", "", "", 808741., 1.3192609*^8, 398.565, 2.443, 
  1.161056*^6, 3.508, 0.045, 22.2, "tests performed", "", "", "", "", "", "", 
  "", "", "", 62.5, 3.31002647*^8, 35.608, 38.3, 15.413, 9.732, 54225.446, 
  1.2, 151.089, 10.79, 19.1, 24.6, "", 2.77, 78.86, 0.926}, 
 {"USA", "North America", "United States", "2020-10-13", 7.866056*^6, 52231., 
  51568.286, 216393., 796., 743., 23764.33, 157.796, 155.794, 653.75, 2.405, 
  2.245, 1.13, 9412., 28.435, 33502., 101.214, "", "", "", "", 1.064052*^6, 
  1.32990142*^8, 401.78, 3.215, 1.137842*^6, 3.438, 0.047, 21.3, 
  "tests performed", "", "", "", "", "", "", "", "", "", 66.2, 3.31002647*^8, 
  35.608, 38.3, 15.413, 9.732, 54225.446, 1.2, 151.089, 10.79, 19.1, 24.6, 
  "", 2.77, 78.86, 0.926}, {"USA", "North America", "United States", 
  "2020-10-14", 7.925834*^6, 59778., 52814.286, 217382., 989., 752., 
  23944.926, 180.597, 159.558, 656.738, 2.988, 2.272, 1.14, 9291., 28.069, 
  33899., 102.413, "", "", "", "", 1.228338*^6, 1.3421848*^8, 405.491, 3.711, 
  1.111686*^6, 3.359, 0.048, 20.8, "tests performed", "", "", "", "", "", "", 
  "", "", "", 66.2, 3.31002647*^8, 35.608, 38.3, 15.413, 9.732, 54225.446, 
  1.2, 151.089, 10.79, 19.1, 24.6, "", 2.77, 78.86, 0.926}, 
 {"USA", "North America", "United States", "2020-10-15", 7.990714*^6, 64880., 
  53711.571, 218232., 850., 732.143, 24140.937, 196.011, 162.269, 659.306, 
  2.568, 2.212, 1.15, 9478., 28.634, 34379., 103.863, "", "", "", "", 
  1.302192*^6, 1.35520672*^8, 409.425, 3.934, 1.093402*^6, 3.303, 0.05, 20., 
  "tests performed", "", "", "", "", "", "", "", "", "", 66.2, 3.31002647*^8, 
  35.608, 38.3, 15.413, 9.732, 54225.446, 1.2, 151.089, 10.79, 19.1, 24.6, 
  "", 2.77, 78.86, 0.926}, {"USA", "North America", "United States", 
  "2020-10-16", 8.059861*^6, 69147., 55534.857, 219170., 938., 728.286, 
  24349.839, 208.902, 167.778, 662.14, 2.834, 2.2, 1.15, 9538., 28.815, 
  34630., 104.622, "", "", "", "", 1.328858*^6, 1.3684953*^8, 413.439, 4.015, 
  1.083267*^6, 3.273, 0.052, 19.2, "tests performed", "", "", "", "", "", "", 
  "", "", "", 66.2, 3.31002647*^8, 35.608, 38.3, 15.413, 9.732, 54225.446, 
  1.2, 151.089, 10.79, 19.1, 24.6, "", 2.77, 78.86, 0.926}, 
 {"USA", "North America", "United States", "2020-10-17", 8.11662*^6, 56759., 
  55792.857, 219933., 763., 743.143, 24521.314, 171.476, 168.557, 664.445, 
  2.305, 2.245, 1.14, 9516., 28.749, 34312., 103.661, "", "", "", "", 
  1.115912*^6, 1.37965442*^8, 416.811, 3.371, 1.085081*^6, 3.278, 0.053, 
  18.9, "tests performed", "", "", "", "", "", "", "", "", "", 66.2, 
  3.31002647*^8, 35.608, 38.3, 15.413, 9.732, 54225.446, 1.2, 151.089, 10.79, 
  19.1, 24.6, "", 2.77, 78.86, 0.926}, {"USA", "North America", 
  "United States", "2020-10-18", 8.165987*^6, 49367., 56276.571, 220426., 
  493., 746.286, 24670.458, 149.144, 170.018, 665.934, 1.489, 2.255, 1.15, 
  9725., 29.38, 35003., 105.748, "", "", 37070., 111.993, 770376., 
  1.38735818*^8, 419.138, 2.327, 1.088353*^6, 3.288, 0.053, 18.9, 
  "tests performed", "", "", "", "", "", "", "", "", "", 66.2, 3.31002647*^8, 
  35.608, 38.3, 15.413, 9.732, 54225.446, 1.2, 151.089, 10.79, 19.1, 24.6, 
  "", 2.77, 78.86, 0.926}, {"USA", "North America", "United States", 
  "2020-10-19", 8.233704*^6, 67717., 59982.714, 220905., 479., 758.286, 
  24875.04, 204.581, 181.215, 667.381, 1.447, 2.291, 1.17, 10075., 30.438, 
  36430., 110.06, "", "", "", "", 874700., 1.39610518*^8, 421.781, 2.643, 
  1.097775*^6, 3.317, 0.054, 18.5, "tests performed", "", "", "", "", "", "", 
  "", "", "", 66.2, 3.31002647*^8, 35.608, 38.3, 15.413, 9.732, 54225.446, 
  1.2, 151.089, 10.79, 19.1, 24.6, "", 2.77, 78.86, 0.926}, 
 {"USA", "North America", "United States", "2020-10-20", 8.29566*^6, 61956., 
  61372., 221829., 924., 776.571, 25062.216, 187.177, 185.412, 670.173, 
  2.792, 2.346, 1.17, 10214., 30.858, 37397., 112.981, "", "", "", "", 
  1.276371*^6, 1.40886889*^8, 425.637, 3.856, 1.128107*^6, 3.408, 0.054, 
  18.5, "tests performed", "", "", "", "", "", "", "", "", "", 66.2, 
  3.31002647*^8, 35.608, 38.3, 15.413, 9.732, 54225.446, 1.2, 151.089, 10.79, 
  19.1, 24.6, "", 2.77, 78.86, 0.926}, {"USA", "North America", 
  "United States", "2020-10-21", 8.358961*^6, 63301., 61875.286, 222949., 
  1120., 795.286, 25253.457, 191.24, 186.933, 673.557, 3.384, 2.403, 1.17, 
  10436., 31.528, 38100., 115.105, "", "", "", "", 1.478832*^6, 
  1.42365721*^8, 430.104, 4.468, 1.163892*^6, 3.516, 0.053, 18.9, 
  "tests performed", "", "", "", "", "", "", "", "", "", 66.2, 3.31002647*^8, 
  35.608, 38.3, 15.413, 9.732, 54225.446, 1.2, 151.089, 10.79, 19.1, 24.6, 
  "", 2.77, 78.86, 0.926}, {"USA", "North America", "United States", 
  "2020-10-22", 8.435271*^6, 76310., 63508.143, 223863., 914., 804.429, 
  25483.999, 230.542, 191.866, 676.318, 2.761, 2.43, 1.18, 10647., 32.166, 
  38836., 117.328, "", "", "", "", 1.531391*^6, 1.43897112*^8, 434.731, 
  4.627, 1.196634*^6, 3.615, 0.053, 18.9, "tests performed", "", "", "", "", 
  "", "", "", "", "", 66.2, 3.31002647*^8, 35.608, 38.3, 15.413, 9.732, 
  54225.446, 1.2, 151.089, 10.79, 19.1, 24.6, "", 2.77, 78.86, 0.926}, 
 {"USA", "North America", "United States", "2020-10-23", 8.517204*^6, 81933., 
  65334.714, 224828., 965., 808.286, 25731.528, 247.53, 197.384, 679.233, 
  2.915, 2.442, 1.19, 10710., 32.356, 39069., 118.032, "", "", "", "", 
  1.464799*^6, 1.45361911*^8, 439.156, 4.425, 1.216054*^6, 3.674, 0.053, 
  18.9, "tests performed", "", "", "", "", "", "", "", "", "", 66.2, 
  3.31002647*^8, 35.608, 38.3, 15.413, 9.732, 54225.446, 1.2, 151.089, 10.79, 
  19.1, 24.6, "", 2.77, 78.86, 0.926}, {"USA", "North America", 
  "United States", "2020-10-24", 8.599971*^6, 82767., 69050.143, 225779., 
  951., 835.143, 25981.578, 250.049, 208.609, 682.106, 2.873, 2.523, 1.19, 
  10709., 32.353, 39328., 118.815, "", "", "", "", 1.179348*^6, 
  1.46541259*^8, 442.719, 3.563, 1.225117*^6, 3.701, 0.055, 18.2, 
  "tests performed", "", "", "", "", "", "", "", "", "", 66.2, 3.31002647*^8, 
  35.608, 38.3, 15.413, 9.732, 54225.446, 1.2, 151.089, 10.79, 19.1, 24.6, 
  "", 2.77, 78.86, 0.926}, {"USA", "North America", "United States", 
  "2020-10-25", 8.662175*^6, 62204., 70884., 226241., 462., 830.714, 
  26169.504, 187.926, 214.149, 683.502, 1.396, 2.51, 1.18, 10850., 32.779, 
  39976., 120.772, "", "", 41430., 125.165, 793177., 1.47334436*^8, 445.116, 
  2.396, 1.228374*^6, 3.711, 0.057, 17.5, "tests performed", "", "", "", "", 
  "", "", "", "", "", 66.2, 3.31002647*^8, 35.608, 38.3, 15.413, 9.732, 
  54225.446, 1.2, 151.089, 10.79, 19.1, 24.6, "", 2.77, 78.86, 0.926}, 
 {"USA", "North America", "United States", "2020-10-26", 8.729485*^6, 67310., 
  70825.857, 226774., 533., 838.429, 26372.856, 203.352, 213.974, 685.112, 
  1.61, 2.533, 1.18, 11109., 33.562, 41331., 124.866, "", "", "", "", 
  953108., 1.48287544*^8, 447.995, 2.879, 1.239575*^6, 3.745, 0.058, 17.2, 
  "tests performed", "", "", "", "", "", "", "", "", "", 62.5, 3.31002647*^8, 
  35.608, 38.3, 15.413, 9.732, 54225.446, 1.2, 151.089, 10.79, 19.1, 24.6, 
  "", 2.77, 78.86, 0.926}, {"USA", "North America", "United States", 
  "2020-10-27", 8.806323*^6, 76838., 72951.857, 227747., 973., 845.429, 
  26604.993, 232.137, 220.397, 688.052, 2.94, 2.554, 1.19, 11432., 34.537, 
  42266., 127.691, "", "", "", "", 1.339007*^6, 1.49626551*^8, 452.04, 4.045, 
  1.248523*^6, 3.772, 0.059, 16.9, "tests performed", "", "", "", "", "", "", 
  "", "", "", 62.5, 3.31002647*^8, 35.608, 38.3, 15.413, 9.732, 54225.446, 
  1.2, 151.089, 10.79, 19.1, 24.6, "", 2.77, 78.86, 0.926}, 
 {"USA", "North America", "United States", "2020-10-28", 8.885749*^6, 79426., 
  75255.429, 228781., 1034., 833.143, 26844.948, 239.956, 227.356, 691.176, 
  3.124, 2.517, 1.2, 11704., 35.359, 43650., 131.872, "", "", "", "", 
  1.50242*^6, 1.51128971*^8, 456.579, 4.539, 1.251893*^6, 3.782, 0.061, 16.4, 
  "tests performed", "", "", "", "", "", "", "", "", "", 62.5, 3.31002647*^8, 
  35.608, 38.3, 15.413, 9.732, 54225.446, 1.2, 151.089, 10.79, 19.1, 24.6, 
  "", 2.77, 78.86, 0.926}, {"USA", "North America", "United States", 
  "2020-10-29", 8.976768*^6, 91019., 77356.714, 229785., 1004., 846., 
  27119.928, 274.98, 233.704, 694.209, 3.033, 2.556, 1.22, 11886., 35.909, 
  44403., 134.147, "", "", "", "", 1.483568*^6, 1.52612539*^8, 461.061, 
  4.482, 1.245061*^6, 3.761, 0.063, 15.9, "tests performed", "", "", "", "", 
  "", "", "", "", "", 62.5, 3.31002647*^8, 35.608, 38.3, 15.413, 9.732, 
  54225.446, 1.2, 151.089, 10.79, 19.1, 24.6, "", 2.77, 78.86, 0.926}, 
 {"USA", "North America", "United States", "2020-10-30", 9.076032*^6, 99264., 
  79832.571, 230844., 1059., 859.429, 27419.817, 299.889, 241.184, 697.408, 
  3.199, 2.596, 1.23, 11848., 35.794, 45119., 136.31, "", "", "", "", 
  1.499504*^6, 1.54112043*^8, 465.592, 4.53, 1.250019*^6, 3.776, 0.065, 15.4, 
  "tests performed", "", "", "", "", "", "", "", "", "", 62.5, 3.31002647*^8, 
  35.608, 38.3, 15.413, 9.732, 54225.446, 1.2, 151.089, 10.79, 19.1, 24.6, 
  "", 2.77, 78.86, 0.926}, {"USA", "North America", "United States", 
  "2020-10-31", 9.165786*^6, 89754., 80830.714, 231754., 910., 853.571, 
  27690.975, 271.158, 244.2, 700.158, 2.749, 2.579, 1.25, 11882., 35.897, 
  45091., 136.225, "", "", "", "", 1.220431*^6, 1.55332474*^8, 469.279, 
  3.687, 1.255888*^6, 3.794, 0.066, 15.2, "tests performed", "", "", "", "", 
  "", "", "", "", "", 62.5, 3.31002647*^8, 35.608, 38.3, 15.413, 9.732, 
  54225.446, 1.2, 151.089, 10.79, 19.1, 24.6, "", 2.77, 78.86, 0.926}, 
 {"USA", "North America", "United States", "2020-11-01", 9.270686*^6, 
  104900., 86930.143, 232250., 496., 858.429, 28007.891, 316.916, 262.627, 
  701.656, 1.498, 2.593, 1.28, 12128., 36.64, 46097., 139.265, "", "", 
  47129., 142.383, 899959., 1.56232433*^8, 471.998, 2.719, 1.271142*^6, 3.84, 
  0.067, 14.9, "tests performed", "", "", "", "", "", "", "", "", "", 62.5, 
  3.31002647*^8, 35.608, 38.3, 15.413, 9.732, 54225.446, 1.2, 151.089, 10.79, 
  19.1, 24.6, "", 2.77, 78.86, 0.926}, {"USA", "North America", 
  "United States", "2020-11-02", 9.355897*^6, 85211., 89487.429, 232824., 
  574., 864.286, 28265.324, 257.433, 270.353, 703.39, 1.734, 2.611, 1.28, 
  12590., 38.036, 47976., 144.941, "", "", "", "", 1.016601*^6, 
  1.57249034*^8, 475.069, 3.071, 1.280213*^6, 3.868, 0.069, 14.5, 
  "tests performed", "", "", "", "", "", "", "", "", "", 62.5, 3.31002647*^8, 
  35.608, 38.3, 15.413, 9.732, 54225.446, 1.2, 151.089, 10.79, 19.1, 24.6, 
  "", 2.77, 78.86, 0.926}, {"USA", "North America", "United States", 
  "2020-11-03", 9.483095*^6, 127198., 96681.714, 234402., 1578., 950.714, 
  28649.605, 384.281, 292.087, 708.157, 4.767, 2.872, 1.29, 12924., 39.045, 
  49099., 148.334, "", "", "", "", 1.366703*^6, 1.58615737*^8, 479.198, 
  4.129, 1.284169*^6, 3.88, 0.071, 14.1, "tests performed", "", "", "", "", 
  "", "", "", "", "", 62.5, 3.31002647*^8, 35.608, 38.3, 15.413, 9.732, 
  54225.446, 1.2, 151.089, 10.79, 19.1, 24.6, "", 2.77, 78.86, 0.926}, 
 {"USA", "North America", "United States", "2020-11-04", 9.587636*^6, 
  104541., 100269.571, 235518., 1116., 962.429, 28965.436, 315.831, 302.927, 
  711.529, 3.372, 2.908, 1.28, 13002., 39.281, 50458., 152.44, "", "", "", 
  "", 1.63137*^6, 1.60247107*^8, 484.126, 4.929, 1.302591*^6, 3.935, 0.074, 
  13.5, "tests performed", "", "", "", "", "", "", "", "", "", 62.5, 
  3.31002647*^8, 35.608, 38.3, 15.413, 9.732, 54225.446, 1.2, 151.089, 10.79, 
  19.1, 24.6, "", 2.77, 78.86, 0.926}, {"USA", "North America", 
  "United States", "2020-11-05", 9.717003*^6, 129367., 105747.857, 236674., 
  1156., 984.143, 29356.27, 390.834, 319.477, 715.021, 3.492, 2.973, 1.27, 
  13227., 39.96, 51770., 156.404, "", "", "", "", 1.694702*^6, 1.61941809*^8, 
  489.246, 5.12, 1.332753*^6, 4.026, 0.076, 13.2, "tests performed", "", "", 
  "", "", "", "", "", "", "", 62.5, 3.31002647*^8, 35.608, 38.3, 15.413, 
  9.732, 54225.446, 1.2, 151.089, 10.79, 19.1, 24.6, "", 2.77, 78.86, 0.926}, 
 {"USA", "North America", "United States", "2020-11-06", 9.845036*^6, 
  128033., 109857.714, 237911., 1237., 1009.571, 29743.073, 386.804, 331.894, 
  718.759, 3.737, 3.05, 1.26, 13356., 40.35, 52823., 159.585, "", "", "", "", 
  1.676477*^6, 1.63618286*^8, 494.311, 5.065, 1.358035*^6, 4.103, 0.079, 
  12.7, "tests performed", "", "", "", "", "", "", "", "", "", 62.5, 
  3.31002647*^8, 35.608, 38.3, 15.413, 9.732, 54225.446, 1.2, 151.089, 10.79, 
  19.1, 24.6, "", 2.77, 78.86, 0.926}, {"USA", "North America", 
  "United States", "2020-11-07", 9.972546*^6, 127510., 115251.429, 238992., 
  1081., 1034., 30128.297, 385.224, 348.189, 722.024, 3.266, 3.124, 1.26, 
  13478., 40.719, 53806., 162.555, "", "", "", "", 1.455096*^6, 
  1.65073382*^8, 498.707, 4.396, 1.391558*^6, 4.204, 0.078, 12.8, 
  "tests performed", "", "", "", "", "", "", "", "", "", 62.5, 3.31002647*^8, 
  35.608, 38.3, 15.413, 9.732, 54225.446, 1.2, 151.089, 10.79, 19.1, 24.6, 
  "", 2.77, 78.86, 0.926}, {"USA", "North America", "United States", 
  "2020-11-08", 1.0087716*^7, 115170., 116718.571, 239564., 572., 1044.857, 
  30476.24, 347.943, 352.621, 723.753, 1.728, 3.157, 1.26, 14008., 42.32, 
  55701., 168.28, "", "", 57458., 173.588, 1.010542*^6, 1.66083924*^8, 
  501.76, 3.053, 1.407356*^6, 4.252, 0.08, 12.5, "tests performed", "", "", 
  "", "", "", "", "", "", "", 62.5, 3.31002647*^8, 35.608, 38.3, 15.413, 
  9.732, 54225.446, 1.2, 151.089, 10.79, 19.1, 24.6, "", 2.77, 78.86, 0.926}, 
 {"USA", "North America", "United States", "2020-11-09", 1.020815*^7, 
  120434., 121750.429, 240343., 779., 1074.143, 30840.086, 363.846, 367.823, 
  726.106, 2.353, 3.245, 1.26, 14409., 43.531, 58461., 176.618, "", "", "", 
  "", 1.223211*^6, 1.67307135*^8, 505.456, 3.695, 1.436872*^6, 4.341, 0.082, 
  12.2, "tests performed", "", "", "", "", "", "", "", "", "", 65.28, 
  3.31002647*^8, 35.608, 38.3, 15.413, 9.732, 54225.446, 1.2, 151.089, 10.79, 
  19.1, 24.6, "", 2.77, 78.86, 0.926}, {"USA", "North America", 
  "United States", "2020-11-10", 1.0348654*^7, 140504., 123651.286, 241762., 
  1419., 1051.429, 31264.566, 424.48, 373.566, 730.393, 4.287, 3.176, 1.26, 
  14836., 44.821, 61411., 185.53, "", "", "", "", 1.537562*^6, 1.68844697*^8, 
  510.101, 4.645, 1.46128*^6, 4.415, 0.085, 11.8, "tests performed", "", "", 
  "", "", "", "", "", "", "", 65.28, 3.31002647*^8, 35.608, 38.3, 15.413, 
  9.732, 54225.446, 1.2, 151.089, 10.79, 19.1, 24.6, "", 2.77, 78.86, 0.926}, 
 {"USA", "North America", "United States", "2020-11-11", 1.0495404*^7, 
  146750., 129681.143, 243198., 1436., 1097.143, 31707.916, 443.35, 391.783, 
  734.731, 4.338, 3.315, 1.26, 15117., 45.67, 63324., 191.31, "", "", "", "", 
  1.789963*^6, 1.7063466*^8, 515.508, 5.408, 1.483936*^6, 4.483, 0.088, 11.4, 
  "tests performed", "", "", "", "", "", "", "", "", "", 65.28, 
  3.31002647*^8, 35.608, 38.3, 15.413, 9.732, 54225.446, 1.2, 151.089, 10.79, 
  19.1, 24.6, "", 2.77, 78.86, 0.926}, {"USA", "North America", 
  "United States", "2020-11-12", 1.0660154*^7, 164750., 134735.857, 244405., 
  1207., 1104.429, 32205.646, 497.73, 407.054, 738.378, 3.646, 3.337, 1.26, 
  15595., 47.114, 65209., 197.004, "", "", "", "", 1.852037*^6, 
  1.72486697*^8, 521.104, 5.595, 1.506413*^6, 4.551, 0.09, 11.1, 
  "tests performed", "", "", "", "", "", "", "", "", "", 65.28, 
  3.31002647*^8, 35.608, 38.3, 15.413, 9.732, 54225.446, 1.2, 151.089, 10.79, 
  19.1, 24.6, "", 2.77, 78.86, 0.926}, {"USA", "North America", 
  "United States", "2020-11-13", 1.0840552*^7, 180398., 142216.571, 245605., 
  1200., 1099.143, 32750.65, 545.005, 429.654, 742.003, 3.625, 3.321, 1.25, 
  15869., 47.942, 66096., 199.684, "", "", "", "", 1.903526*^6, 
  1.74390223*^8, 526.854, 5.751, 1.538848*^6, 4.649, 0.093, 10.8, 
  "tests performed", "", "", "", "", "", "", "", "", "", 65.28, 
  3.31002647*^8, 35.608, 38.3, 15.413, 9.732, 54225.446, 1.2, 151.089, 10.79, 
  19.1, 24.6, "", 2.77, 78.86, 0.926}, {"USA", "North America", 
  "United States", "2020-11-14", 1.1008478*^7, 167926., 147990.286, 246953., 
  1348., 1137.286, 33257.976, 507.325, 447.097, 746.076, 4.072, 3.436, 1.24, 
  16238., 49.057, 67209., 203.047, "", "", "", "", 1.598227*^6, 1.7598845*^8, 
  531.683, 4.828, 1.559295*^6, 4.711, 0.098, 10.2, "tests performed", "", "", 
  "", "", "", "", "", "", "", 65.28, 3.31002647*^8, 35.608, 38.3, 15.413, 
  9.732, 54225.446, 1.2, 151.089, 10.79, 19.1, 24.6, "", 2.77, 78.86, 0.926}, 
 {"USA", "North America", "United States", "2020-11-15", 1.1144834*^7, 
  136356., 151016.857, 247731., 778., 1166.714, 33669.924, 411.948, 456.241, 
  748.426, 2.35, 3.525, 1.22, 16808., 50.779, 69510., 209.998, "", "", 
  71681., 216.557, 1.197452*^6, 1.77185902*^8, 535.301, 3.618, 1.585997*^6, 
  4.791, 0.099, 10.1, "tests performed", "", "", "", "", "", "", "", "", "", 
  65.28, 3.31002647*^8, 35.608, 38.3, 15.413, 9.732, 54225.446, 1.2, 151.089, 
  10.79, 19.1, 24.6, "", 2.77, 78.86, 0.926}, 
 {"USA", "North America", "United States", "2020-11-16", 1.1307458*^7, 
  162624., 157044., 248565., 834., 1174.571, 34161.231, 491.307, 474.449, 
  750.946, 2.52, 3.549, 1.21, 17538., 52.984, 73094., 220.826, "", "", "", 
  "", 1.489533*^6, 1.78675435*^8, 539.801, 4.5, 1.624043*^6, 4.906, 0.099, 
  10.1, "tests performed", "", "", "", "", "", "", "", "", "", 75.46, 
  3.31002647*^8, 35.608, 38.3, 15.413, 9.732, 54225.446, 1.2, 151.089, 10.79, 
  19.1, 24.6, "", 2.77, 78.86, 0.926}, {"USA", "North America", 
  "United States", "2020-11-17", 1.1471416*^7, 163958., 160394.571, 250284., 
  1719., 1217.429, 34656.569, 495.337, 484.572, 756.139, 5.193, 3.678, 1.19, 
  18088., 54.646, 75492., 228.071, "", "", "", "", 1.903682*^6, 
  1.80579117*^8, 545.552, 5.751, 1.676346*^6, 5.064, 0.097, 10.3, 
  "tests performed", "", "", "", "", "", "", "", "", "", 75.46, 
  3.31002647*^8, 35.608, 38.3, 15.413, 9.732, 54225.446, 1.2, 151.089, 10.79, 
  19.1, 24.6, "", 2.77, 78.86, 0.926}, {"USA", "North America", 
  "United States", "2020-11-18", 1.1644667*^7, 173251., 164180.429, 252203., 
  1919., 1286.429, 35179.982, 523.413, 496.009, 761.937, 5.798, 3.886, 1.18, 
  18331., 55.38, 77313., 233.572, "", "", "", "", 2.097756*^6, 1.82676873*^8, 
  551.889, 6.338, 1.720316*^6, 5.197, 0.097, 10.3, "tests performed", "", "", 
  "", "", "", "", "", "", "", 75.46, 3.31002647*^8, 35.608, 38.3, 15.413, 
  9.732, 54225.446, 1.2, 151.089, 10.79, 19.1, 24.6, "", 2.77, 78.86, 0.926}, 
 {"USA", "North America", "United States", "2020-11-19", 1.1836177*^7, 
  191510., 168003.286, 254260., 2057., 1407.857, 35758.557, 578.575, 507.559, 
  768.151, 6.214, 4.253, 1.17, 18742., 56.622, 78339., 236.672, "", "", "", 
  "", 2.074283*^6, 1.84751156*^8, 558.156, 6.267, 1.752066*^6, 5.293, 0.097, 
  10.3, "tests performed", "", "", "", "", "", "", "", "", "", 75.46, 
  3.31002647*^8, 35.608, 38.3, 15.413, 9.732, 54225.446, 1.2, 151.089, 10.79, 
  19.1, 24.6, "", 2.77, 78.86, 0.926}, {"USA", "North America", 
  "United States", "2020-11-20", 1.203451*^7, 198333., 170565.429, 256217., 
  1957., 1516., 36357.746, 599.189, 515.299, 774.063, 5.912, 4.58, 1.14, 
  18916., 57.148, 79731., 240.877, "", "", "", "", 2.147668*^6, 
  1.86898824*^8, 564.644, 6.488, 1.786943*^6, 5.399, 0.096, 10.4, 
  "tests performed", "", "", "", "", "", "", "", "", "", 75.46, 
  3.31002647*^8, 35.608, 38.3, 15.413, 9.732, 54225.446, 1.2, 151.089, 10.79, 
  19.1, 24.6, "", 2.77, 78.86, 0.926}, {"USA", "North America", 
  "United States", "2020-11-21", 1.2213946*^7, 179436., 172209.714, 257837., 
  1620., 1554.857, 36899.844, 542.098, 520.267, 778.958, 4.894, 4.697, 1.13, 
  19091., 57.676, 79849., 241.234, "", "", "", "", 1.855475*^6, 
  1.88754299*^8, 570.25, 5.606, 1.823693*^6, 5.51, 0.096, 10.4, 
  "tests performed", "", "", "", "", "", "", "", "", "", 75.46, 
  3.31002647*^8, 35.608, 38.3, 15.413, 9.732, 54225.446, 1.2, 151.089, 10.79, 
  19.1, 24.6, "", 2.77, 78.86, 0.926}, {"USA", "North America", 
  "United States", "2020-11-22", 1.2360893*^7, 146947., 173722.714, 258873., 
  1036., 1591.714, 37343.789, 443.945, 524.838, 782.087, 3.13, 4.809, 1.11, 
  19658., 59.389, 81782., 247.074, "", "", 82573., 249.463, 1.42211*^6, 
  1.90176409*^8, 574.546, 4.296, 1.855787*^6, 5.607, 0.095, 10.5, 
  "tests performed", "", "", "", "", "", "", "", "", "", 75.46, 
  3.31002647*^8, 35.608, 38.3, 15.413, 9.732, 54225.446, 1.2, 151.089, 10.79, 
  19.1, 24.6, "", 2.77, 78.86, 0.926}, {"USA", "North America", 
  "United States", "2020-11-23", 1.2534982*^7, 174089., 175360.571, 259972., 
  1099., 1629.571, 37869.733, 525.944, 529.786, 785.408, 3.32, 4.923, 1.09, 
  20176., 60.954, 84161., 254.261, "", "", "", "", 1.671852*^6, 
  1.91848261*^8, 579.597, 5.051, 1.881832*^6, 5.685, 0.094, 10.6, 
  "tests performed", "", "", "", "", "", "", "", "", "", 75.46, 
  3.31002647*^8, 35.608, 38.3, 15.413, 9.732, 54225.446, 1.2, 151.089, 10.79, 
  19.1, 24.6, "", 2.77, 78.86, 0.926}, {"USA", "North America", 
  "United States", "2020-11-24", 1.2710526*^7, 175544., 177015.714, 262103., 
  2131., 1688.429, 38400.074, 530.34, 534.786, 791.846, 6.438, 5.101, 1.06, 
  20573., 62.154, 86023., 259.886, "", "", "", "", 1.967963*^6, 
  1.93816224*^8, 585.543, 5.945, 1.891015*^6, 5.713, 0.094, 10.6, 
  "tests performed", "", "", "", "", "", "", "", "", "", 75.46, 
  3.31002647*^8, 35.608, 38.3, 15.413, 9.732, 54225.446, 1.2, 151.089, 10.79, 
  19.1, 24.6, "", 2.77, 78.86, 0.926}, {"USA", "North America", 
  "United States", "2020-11-25", 1.2893929*^7, 183403., 178466., 264362., 
  2259., 1737., 38954.157, 554.083, 539.168, 798.67, 6.825, 5.248, 1.04, 
  20831., 62.933, 87107., 263.161, "", "", "", "", 2.220843*^6, 
  1.96037067*^8, 592.252, 6.709, 1.908599*^6, 5.766, 0.095, 10.5, 
  "tests performed", "", "", "", "", "", "", "", "", "", 75.46, 
  3.31002647*^8, 35.608, 38.3, 15.413, 9.732, 54225.446, 1.2, 151.089, 10.79, 
  19.1, 24.6, "", 2.77, 78.86, 0.926}, {"USA", "North America", 
  "United States", "2020-11-26", 1.3006455*^7, 112526., 167182.571, 265750., 
  1388., 1641.429, 39294.112, 339.955, 505.079, 802.864, 4.193, 4.959, 1.01, 
  21026., 63.522, 86543., 261.457, "", "", "", "", 1.506084*^6, 
  1.97543151*^8, 596.802, 4.55, 1.827428*^6, 5.521, 0.096, 10.4, 
  "tests performed", "", "", "", "", "", "", "", "", "", 75.46, 
  3.31002647*^8, 35.608, 38.3, 15.413, 9.732, 54225.446, 1.2, 151.089, 10.79, 
  19.1, 24.6, "", 2.77, 78.86, 0.926}, {"USA", "North America", 
  "United States", "2020-11-27", 1.3214388*^7, 207933., 168554., 267301., 
  1551., 1583.429, 39922.303, 628.191, 509.223, 807.549, 4.686, 4.784, 1.03, 
  21329., 64.438, 88094., 266.143, "", "", "", "", 1.508886*^6, 
  1.99052037*^8, 601.361, 4.559, 1.736173*^6, 5.245, 0.098, 10.2, 
  "tests performed", "", "", "", "", "", "", "", "", "", 75.46, 
  3.31002647*^8, 35.608, 38.3, 15.413, 9.732, 54225.446, 1.2, 151.089, 10.79, 
  19.1, 24.6, "", 2.77, 78.86, 0.926}, {"USA", "North America", 
  "United States", "2020-11-28", 1.3370049*^7, 155661., 165157.571, 268666., 
  1365., 1547., 40392.574, 470.271, 498.961, 811.673, 4.124, 4.674, 1.04, 
  21484., 64.906, 89594., 270.675, "", "", "", "", 1.346552*^6, 
  2.00398589*^8, 605.429, 4.068, 1.66347*^6, 5.026, 0.099, 10.1, 
  "tests performed", "", "", "", "", "", "", "", "", "", 75.46, 
  3.31002647*^8, 35.608, 38.3, 15.413, 9.732, 54225.446, 1.2, 151.089, 10.79, 
  19.1, 24.6, "", 2.77, 78.86, 0.926}, {"USA", "North America", 
  "United States", "2020-11-29", 1.3510377*^7, 140328., 164212., 269705., 
  1039., 1547.429, 40816.523, 423.948, 496.105, 814.812, 3.139, 4.675, 1.06, 
  21920., 66.223, 92444., 279.285, "", "", 87431., 264.14, 1.151066*^6, 
  2.01549655*^8, 608.906, 3.478, 1.624749*^6, 4.909, 0.101, 9.9, 
  "tests performed", "", "", "", "", "", "", "", "", "", 75.46, 
  3.31002647*^8, 35.608, 38.3, 15.413, 9.732, 54225.446, 1.2, 151.089, 10.79, 
  19.1, 24.6, "", 2.77, 78.86, 0.926}, {"USA", "North America", 
  "United States", "2020-11-30", 1.3670698*^7, 160321., 162245.143, 271053., 
  1348., 1583., 41300.872, 484.35, 490.163, 818.885, 4.072, 4.782, 1.08, 
  22501., 67.978, 95093., 287.288, "", "", "", "", 1.463514*^6, 
  2.03013169*^8, 613.328, 4.421, 1.594987*^6, 4.819, 0.103, 9.7, 
  "tests performed", "", "", "", "", "", "", "", "", "", 75.46, 
  3.31002647*^8, 35.608, 38.3, 15.413, 9.732, 54225.446, 1.2, 151.089, 10.79, 
  19.1, 24.6, "", 2.77, 78.86, 0.926}, {"USA", "North America", 
  "United States", "2020-12-01", 1.3859037*^7, 188339., 164073., 273603., 
  2550., 1642.857, 41869.868, 568.995, 495.685, 826.589, 7.704, 4.963, 1.11, 
  22870., 69.093, 96670., 292.052, "", "", "", "", 1.840572*^6, 
  2.04853741*^8, 618.889, 5.561, 1.576788*^6, 4.764, 0.107, 9.3, 
  "tests performed", "", "", "", "", "", "", "", "", "", 75.46, 
  3.31002647*^8, 35.608, 38.3, 15.413, 9.732, 54225.446, 1.2, 151.089, 10.79, 
  19.1, 24.6, "", 2.77, 78.86, 0.926}, {"USA", "North America", 
  "United States", "2020-12-02", 1.4061931*^7, 202894., 166857.429, 276421., 
  2818., 1722.714, 42482.835, 612.968, 504.097, 835.102, 8.514, 5.205, 1.13, 
  22963., 69.374, 97830., 295.557, "", "", "", "", 2.094524*^6, 
  2.06948265*^8, 625.216, 6.328, 1.558743*^6, 4.709, 0.111, 9., 
  "tests performed", "", "", "", "", "", "", "", "", "", 71.76, 
  3.31002647*^8, 35.608, 38.3, 15.413, 9.732, 54225.446, 1.2, 151.089, 10.79, 
  19.1, 24.6, "", 2.77, 78.86, 0.926}, {"USA", "North America", 
  "United States", "2020-12-03", 1.4285352*^7, 223421., 182699.571, 279364., 
  2943., 1944.857, 43157.818, 674.983, 551.958, 843.993, 8.891, 5.876, 1.15, 
  23043., 69.616, 97838., 295.581, "", "", "", "", 2.145147*^6, 
  2.09093412*^8, 631.697, 6.481, 1.650037*^6, 4.985, 0.111, 9., 
  "tests performed", "", "", "", "", "", "", "", "", "", 71.76, 
  3.31002647*^8, 35.608, 38.3, 15.413, 9.732, 54225.446, 1.2, 151.089, 10.79, 
  19.1, 24.6, "", 2.77, 78.86, 0.926}, {"USA", "North America", 
  "United States", "2020-12-04", 1.4517996*^7, 232644., 186229.714, 282064., 
  2700., 2109., 43860.664, 702.846, 562.623, 852.15, 8.157, 6.372, 1.14, 
  23122., 69.854, 98129., 296.46, "", "", "", "", 2.114951*^6, 2.11208363*^8, 
  638.087, 6.39, 1.736618*^6, 5.247, 0.112, 8.9, "tests performed", "", "", 
  "", "", "", "", "", "", "", 71.76, 3.31002647*^8, 35.608, 38.3, 15.413, 
  9.732, 54225.446, 1.2, 151.089, 10.79, 19.1, 24.6, "", 2.77, 78.86, 0.926}, 
 {"USA", "North America", "United States", "2020-12-05", 1.4733807*^7, 
  215811., 194822.571, 284422., 2358., 2250.857, 44512.656, 651.992, 588.583, 
  859.274, 7.124, 6.8, 1.14, 23171., 70.002, 97232., 293.75, "", "", "", "", 
  1.689815*^6, 2.12898178*^8, 643.192, 5.105, 1.785656*^6, 5.395, 0.115, 8.7, 
  "tests performed", "", "", "", "", "", "", "", "", "", 71.76, 
  3.31002647*^8, 35.608, 38.3, 15.413, 9.732, 54225.446, 1.2, 151.089, 10.79, 
  19.1, 24.6, "", 2.77, 78.86, 0.926}, {"USA", "North America", 
  "United States", "2020-12-06", 1.491506*^7, 181253., 200669., 285774., 
  1352., 2295.571, 45060.244, 547.588, 606.246, 863.359, 4.085, 6.935, 1.13, 
  23435., 70.8, 98642., 298.01, "", "", 94993., 286.986, 1.291987*^6, 
  2.14190165*^8, 647.095, 3.903, 1.805787*^6, 5.456, 0.116, 8.6, 
  "tests performed", "", "", "", "", "", "", "", "", "", 71.76, 
  3.31002647*^8, 35.608, 38.3, 15.413, 9.732, 54225.446, 1.2, 151.089, 10.79, 
  19.1, 24.6, "", 2.77, 78.86, 0.926}, {"USA", "North America", 
  "United States", "2020-12-07", 1.5109469*^7, 194409., 205538.714, 287381., 
  1607., 2332.571, 45647.578, 587.334, 620.958, 868.214, 4.855, 7.047, 1.12, 
  23892., 72.181, 101014., 305.176, "", "", "", "", 1.53805*^6, 
  2.15728215*^8, 651.742, 4.647, 1.816435*^6, 5.488, 0.117, 8.5, 
  "tests performed", "", "", "", "", "", "", "", "", "", 71.76, 
  3.31002647*^8, 35.608, 38.3, 15.413, 9.732, 54225.446, 1.2, 151.089, 10.79, 
  19.1, 24.6, "", 2.77, 78.86, 0.926}, {"USA", "North America", 
  "United States", "2020-12-08", 1.5333921*^7, 224452., 210697.714, 290003., 
  2622., 2342.857, 46325.675, 678.097, 636.544, 876.135, 7.921, 7.078, 1.11, 
  24195., 73.096, 102293., 309.04, "", "", "", "", 1.91057*^6, 2.17638785*^8, 
  657.514, 5.772, 1.826435*^6, 5.518, 0.118, 8.5, "tests performed", "", "", 
  "", "", "", "", "", "", "", 71.76, 3.31002647*^8, 35.608, 38.3, 15.413, 
  9.732, 54225.446, 1.2, 151.089, 10.79, 19.1, 24.6, "", 2.77, 78.86, 0.926}, 
 {"USA", "North America", "United States", "2020-12-09", 1.5556569*^7, 
  222648., 213519.714, 293180., 3177., 2394.143, 46998.322, 672.647, 645.07, 
  885.733, 9.598, 7.233, 1.1, 24614., 74.362, 104360., 315.284, "", "", "", 
  "", 2.119555*^6, 2.1975834*^8, 663.917, 6.403, 1.830011*^6, 5.529, 0.118, 
  8.5, "tests performed", "", "", "", "", "", "", "", "", "", 71.76, 
  3.31002647*^8, 35.608, 38.3, 15.413, 9.732, 54225.446, 1.2, 151.089, 10.79, 
  19.1, 24.6, "", 2.77, 78.86, 0.926}, {"USA", "North America", 
  "United States", "2020-12-10", 1.5787997*^7, 231428., 214663.571, 296176., 
  2996., 2401.714, 47697.495, 699.173, 648.525, 894.784, 9.051, 7.256, 1.09, 
  24636., 74.428, 105033., 317.318, "", "", "", "", 2.176044*^6, 
  2.21934384*^8, 670.491, 6.574, 1.834425*^6, 5.542, 0.117, 8.5, 
  "tests performed", "", "", "", "", "", "", "", "", "", 71.76, 
  3.31002647*^8, 35.608, 38.3, 15.413, 9.732, 54225.446, 1.2, 151.089, 10.79, 
  19.1, 24.6, "", 2.77, 78.86, 0.926}, {"USA", "North America", 
  "United States", "2020-12-11", 1.6028086*^7, 240089., 215727.143, 299586., 
  3410., 2503.143, 48422.833, 725.339, 651.738, 905.086, 10.302, 7.562, 1.08, 
  24747., 74.764, 105634., 319.133, "", "", "", "", 2.051428*^6, 
  2.23985812*^8, 676.689, 6.198, 1.82535*^6, 5.515, 0.119, 8.4, 
  "tests performed", "", "", "", "", "", "", "", "", "", 71.76, 
  3.31002647*^8, 35.608, 38.3, 15.413, 9.732, 54225.446, 1.2, 151.089, 10.79, 
  19.1, 24.6, "", 2.77, 78.86, 0.926}, {"USA", "North America", 
  "United States", "2020-12-12", 1.6245883*^7, 217797., 216010.857, 302056., 
  2470., 2519.143, 49080.825, 657.992, 652.596, 912.549, 7.462, 7.611, 1.07, 
  24633., 74.419, 105337., 318.236, "", "", "", "", 1.717616*^6, 
  2.25703428*^8, 681.878, 5.189, 1.829321*^6, 5.527, 0.119, 8.4, 
  "tests performed", "", "", "", "", "", "", "", "", "", 71.76, 
  3.31002647*^8, 35.608, 38.3, 15.413, 9.732, 54225.446, 1.2, 151.089, 10.79, 
  19.1, 24.6, "", 2.77, 78.86, 0.926}, {"USA", "North America", 
  "United States", "2020-12-13", 1.6433854*^7, 187971., 216970.571, 303690., 
  1634., 2559.429, 49648.709, 567.884, 655.495, 917.485, 4.937, 7.732, 1.06, 
  25073., 75.749, 107383., 324.417, "", "", 101646., 307.085, 1.245344*^6, 
  2.26948772*^8, 685.64, 3.762, 1.822658*^6, 5.506, 0.12, 8.3, 
  "tests performed", "", "", "", "", "", "", "", "", "", 71.76, 
  3.31002647*^8, 35.608, 38.3, 15.413, 9.732, 54225.446, 1.2, 151.089, 10.79, 
  19.1, 24.6, "", 2.77, 78.86, 0.926}, {"USA", "North America", 
  "United States", "2020-12-14", 1.6628168*^7, 194314., 216957., 305346., 
  1656., 2566.429, 50235.755, 587.047, 655.454, 922.488, 5.003, 7.753, 1.05, 
  25560., 77.22, 109674., 331.339, "", "", "", "", 1.487438*^6, 2.2843621*^8, 
  690.134, 4.494, 1.815428*^6, 5.485, 0.121, 8.3, "tests performed", "", "", 
  "", "", "", "", "", "", "", 71.76, 3.31002647*^8, 35.608, 38.3, 15.413, 
  9.732, 54225.446, 1.2, 151.089, 10.79, 19.1, 24.6, "", 2.77, 78.86, 0.926}, 
 {"USA", "North America", "United States", "2020-12-15", 1.683716*^7, 
  208992., 214748.429, 308468., 3122., 2637.857, 50867.146, 631.391, 648.782, 
  931.92, 9.432, 7.969, 1.04, 25812., 77.981, 110978., 335.278, "", "", "", 
  "", 1.937045*^6, 2.30373255*^8, 695.986, 5.852, 1.81921*^6, 5.496, 0.118, 
  8.5, "tests performed", "", "", "", "", "", "", "", "", "", 71.76, 
  3.31002647*^8, 35.608, 38.3, 15.413, 9.732, 54225.446, 1.2, 151.089, 10.79, 
  19.1, 24.6, "", 2.77, 78.86, 0.926}, {"USA", "North America", 
  "United States", "2020-12-16", 1.7083804*^7, 246644., 218176.429, 312137., 
  3669., 2708.143, 51612.288, 745.142, 659.138, 943.005, 11.085, 8.182, 1.04, 
  25970., 78.459, 111984., 338.318, "", "", "", "", 2.068167*^6, 
  2.32441422*^8, 702.234, 6.248, 1.811869*^6, 5.474, 0.119, 8.4, 
  "tests performed", "", "", "", "", "", "", "", "", "", 71.76, 
  3.31002647*^8, 35.608, 38.3, 15.413, 9.732, 54225.446, 1.2, 151.089, 10.79, 
  19.1, 24.6, "", 2.77, 78.86, 0.926}, {"USA", "North America", 
  "United States", "2020-12-17", 1.7323704*^7, 239900., 219386.714, 315636., 
  3499., 2780., 52337.056, 724.768, 662.794, 953.575, 10.571, 8.399, 1.03, 
  25890., 78.217, 112422., 339.641, "", "", "", "", 2.041831*^6, 
  2.34483253*^8, 708.403, 6.169, 1.792696*^6, 5.416, 0.121, 8.3, 
  "tests performed", "", "", "", "", "", "", "", "", "", 71.76, 
  3.31002647*^8, 35.608, 38.3, 15.413, 9.732, 54225.446, 1.2, 151.089, 10.79, 
  19.1, 24.6, "", 2.77, 78.86, 0.926}, {"USA", "North America", 
  "United States", "2020-12-18", 1.7575536*^7, 251832., 221064.286, 318602., 
  2966., 2716.571, 53097.871, 760.816, 667.863, 962.536, 8.961, 8.207, 1.02, 
  25948., 78.392, 112091., 338.641, "", "", "", "", 2.012065*^6, 
  2.36495318*^8, 714.482, 6.079, 1.787072*^6, 5.399, 0.121, 8.3, 
  "tests performed", "", "", "", "", "", "", "", "", "", 71.76, 
  3.31002647*^8, 35.608, 38.3, 15.413, 9.732, 54225.446, 1.2, 151.089, 10.79, 
  19.1, 24.6, "", 2.77, 78.86, 0.926}, {"USA", "North America", 
  "United States", "2020-12-19", 1.7767638*^7, 192102., 217393.571, 321265., 
  2663., 2744.143, 53678.235, 580.364, 656.773, 970.581, 8.045, 8.29, 0.99, 
  25802., 77.951, 111066., 335.544, "", "", "", "", 1.70046*^6, 
  2.38195778*^8, 719.619, 5.137, 1.784621*^6, 5.392, 0.119, 8.4, 
  "tests performed", "", "", "", "", "", "", "", "", "", 71.76, 
  3.31002647*^8, 35.608, 38.3, 15.413, 9.732, 54225.446, 1.2, 151.089, 10.79, 
  19.1, 24.6, "", 2.77, 78.86, 0.926}, {"USA", "North America", 
  "United States", "2020-12-20", 1.7955653*^7, 188015., 217399.857, 322988., 
  1723., 2756.857, 54246.252, 568.017, 656.792, 975.787, 5.205, 8.329, 0.99, 
  26055., 78.715, 112375., 339.499, "", "", 104949., 317.064, 1.270358*^6, 
  2.39466136*^8, 723.457, 3.838, 1.788195*^6, 5.402, 0.118, 8.5, 
  "tests performed", 556208., 556208., "", "", "", 0.17, 0.17, "", "", 71.76, 
  3.31002647*^8, 35.608, 38.3, 15.413, 9.732, 54225.446, 1.2, 151.089, 10.79, 
  19.1, 24.6, "", 2.77, 78.86, 0.926}, {"USA", "North America", 
  "United States", "2020-12-21", 1.8154356*^7, 198703., 218026.857, 324911., 
  1923., 2795., 54846.558, 600.306, 658.686, 981.596, 5.81, 8.444, 0.97, 
  26429., 79.845, 114615., 346.266, "", "", "", "", 1.51882*^6, 
  2.40984956*^8, 728.045, 4.589, 1.792678*^6, 5.416, 0.116, 8.6, 
  "tests performed", 614117., 614117., "", 57909., 57909., 0.18, 0.18, "", 
  173., 71.76, 3.31002647*^8, 35.608, 38.3, 15.413, 9.732, 54225.446, 1.2, 
  151.089, 10.79, 19.1, 24.6, "", 2.77, 78.86, 0.926}, 
 {"USA", "North America", "United States", "2020-12-22", 1.8352463*^7, 
  198107., 216471.857, 328321., 3410., 2836.143, 55445.064, 598.506, 653.988, 
  991.898, 10.302, 8.568, 0.96, 26729., 80.752, 117492., 354.958, "", "", "", 
  "", 1.977994*^6, 2.4296295*^8, 734.021, 5.976, 1.798528*^6, 5.434, 0.116, 
  8.6, "tests performed", "", "", "", "", 127432., "", "", "", 381., 71.76, 
  3.31002647*^8, 35.608, 38.3, 15.413, 9.732, 54225.446, 1.2, 151.089, 10.79, 
  19.1, 24.6, "", 2.77, 78.86, 0.926}, {"USA", "North America", 
  "United States", "2020-12-23", 1.8582087*^7, 229624., 214040.429, 331756., 
  3435., 2802.714, 56138.787, 693.723, 646.643, 1002.276, 10.378, 8.467, 
  0.94, 26925., 81.344, 118075., 356.719, "", "", "", "", 2.265729*^6, 
  2.45228679*^8, 740.866, 6.845, 1.826751*^6, 5.519, 0.115, 8.7, 
  "tests performed", 1.008025*^6, 1.008025*^6, "", "", 150606., 0.3, 0.3, "", 
  450., 71.76, 3.31002647*^8, 35.608, 38.3, 15.413, 9.732, 54225.446, 1.2, 
  151.089, 10.79, 19.1, 24.6, "", 2.77, 78.86, 0.926}, 
 {"USA", "North America", "United States", "2020-12-24", 1.8776242*^7, 
  194155., 207505.429, 334653., 2897., 2716.714, 56725.353, 586.566, 626.9, 
  1011.028, 8.752, 8.208, 0.92, 26711., 80.697, 116237., 351.166, "", "", "", 
  "", 1.881805*^6, 2.47110484*^8, 746.551, 5.685, 1.80389*^6, 5.45, 0.112, 
  8.9, "tests performed", "", "", "", "", 191001., "", "", "", 571., 71.76, 
  3.31002647*^8, 35.608, 38.3, 15.413, 9.732, 54225.446, 1.2, 151.089, 10.79, 
  19.1, 24.6, "", 2.77, 78.86, 0.926}, {"USA", "North America", 
  "United States", "2020-12-25", 1.8874122*^7, 97880., 185512.286, 336086., 
  1433., 2497.714, 57021.061, 295.708, 560.456, 1015.357, 4.329, 7.546, 0.91, 
  26556., 80.229, 113455., 342.762, "", "", "", "", 1.068673*^6, 
  2.48179157*^8, 749.78, 3.229, 1.66912*^6, 5.043, 0.112, 8.9, 
  "tests performed", "", "", "", "", 215238., "", "", "", 644., 71.76, 
  3.31002647*^8, 35.608, 38.3, 15.413, 9.732, 54225.446, 1.2, 151.089, 10.79, 
  19.1, 24.6, "", 2.77, 78.86, 0.926}, {"USA", "North America", 
  "United States", "2020-12-26", 1.9100538*^7, 226416., 190414.286, 337975., 
  1889., 2387.143, 57705.091, 684.031, 575.265, 1021.064, 5.707, 7.212, 0.94, 
  26732., 80.761, 115483., 348.888, "", "", "", "", 980823., 2.4915998*^8, 
  752.743, 2.963, 1.566315*^6, 4.732, 0.116, 8.6, "tests performed", 
  1.944585*^6, 1.944585*^6, "", "", 231396., 0.58, 0.58, "", 692., 71.76, 
  3.31002647*^8, 35.608, 38.3, 15.413, 9.732, 54225.446, 1.2, 151.089, 10.79, 
  19.1, 24.6, "", 2.77, 78.86, 0.926}, {"USA", "North America", 
  "United States", "2020-12-27", 1.9256383*^7, 155845., 185818.571, 339411., 
  1436., 2346.143, 58175.918, 470.827, 561.381, 1025.403, 4.338, 7.088, 0.97, 
  27060., 81.752, 118953., 359.372, "", "", 106297., 321.136, 936142., 
  2.50096122*^8, 755.571, 2.828, 1.518569*^6, 4.588, 0.117, 8.5, 
  "tests performed", "", "", "", "", 211379., "", "", "", 632., 71.76, 
  3.31002647*^8, 35.608, 38.3, 15.413, 9.732, 54225.446, 1.2, 151.089, 10.79, 
  19.1, 24.6, "", 2.77, 78.86, 0.926}, {"USA", "North America", 
  "United States", "2020-12-28", 1.9430535*^7, 174152., 182311.286, 341419., 
  2008., 2358.286, 58702.053, 526.135, 550.785, 1031.469, 6.066, 7.125, 1., 
  27515., 83.126, 121394., 366.746, "", "", "", "", 1.281077*^6, 
  2.51377199*^8, 759.442, 3.87, 1.484606*^6, 4.485, 0.121, 8.3, 
  "tests performed", 2.127143*^6, 2.127143*^6, "", "", 216147., 0.64, 0.64, 
  "", 646., 71.76, 3.31002647*^8, 35.608, 38.3, 15.413, 9.732, 54225.446, 
  1.2, 151.089, 10.79, 19.1, 24.6, "", 2.77, 78.86, 0.926}, 
 {"USA", "North America", "United States", "2020-12-29", 1.9630943*^7, 
  200408., 182640., 345052., 3633., 2390.143, 59307.511, 605.457, 551.778, 
  1042.445, 10.976, 7.221, 1.02, 27779., 83.924, 122629., 370.477, "", "", 
  "", "", 1.854268*^6, 2.53231467*^8, 765.044, 5.602, 1.466931*^6, 4.432, 
  0.125, 8., "tests performed", "", "", "", "", 235685., "", "", "", 705., 
  71.76, 3.31002647*^8, 35.608, 38.3, 15.413, 9.732, 54225.446, 1.2, 151.089, 
  10.79, 19.1, 24.6, "", 2.77, 78.86, 0.926}, 
 {"USA", "North America", "United States", "2020-12-30", 1.9864644*^7, 
  233701., 183222.429, 348783., 3731., 2432.429, 60013.55, 706.04, 553.538, 
  1053.717, 11.272, 7.349, 1.04, 27696., 83.673, 123884., 374.269, "", "", 
  "", "", 2.183632*^6, 2.55415099*^8, 771.641, 6.597, 1.455203*^6, 4.396, 
  0.129, 7.8, "tests performed", 2.794588*^6, 2.794588*^6, "", "", 255223., 
  0.84, 0.84, "", 763., 71.76, 3.31002647*^8, 35.608, 38.3, 15.413, 9.732, 
  54225.446, 1.2, 151.089, 10.79, 19.1, 24.6, "", 2.77, 78.86, 0.926}, 
 {"USA", "North America", "United States", "2020-12-31", 2.0100244*^7, 
  235600., 189143.143, 352271., 3488., 2516.857, 60725.327, 711.777, 571.425, 
  1064.254, 10.538, 7.604, 1.06, 27747., 83.827, 123314., 372.547, "", "", 
  "", "", 1.916544*^6, 2.57331643*^8, 777.431, 5.79, 1.460166*^6, 4.411, 
  0.136, 7.4, "tests performed", "", "", "", "", 278776., "", "", "", 834., 
  71.76, 3.31002647*^8, 35.608, 38.3, 15.413, 9.732, 54225.446, 1.2, 151.089, 
  10.79, 19.1, 24.6, "", 2.77, 78.86, 0.926}, 
 {"USA", "North America", "United States", "2021-01-01", 2.025416*^7, 
  153916., 197148.286, 354428., 2157., 2620.286, 61190.326, 464.999, 595.609, 
  1070.771, 6.517, 7.916, 1.07, 27470., 82.99, 121028., 365.641, "", "", "", 
  "", 1.2425*^6, 2.58574143*^8, 781.185, 3.754, 1.484998*^6, 4.486, 0.139, 
  7.2, "tests performed", "", "", "", "", 302329., "", "", "", 904., 71.76, 
  3.31002647*^8, 35.608, 38.3, 15.413, 9.732, 54225.446, 1.2, 151.089, 10.79, 
  19.1, 24.6, "", 2.77, 78.86, 0.926}, {"USA", "North America", 
  "United States", "2021-01-02", 2.0554622*^7, 300462., 207726.286, 356940., 
  2512., 2709.286, 62098.059, 907.733, 627.567, 1078.36, 7.589, 8.185, 1.1, 
  27614., 83.425, 122642., 370.517, "", "", "", "", 1.107815*^6, 
  2.59681958*^8, 784.531, 3.347, 1.50314*^6, 4.541, 0.142, 7., 
  "tests performed", 4.225756*^6, 4.225756*^6, "", "", 325882., 1.26, 1.26, 
  "", 974., 71.76, 3.31002647*^8, 35.608, 38.3, 15.413, 9.732, 54225.446, 
  1.2, 151.089, 10.79, 19.1, 24.6, "", 2.77, 78.86, 0.926}, 
 {"USA", "North America", "United States", "2021-01-03", 2.0763475*^7, 
  208853., 215298.857, 358394., 1454., 2711.857, 62729.03, 630.971, 650.445, 
  1082.753, 4.393, 8.193, 1.11, 28005., 84.607, 125568., 379.356, "", "", 
  112158., 338.843, 1.041075*^6, 2.60723033*^8, 787.677, 3.145, 1.51813*^6, 
  4.586, 0.146, 6.8, "tests performed", "", "", "", "", 336949., "", "", "", 
  1007., 71.76, 3.31002647*^8, 35.608, 38.3, 15.413, 9.732, 54225.446, 1.2, 
  151.089, 10.79, 19.1, 24.6, "", 2.77, 78.86, 0.926}, 
 {"USA", "North America", "United States", "2021-01-04", 2.094748*^7, 
  184005., 216706.429, 360484., 2090., 2723.571, 63284.932, 555.902, 654.697, 
  1089.067, 6.314, 8.228, 1.1, 28264., 85.389, 127396., 384.879, "", "", "", 
  "", 1.391881*^6, 2.62114914*^8, 791.882, 4.205, 1.533959*^6, 4.634, 0.145, 
  6.9, "tests performed", 4.56326*^6, 4.56326*^6, "", "", 348017., 1.36, 
  1.36, "", 1041., 71.76, 3.31002647*^8, 35.608, 38.3, 15.413, 9.732, 
  54225.446, 1.2, 151.089, 10.79, 19.1, 24.6, "", 2.77, 78.86, 0.926}, 
 {"USA", "North America", "United States", "2021-01-05", 2.1182522*^7, 
  235042., 221654.143, 364197., 3713., 2735., 63995.023, 710.091, 669.645, 
  1100.284, 11.217, 8.263, 1.11, 28526., 86.181, 128826., 389.199, "", "", 
  "", "", 1.951378*^6, 2.64066292*^8, 797.777, 5.895, 1.547832*^6, 4.676, 
  0.146, 6.8, "tests performed", 4.836469*^6, 4.836469*^6, "", 273209., 
  339372., 1.45, 1.45, "", 1015., 71.76, 3.31002647*^8, 35.608, 38.3, 15.413, 
  9.732, 54225.446, 1.2, 151.089, 10.79, 19.1, 24.6, "", 2.77, 78.86, 0.926}, 
 {"USA", "North America", "United States", "2021-01-06", 2.1438159*^7, 
  255637., 224787.857, 368103., 3906., 2760., 64767.334, 772.311, 679.112, 
  1112.085, 11.801, 8.338, 1.11, 28607., 86.425, 129769., 392.048, "", "", 
  "", "", 2.316693*^6, 2.66382985*^8, 804.776, 6.999, 1.566841*^6, 4.734, 
  0.146, 6.8, "tests performed", 5.306797*^6, 5.306797*^6, "", 470328., 
  358887., 1.59, 1.59, "", 1073., 71.76, 3.31002647*^8, 35.608, 38.3, 15.413, 
  9.732, 54225.446, 1.2, 151.089, 10.79, 19.1, 24.6, "", 2.77, 78.86, 0.926}, 
 {"USA", "North America", "United States", "2021-01-07", 2.1716496*^7, 
  278337., 230893.143, 372096., 3993., 2832.143, 65608.225, 840.891, 697.557, 
  1124.148, 12.063, 8.556, 1.11, 28491., 86.075, 128782., 389.066, "", "", 
  "", "", 2.250284*^6, 2.68633269*^8, 811.574, 6.798, 1.614518*^6, 4.878, 
  0.143, 7., "tests performed", 5.919418*^6, 5.919418*^6, "", 612621., 
  378253., 1.77, 1.77, "", 1131., 71.76, 3.31002647*^8, 35.608, 38.3, 15.413, 
  9.732, 54225.446, 1.2, 151.089, 10.79, 19.1, 24.6, "", 2.77, 78.86, 0.926}, 
 {"USA", "North America", "United States", "2021-01-08", 2.2011753*^7, 
  295257., 251084.714, 376208., 4112., 3111.429, 66500.233, 892.008, 758.558, 
  1136.571, 12.423, 9.4, 1.11, 28366., 85.697, 127854., 386.263, "", "", "", 
  "", 2.142874*^6, 2.70776143*^8, 818.048, 6.474, 1.743143*^6, 5.266, 0.143, 
  7., "tests performed", 6.688231*^6, 6.688231*^6, "", 768813., 419933., 2., 
  2., "", 1256., 71.76, 3.31002647*^8, 35.608, 38.3, 15.413, 9.732, 
  54225.446, 1.2, 151.089, 10.79, 19.1, 24.6, "", 2.77, 78.86, 0.926}, 
 {"USA", "North America", "United States", "2021-01-09", 2.227272*^7, 
  260967., 245442.571, 379532., 3324., 3227.429, 67288.646, 788.414, 741.512, 
  1146.613, 10.042, 9.75, 1.07, 28188., 85.159, 126384., 381.822, "", "", "", 
  "", 1.711734*^6, 2.72487877*^8, 823.22, 5.171, 1.829417*^6, 5.527, 0.137, 
  7.3, "tests performed", "", "", "", "", 461263., "", "", "", 1379., 71.76, 
  3.31002647*^8, 35.608, 38.3, 15.413, 9.732, 54225.446, 1.2, 151.089, 10.79, 
  19.1, 24.6, "", 2.77, 78.86, 0.926}, {"USA", "North America", 
  "United States", "2021-01-10", 2.2486135*^7, 213415., 246094.286, 381535., 
  2003., 3305.857, 67933.399, 644.753, 743.481, 1152.664, 6.051, 9.987, 1.05, 
  28369., 85.706, 126481., 382.115, "", "", 116323., 351.426, 1.158682*^6, 
  2.73646559*^8, 826.72, 3.501, 1.846218*^6, 5.578, 0.136, 7.4, 
  "tests performed", "", "", "", "", 546636., "", "", "", 1634., 71.76, 
  3.31002647*^8, 35.608, 38.3, 15.413, 9.732, 54225.446, 1.2, 151.089, 10.79, 
  19.1, 24.6, "", 2.77, 78.86, 0.926}, {"USA", "North America", 
  "United States", "2021-01-11", 2.2700799*^7, 214664., 250474.143, 383642., 
  2107., 3308.286, 68581.926, 648.527, 756.713, 1159.03, 6.366, 9.995, 1.02, 
  28738., 86.821, 127585., 385.45, "", "", "", "", 1.514274*^6, 
  2.75160833*^8, 831.295, 4.575, 1.863703*^6, 5.63, 0.134, 7.5, 
  "tests performed", 8.987322*^6, 8.987322*^6, "", "", 632009., 2.69, 2.69, 
  "", 1890., 71.76, 3.31002647*^8, 35.608, 38.3, 15.413, 9.732, 54225.446, 
  1.2, 151.089, 10.79, 19.1, 24.6, "", 2.77, 78.86, 0.926}, 
 {"USA", "North America", "United States", "2021-01-12", 2.2927766*^7, 
  226967., 249320.571, 388119., 4477., 3417.429, 69267.621, 685.695, 753.228, 
  1172.556, 13.526, 10.324, 0.99, 28889., 87.277, 127030., 383.773, "", "", 
  "", "", 2.017055*^6, 2.77177888*^8, 837.389, 6.094, 1.873085*^6, 5.659, 
  0.13, 7.7, "tests performed", 9.327138*^6, 9.327138*^6, "", 339816., 
  641524., 2.79, 2.79, "", 1918., 71.76, 3.31002647*^8, 35.608, 38.3, 15.413, 
  9.732, 54225.446, 1.2, 151.089, 10.79, 19.1, 24.6, "", 2.77, 78.86, 0.926}, 
 {"USA", "North America", "United States", "2021-01-13", 2.3158067*^7, 
  230301., 245701.143, 392130., 4011., 3432.429, 69963.389, 695.768, 742.294, 
  1184.673, 12.118, 10.37, 0.97, 28732., 86.803, 126529., 382.26, "", "", "", 
  "", 2.095773*^6, 2.79273661*^8, 843.72, 6.332, 1.841525*^6, 5.563, 0.129, 
  7.8, "tests performed", 1.0278462*^7, "", "", 951324., 710238., 3.07, "", 
  "", 2124., 71.76, 3.31002647*^8, 35.608, 38.3, 15.413, 9.732, 54225.446, 
  1.2, 151.089, 10.79, 19.1, 24.6, "", 2.77, 78.86, 0.926}, 
 {"USA", "North America", "United States", "2021-01-14", 2.3393833*^7, 
  235766., 239619.571, 396120., 3990., 3432., 70675.667, 712.278, 723.92, 
  1196.728, 12.054, 10.368, 0.94, 28525., 86.178, 133214., 402.456, "", "", 
  "", "", 2.067285*^6, 2.81340946*^8, 849.966, 6.246, 1.815382*^6, 5.484, 
  0.125, 8., "tests performed", 1.1148991*^7, 9.690757*^6, 1.342086*^6, 
  870529., 747082., 3.33, 2.9, 0.4, 2234., 71.76, 3.31002647*^8, 35.608, 
  38.3, 15.413, 9.732, 54225.446, 1.2, 151.089, 10.79, 19.1, 24.6, "", 2.77, 
  78.86, 0.926}, {"USA", "North America", "United States", "2021-01-15", 
  2.3636613*^7, 242780., 232122.857, 400013., 3893., 3400.714, 71409.136, 
  733.468, 701.272, 1208.489, 11.761, 10.274, 0.93, 28419., 85.857, 123743., 
  373.843, "", "", "", "", 2.027625*^6, 2.83368571*^8, 856.092, 6.126, 
  1.798918*^6, 5.435, 0.12, 8.3, "tests performed", 1.227918*^7, 
  1.0595866*^7, 1.610524*^6, 1.130189*^6, 798707., 3.67, 3.17, 0.48, 2388., 
  71.76, 3.31002647*^8, 35.608, 38.3, 15.413, 9.732, 54225.446, 1.2, 151.089, 
  10.79, 19.1, 24.6, "", 2.77, 78.86, 0.926}, 
 {"USA", "North America", "United States", "2021-01-16", 2.3838471*^7, 
  201858., 223678.714, 403423., 3410., 3413., 72018.974, 609.838, 675.761, 
  1218.791, 10.302, 10.311, 0.9, 28117., 84.945, 121079., 365.795, "", "", 
  "", "", 1.578999*^6, 2.8494757*^8, 860.862, 4.77, 1.779956*^6, 5.377, 0.12, 
  8.3, "tests performed", "", "", "", "", 811670., "", "", "", 2427., 71.76, 
  3.31002647*^8, 35.608, 38.3, 15.413, 9.732, 54225.446, 1.2, 151.089, 10.79, 
  19.1, 24.6, "", 2.77, 78.86, 0.926}, {"USA", "North America", 
  "United States", "2021-01-17", 2.4016402*^7, 177931., 218609.571, 405324., 
  1901., 3398.429, 72556.526, 537.552, 660.447, 1224.534, 5.743, 10.267, 
  0.89, 27887., 84.25, 120779., 364.888, "", "", 108933., 329.1, 1.065299*^6, 
  2.86012869*^8, 864.08, 3.218, 1.766616*^6, 5.337, 0.117, 8.5, 
  "tests performed", "", "", "", "", 824632., "", "", "", 2466., 71.76, 
  3.31002647*^8, 35.608, 38.3, 15.413, 9.732, 54225.446, 1.2, 151.089, 10.79, 
  19.1, 24.6, "", 2.77, 78.86, 0.926}, {"USA", "North America", 
  "United States", "2021-01-18", 2.416*^7, 143598., 208457.286, 406859., 
  1535., 3316.714, 72990.353, 433.827, 629.775, 1229.171, 4.637, 10.02, 0.87, 
  27827., 84.069, 120367., 363.644, "", "", "", "", 1.283818*^6, 
  2.87296687*^8, 867.959, 3.879, 1.733693*^6, 5.238, 0.114, 8.8, 
  "tests performed", "", "", "", "", 837595., "", "", "", 2504., 71.76, 
  3.31002647*^8, 35.608, 38.3, 15.413, 9.732, 54225.446, 1.2, 151.089, 10.79, 
  19.1, 24.6, "", 2.77, 78.86, 0.926}, {"USA", "North America", 
  "United States", "2021-01-19", 2.4336216*^7, 176216., 201207.143, 409582., 
  2723., 3066.143, 73522.723, 532.37, 607.872, 1237.398, 8.227, 9.263, 0.86, 
  27580., 83.323, 119335., 360.526, "", "", "", "", 1.801706*^6, 
  2.89098393*^8, 873.402, 5.443, 1.702929*^6, 5.145, 0.112, 8.9, 
  "tests performed", 1.5707588*^7, 1.3595803*^7, 2.023124*^6, "", 911493., 
  4.7, 4.07, 0.6, 2725., 71.76, 3.31002647*^8, 35.608, 38.3, 15.413, 9.732, 
  54225.446, 1.2, 151.089, 10.79, 19.1, 24.6, "", 2.77, 78.86, 0.926}, 
 {"USA", "North America", "United States", "2021-01-20", 2.4519477*^7, 
  183261., 194487.143, 413989., 4407., 3122.714, 74076.377, 553.654, 587.57, 
  1250.712, 13.314, 9.434, 0.85, 26999., 81.567, 117102., 353.78, "", "", "", 
  "", 2.121216*^6, 2.91219609*^8, 879.811, 6.408, 1.706564*^6, 5.156, 0.108, 
  9.3, "tests performed", 1.6525281*^7, 1.4270441*^7, 2.161419*^6, 817693., 
  892403., 4.94, 4.27, 0.65, 2668., 71.76, 3.31002647*^8, 35.608, 38.3, 
  15.413, 9.732, 54225.446, 1.2, 151.089, 10.79, 19.1, 24.6, "", 2.77, 78.86, 
  0.926}, {"USA", "North America", "United States", "2021-01-21", 
  2.4713333*^7, 193856., 188500., 418198., 4209., 3154., 74662.04, 585.663, 
  569.482, 1263.428, 12.716, 9.529, 0.85, 26512., 80.096, 114049., 344.556, 
  "", "", "", "", 2.038171*^6, 2.9325778*^8, 885.968, 6.158, 1.702405*^6, 
  5.143, 0.106, 9.4, "tests performed", 1.7546374*^7, 1.5053257*^7, 
  2.394961*^6, 1.021093*^6, 913912., 5.25, 4.5, 0.72, 2733., 71.76, 
  3.31002647*^8, 35.608, 38.3, 15.413, 9.732, 54225.446, 1.2, 151.089, 10.79, 
  19.1, 24.6, "", 2.77, 78.86, 0.926}, {"USA", "North America", 
  "United States", "2021-01-22", 2.4904093*^7, 190760., 181068.571, 422043., 
  3845., 3147.143, 75238.35, 576.31, 547.031, 1275.044, 11.616, 9.508, 0.85, 
  26000., 78.549, 111780., 337.701, "", "", "", "", 1.912654*^6, 
  2.95170434*^8, 891.746, 5.778, 1.68598*^6, 5.094, 0.103, 9.7, 
  "tests performed", 1.9107959*^7, 1.6243093*^7, 2.756953*^6, 1.561585*^6, 
  975540., 5.71, 4.86, 0.82, 2917., 71.76, 3.31002647*^8, 35.608, 38.3, 
  15.413, 9.732, 54225.446, 1.2, 151.089, 10.79, 19.1, 24.6, "", 2.77, 78.86, 
  0.926}, {"USA", "North America", "United States", "2021-01-23", 
  2.5074852*^7, 170759., 176625.857, 425390., 3347., 3138.143, 75754.234, 
  515.884, 533.609, 1285.156, 10.112, 9.481, 0.85, 25359., 76.613, 108076., 
  326.511, "", "", "", "", 1.54064*^6, 2.96711074*^8, 896.401, 4.654, 
  1.680501*^6, 5.077, 0.1, 10., "tests performed", 2.053799*^7, 1.7390345*^7, 
  3.027865*^6, 1.430031*^6, 1.057387*^6, 6.14, 5.2, 0.91, 3162., 71.76, 
  3.31002647*^8, 35.608, 38.3, 15.413, 9.732, 54225.446, 1.2, 151.089, 10.79, 
  19.1, 24.6, "", 2.77, 78.86, 0.926}, {"USA", "North America", 
  "United States", "2021-01-24", 2.520605*^7, 131198., 169949.714, 427290., 
  1900., 3138., 76150.599, 396.365, 513.439, 1290.896, 5.74, 9.48, 0.85, 
  25119., 75.888, 106969., 323.167, "", "", 94573., 285.717, 997617., 
  2.97708691*^8, 899.415, 3.014, 1.670832*^6, 5.048, 0.099, 10.1, 
  "tests performed", 2.1848655*^7, 1.8502131*^7, 3.216836*^6, 1.310665*^6, 
  1.122182*^6, 6.53, 5.53, 0.96, 3355., 71.76, 3.31002647*^8, 35.608, 38.3, 
  15.413, 9.732, 54225.446, 1.2, 151.089, 10.79, 19.1, 24.6, "", 2.77, 78.86, 
  0.926}, {"USA", "North America", "United States", "2021-01-25", 
  2.5357727*^7, 151677., 171103.857, 429268., 1978., 3201.286, 76608.834, 
  458.235, 516.926, 1296.872, 5.976, 9.671, 0.85, 24999., 75.525, 106233., 
  320.943, "", "", "", "", 1.225199*^6, 2.9893389*^8, 903.116, 3.701, 
  1.662458*^6, 5.022, 0.1, 10., "tests performed", 2.2734243*^7, 
  1.9252279*^7, 3.34639*^6, 885588., 1.126251*^6, 6.8, 5.76, 1., 3368., 
  71.76, 3.31002647*^8, 35.608, 38.3, 15.413, 9.732, 54225.446, 1.2, 151.089, 
  10.79, 19.1, 24.6, "", 2.77, 78.86, 0.926}, 
 {"USA", "North America", "United States", "2021-01-26", 2.5505353*^7, 
  147626., 167019.571, 433278., 4010., 3385.143, 77054.831, 445.996, 504.587, 
  1308.987, 12.115, 10.227, 0.85, 24893., 75.205, 104583., 315.958, "", "", 
  "", "", 1.771499*^6, 3.00705389*^8, 908.468, 5.352, 1.658142*^6, 5.009, 
  0.098, 10.2, "tests performed", 2.3540994*^7, 1.9902237*^7, 3.481921*^6, 
  806751., 1.119058*^6, 7.04, 5.95, 1.04, 3346., 71.76, 3.31002647*^8, 
  35.608, 38.3, 15.413, 9.732, 54225.446, 1.2, 151.089, 10.79, 19.1, 24.6, 
  "", 2.77, 78.86, 0.926}, {"USA", "North America", "United States", 
  "2021-01-27", 2.5659314*^7, 153961., 162833.857, 437241., 3963., 3321.714, 
  77519.966, 465.135, 491.941, 1320.959, 11.973, 10.035, 0.84, 24355., 
  73.579, 102619., 310.025, "", "", "", "", 2.052618*^6, 3.02758007*^8, 
  914.669, 6.201, 1.648343*^6, 4.98, 0.096, 10.4, "tests performed", 
  2.4652634*^7, 2.068797*^7, 3.801053*^6, 1.11164*^6, 1.16105*^6, 7.37, 6.19, 
  1.14, 3472., 71.76, 3.31002647*^8, 35.608, 38.3, 15.413, 9.732, 54225.446, 
  1.2, 151.089, 10.79, 19.1, 24.6, "", 2.77, 78.86, 0.926}, 
 {"USA", "North America", "United States", "2021-01-28", 2.5828118*^7, 
  168804., 159255., 441238., 3997., 3291.429, 78029.944, 509.978, 481.129, 
  1333.035, 12.075, 9.944, 0.84, 23784., 71.854, 100019., 302.17, "", "", "", 
  "", 1.895427*^6, 3.04653434*^8, 920.396, 5.726, 1.627951*^6, 4.918, 0.093, 
  10.8, "tests performed", 2.6193682*^7, 2.1698606*^7, 4.263056*^6, 
  1.541048*^6, 1.23533*^6, 7.83, 6.49, 1.27, 3694., 71.76, 3.31002647*^8, 
  35.608, 38.3, 15.413, 9.732, 54225.446, 1.2, 151.089, 10.79, 19.1, 24.6, 
  "", 2.77, 78.86, 0.926}, {"USA", "North America", "United States", 
  "2021-01-29", 2.5994731*^7, 166613., 155805.429, 444869., 3631., 3260.857, 
  78533.302, 503.359, 470.708, 1344.004, 10.97, 9.851, 0.84, 23118., 69.842, 
  96085., 290.285, "", "", "", "", 1.831832*^6, 3.06485266*^8, 925.93, 5.534, 
  1.616405*^6, 4.883, 0.09, 11.1, "tests performed", 2.7884661*^7, 
  2.2858318*^7, 4.780888*^6, 1.690979*^6, 1.253815*^6, 8.34, 6.83, 1.43, 
  3749., 71.76, 3.31002647*^8, 35.608, 38.3, 15.413, 9.732, 54225.446, 1.2, 
  151.089, 10.79, 19.1, 24.6, "", 2.77, 78.86, 0.926}, 
 {"USA", "North America", "United States", "2021-01-30", 2.613719*^7, 
  142459., 151762.571, 447658., 2789., 3181.143, 78963.689, 430.386, 458.494, 
  1352.43, 8.426, 9.611, 0.84, 22704., 68.592, 92520., 279.514, "", "", "", 
  "", 1.430592*^6, 3.07915858*^8, 930.252, 4.322, 1.600683*^6, 4.836, 0.09, 
  11.1, "tests performed", 2.9577902*^7, 2.4064165*^7, 5.259693*^6, 
  1.693241*^6, 1.291416*^6, 8.84, 7.2, 1.57, 3861., 71.76, 3.31002647*^8, 
  35.608, 38.3, 15.413, 9.732, 54225.446, 1.2, 151.089, 10.79, 19.1, 24.6, 
  "", 2.77, 78.86, 0.926}, {"USA", "North America", "United States", 
  "2021-01-31", 2.6249342*^7, 112152., 149041.714, 449515., 1857., 3175., 
  79302.514, 338.825, 450.273, 1358.04, 5.61, 9.592, 0.83, 22497., 67.966, 
  91417., 276.182, "", "", 80644., 243.636, 943729., 3.08859587*^8, 933.103, 
  2.851, 1.592985*^6, 4.813, 0.087, 11.5, "tests performed", 3.1123299*^7, 
  2.5201143*^7, 5.657142*^6, 1.545397*^6, 1.324949*^6, 9.31, 7.54, 1.69, 
  3962., 71.76, 3.31002647*^8, 35.608, 38.3, 15.413, 9.732, 54225.446, 1.2, 
  151.089, 10.79, 19.1, 24.6, "", 2.77, 78.86, 0.926}, 
 {"USA", "North America", "United States", "2021-02-01", 2.6384317*^7, 
  134975., 146655.714, 451587., 2072., 3188.429, 79710.29, 407.776, 443.065, 
  1364.3, 6.26, 9.633, 0.83, 22226., 67.147, 90561., 273.596, "", "", "", "", 
  1.031389*^6, 3.09890976*^8, 936.219, 3.116, 1.565298*^6, 4.729, 0.089, 
  11.2, "tests performed", 3.2222402*^7, 2.6023153*^7, 5.927847*^6, 
  1.099103*^6, 1.355451*^6, 9.63, 7.78, 1.77, 4053., 71.76, 3.31002647*^8, 
  35.608, 38.3, 15.413, 9.732, 54225.446, 1.2, 151.089, 10.79, 19.1, 24.6, 
  "", 2.77, 78.86, 0.926}, {"USA", "North America", "United States", 
  "2021-02-02", 2.649962*^7, 115303., 142038.143, 455019., 3432., 3105.857, 
  80058.635, 348.345, 429.115, 1374.669, 10.368, 9.383, 0.81, 21761., 65.743, 
  88971., 268.792, "", "", "", "", 1.631192*^6, 3.11522168*^8, 941.147, 
  4.928, 1.545254*^6, 4.668, 0.087, 11.5, "tests performed", 3.278086*^7, 
  2.6440836*^7, 6.064792*^6, 558458., 1.319981*^6, 9.8, 7.91, 1.81, 3947., 
  71.76, 3.31002647*^8, 35.608, 38.3, 15.413, 9.732, 54225.446, 1.2, 151.089, 
  10.79, 19.1, 24.6, "", 2.77, 78.86, 0.926}, 
 {"USA", "North America", "United States", "2021-02-03", 2.6621311*^7, 
  121691., 137428.143, 458923., 3904., 3097.429, 80426.278, 367.644, 415.187, 
  1386.463, 11.794, 9.358, 0.8, 21399., 64.649, 87247., 263.584, "", "", "", 
  "", 1.868209*^6, 3.13390377*^8, 946.791, 5.644, 1.51891*^6, 4.589, 0.085, 
  11.8, "tests performed", 3.3878254*^7, 2.7154956*^7, 6.436931*^6, 
  1.097394*^6, 1.317946*^6, 10.13, 8.12, 1.92, 3941., 68.06, 3.31002647*^8, 
  35.608, 38.3, 15.413, 9.732, 54225.446, 1.2, 151.089, 10.79, 19.1, 24.6, 
  "", 2.77, 78.86, 0.926}, {"USA", "North America", "United States", 
  "2021-02-04", 2.6745317*^7, 124006., 131028.429, 462661., 3738., 3060.429, 
  80800.916, 374.637, 395.853, 1397.756, 11.293, 9.246, 0.79, 20867., 63.042, 
  84565., 255.481, "", "", "", "", 1.927184*^6, 3.15317561*^8, 952.613, 
  5.822, 1.523447*^6, 4.603, 0.081, 12.3, "tests performed", 3.520371*^7, 
  2.7905197*^7, 6.92605*^6, 1.325456*^6, 1.287147*^6, 10.53, 8.34, 2.07, 
  3849., 68.06, 3.31002647*^8, 35.608, 38.3, 15.413, 9.732, 54225.446, 1.2, 
  151.089, 10.79, 19.1, 24.6, "", 2.77, 78.86, 0.926}, 
 {"USA", "North America", "United States", "2021-02-05", 2.6879739*^7, 
  134422., 126429.714, 466349., 3688., 3068.571, 81207.021, 406.106, 381.96, 
  1408.898, 11.142, 9.271, 0.79, 20350., 61.48, 82088., 247.998, "", "", "", 
  "", 1.827835*^6, 3.17145396*^8, 958.136, 5.522, 1.522876*^6, 4.601, 0.08, 
  12.5, "tests performed", 3.6819212*^7, 2.8909497*^7, 7.503864*^6, 
  1.615502*^6, 1.276364*^6, 11.01, 8.64, 2.24, 3816., 68.06, 3.31002647*^8, 
  35.608, 38.3, 15.413, 9.732, 54225.446, 1.2, 151.089, 10.79, 19.1, 24.6, 
  "", 2.77, 78.86, 0.926}, {"USA", "North America", "United States", 
  "2021-02-06", 2.6983915*^7, 104176., 120960.714, 468990., 2641., 3047.429, 
  81521.75, 314.729, 365.437, 1416.877, 7.979, 9.207, 0.78, 19858., 59.993, 
  79065., 238.865, "", "", "", "", 1.332382*^6, 3.18477778*^8, 962.161, 
  4.025, 1.508846*^6, 4.558, 0.076, 13.2, "tests performed", 3.9037964*^7, 
  3.0250964*^7, 8.31718*^6, 2.218752*^6, 1.351437*^6, 11.67, 9.05, 2.49, 
  4041., 68.06, 3.31002647*^8, 35.608, 38.3, 15.413, 9.732, 54225.446, 1.2, 
  151.089, 10.79, 19.1, 24.6, "", 2.77, 78.86, 0.926}, 
 {"USA", "North America", "United States", "2021-02-07", 2.7073661*^7, 
  89746., 117759.857, 470429., 1439., 2987.714, 81792.884, 271.134, 355.767, 
  1421.224, 4.347, 9.026, 0.78, 19371., 58.522, 77821., 235.107, "", "", 
  69413., 209.705, 828152., 3.1930593*^8, 964.663, 2.502, 1.492335*^6, 4.509, 
  0.075, 13.3, "tests performed", 4.1210937*^7, 3.15791*^7, 9.147185*^6, 
  2.172973*^6, 1.441091*^6, 12.32, 9.44, 2.74, 4309., 68.06, 3.31002647*^8, 
  35.608, 38.3, 15.413, 9.732, 54225.446, 1.2, 151.089, 10.79, 19.1, 24.6, 
  "", 2.77, 78.86, 0.926}, {"USA", "North America", "United States", 
  "2021-02-08", 2.7164099*^7, 90438., 111397.429, 472048., 1619., 2923., 
  82066.108, 273.224, 336.545, 1426.115, 4.891, 8.831, 0.78, 19322., 58.374, 
  76831., 232.116, "", "", "", "", 1.041322*^6, 3.20347252*^8, 967.809, 
  3.146, 1.493754*^6, 4.513, 0.071, 14.1, "tests performed", 4.2417617*^7, 
  3.2340146*^7, 9.518015*^6, 1.20668*^6, 1.456459*^6, 12.68, 9.67, 2.85, 
  4355., 68.06, 3.31002647*^8, 35.608, 38.3, 15.413, 9.732, 54225.446, 1.2, 
  151.089, 10.79, 19.1, 24.6, "", 2.77, 78.86, 0.926}, 
 {"USA", "North America", "United States", "2021-02-09", 2.7259364*^7, 
  95265., 108534.857, 475118., 3070., 2871.286, 82353.915, 287.807, 327.897, 
  1435.39, 9.275, 8.675, 0.78, 18926., 57.178, 75589., 228.364, "", "", "", 
  "", 1.690764*^6, 3.22038016*^8, 972.917, 5.108, 1.502264*^6, 4.539, 0.068, 
  14.7, "tests performed", 4.320619*^7, 3.2867213*^7, 9.840429*^6, 788573., 
  1.489333*^6, 12.92, 9.83, 2.94, 4453., 68.06, 3.31002647*^8, 35.608, 38.3, 
  15.413, 9.732, 54225.446, 1.2, 151.089, 10.79, 19.1, 24.6, "", 2.77, 78.86, 
  0.926}, {"USA", "North America", "United States", "2021-02-10", 
  2.7354614*^7, 95250., 104757.571, 478418., 3300., 2785., 82641.677, 
  287.762, 316.486, 1445.36, 9.97, 8.414, 0.77, 18311., 55.32, 72821., 
  220.001, "", "", "", "", 1.63677*^6, 3.23674786*^8, 977.862, 4.945, 
  1.469201*^6, 4.439, 0.068, 14.7, "tests performed", 4.476997*^7, 
  3.3783384*^7, 1.0469514*^7, 1.56378*^6, 1.555959*^6, 13.39, 10.1, 3.13, 
  4652., 68.06, 3.31002647*^8, 35.608, 38.3, 15.413, 9.732, 54225.446, 1.2, 
  151.089, 10.79, 19.1, 24.6, "", 2.77, 78.86, 0.926}, 
 {"USA", "North America", "United States", "2021-02-11", 2.7460378*^7, 
  105764., 102151.571, 481631., 3213., 2710., 82961.204, 319.526, 308.613, 
  1455.067, 9.707, 8.187, 0.77, 17710., 53.504, 70071., 211.693, "", "", "", 
  "", 1.414314*^6, 3.250891*^8, 982.134, 4.273, 1.395934*^6, 4.217, 0.069, 
  14.5, "tests performed", 4.639027*^7, 3.4723964*^7, 1.1188782*^7, 
  1.6203*^6, 1.59808*^6, 13.87, 10.38, 3.35, 4778., 68.06, 3.31002647*^8, 
  35.608, 38.3, 15.413, 9.732, 54225.446, 1.2, 151.089, 10.79, 19.1, 24.6, 
  "", 2.77, 78.86, 0.926}, {"USA", "North America", "United States", 
  "2021-02-12", 2.7560048*^7, 99670., 97187., 484551., 2920., 2600.286, 
  83262.319, 301.115, 293.614, 1463.889, 8.822, 7.856, 0.76, 17331., 52.359, 
  67508., 203.95, "", "", "", "", 1.411079*^6, 3.26500179*^8, 986.397, 4.263, 
  1.336398*^6, 4.037, 0.069, 14.5, "tests performed", 4.8410558*^7, 
  3.5834855*^7, 1.208583*^7, 2.020288*^6, 1.655907*^6, 14.48, 10.71, 3.61, 
  4951., 68.06, 3.31002647*^8, 35.608, 38.3, 15.413, 9.732, 54225.446, 1.2, 
  151.089, 10.79, 19.1, 24.6, "", 2.77, 78.86, 0.926}, 
 {"USA", "North America", "United States", "2021-02-13", 2.7647267*^7, 
  87219., 94764.571, 486749., 2198., 2537., 83525.818, 263.499, 286.296, 
  1470.529, 6.64, 7.665, 0.75, 16862., 50.942, 64732., 195.563, "", "", "", 
  "", 1.100902*^6, 3.27601081*^8, 989.723, 3.326, 1.303329*^6, 3.938, 0.068, 
  14.7, "tests performed", 5.0641884*^7, 3.7056122*^7, 1.3082172*^7, 
  2.231326*^6, 1.657703*^6, 15.14, 11.08, 3.91, 4957., 68.06, 3.31002647*^8, 
  35.608, 38.3, 15.413, 9.732, 54225.446, 1.2, 151.089, 10.79, 19.1, 24.6, 
  "", 2.77, 78.86, 0.926}, {"USA", "North America", "United States", 
  "2021-02-14", 2.7712402*^7, 65135., 91248.714, 487913., 1164., 2497.714, 
  83722.599, 196.781, 275.674, 1474.046, 3.517, 7.546, 0.74, 16346., 49.383, 
  63266., 191.134, "", "", 55870., 168.79, 663521., 3.28264602*^8, 991.728, 
  2.005, 1.27981*^6, 3.866, 0.068, 14.7, "tests performed", 5.2884356*^7, 
  3.829227*^7, 1.407744*^7, 2.242472*^6, 1.667631*^6, 15.81, 11.45, 4.21, 
  4986., 68.06, 3.31002647*^8, 35.608, 38.3, 15.413, 9.732, 54225.446, 1.2, 
  151.089, 10.79, 19.1, 24.6, "", 2.77, 78.86, 0.926}, 
 {"USA", "North America", "United States", "2021-02-15", 2.7766681*^7, 
  54279., 86083.143, 488872., 959., 2403.429, 83886.583, 163.984, 260.068, 
  1476.943, 2.897, 7.261, 0.73, 16225., 49.018, 62187., 187.875, "", "", "", 
  "", 797372., 3.29061974*^8, 994.137, 2.409, 1.24496*^6, 3.761, 0.067, 14.9, 
  "tests performed", "", "", "", "", 1.662106*^6, "", "", "", 4970., 68.06, 
  3.31002647*^8, 35.608, 38.3, 15.413, 9.732, 54225.446, 1.2, 151.089, 10.79, 
  19.1, 24.6, "", 2.77, 78.86, 0.926}, {"USA", "North America", 
  "United States", "2021-02-16", 2.7829179*^7, 62498., 81402.143, 490623., 
  1751., 2215., 84075.397, 188.814, 245.926, 1482.233, 5.29, 6.692, 0.74, 
  15919., 48.093, 61479., 185.736, "", "", "", "", 1.248911*^6, 
  3.30310885*^8, 997.91, 3.773, 1.181838*^6, 3.57, 0.066, 15.2, 
  "tests performed", 5.5220364*^7, 3.9670551*^7, 1.5015434*^7, "", 
  1.716311*^6, 16.51, 11.86, 4.49, 5132., 68.06, 3.31002647*^8, 35.608, 38.3, 
  15.413, 9.732, 54225.446, 1.2, 151.089, 10.79, 19.1, 24.6, "", 2.77, 78.86, 
  0.926}, {"USA", "North America", "United States", "2021-02-17", 
  2.7899318*^7, 70139., 77814.857, 493030., 2407., 2087.429, 84287.296, 
  211.899, 235.088, 1489.505, 7.272, 6.306, 0.75, 15577., 47.06, 62226., 
  187.992, "", "", "", "", 1.469383*^6, 3.31780268*^8, 1002.349, 4.439, 
  1.157926*^6, 3.498, 0.064, 15.6, "tests performed", 5.6281827*^7, 
  4.0268009*^7, 1.5471536*^7, 1.061463*^6, 1.644551*^6, 16.83, 12.04, 4.63, 
  4917., 68.06, 3.31002647*^8, 35.608, 38.3, 15.413, 9.732, 54225.446, 1.2, 
  151.089, 10.79, 19.1, 24.6, "", 2.77, 78.86, 0.926}, 
 {"USA", "North America", "United States", "2021-02-18", 2.7969229*^7, 
  69911., 72693., 495550., 2520., 1988.429, 84498.506, 211.21, 219.615, 
  1497.118, 7.613, 6.007, 0.76, 15022., 45.383, 58280., 176.071, "", "", "", 
  "", 1.413664*^6, 3.33193932*^8, 1006.62, 4.271, 1.157833*^6, 3.498, 0.06, 
  16.7, "tests performed", 5.7737767*^7, 4.1021049*^7, 1.6162358*^7, 
  1.45594*^6, 1.621071*^6, 17.26, 12.27, 4.83, 4847., 68.06, 3.31002647*^8, 
  35.608, 38.3, 15.413, 9.732, 54225.446, 1.2, 151.089, 10.79, 19.1, 24.6, 
  "", 2.77, 78.86, 0.926}, {"USA", "North America", "United States", 
  "2021-02-19", 2.8048511*^7, 79282., 69780.429, 498172., 2622., 1945.857, 
  84738.026, 239.521, 210.815, 1505.039, 7.921, 5.879, 0.79, 14493., 43.785, 
  56715., 171.343, "", "", "", "", 1.352699*^6, 3.34546631*^8, 1010.707, 
  4.087, 1.149493*^6, 3.473, 0.057, 17.5, "tests performed", 5.9585043*^7, 
  4.1977401*^7, 1.7039118*^7, 1.847276*^6, 1.596355*^6, 17.82, 12.55, 5.09, 
  4773., 68.06, 3.31002647*^8, 35.608, 38.3, 15.413, 9.732, 54225.446, 1.2, 
  151.089, 10.79, 19.1, 24.6, "", 2.77, 78.86, 0.926}, 
 {"USA", "North America", "United States", "2021-02-20", 2.8120119*^7, 
  71608., 67550.286, 499991., 1819., 1891.714, 84954.363, 216.337, 204.078, 
  1510.535, 5.495, 5.715, 0.82, 14112., 42.634, 54376., 164.277, "", "", "", 
  "", 1.057047*^6, 3.35603678*^8, 1013.9, 3.193, 1.143228*^6, 3.454, 0.055, 
  18.2, "tests performed", 6.12895*^7, 4.2809595*^7, 1.7895667*^7, 
  1.704457*^6, 1.521088*^6, 18.33, 12.8, 5.35, 4548., 68.06, 3.31002647*^8, 
  35.608, 38.3, 15.413, 9.732, 54225.446, 1.2, 151.089, 10.79, 19.1, 24.6, 
  "", 2.77, 78.86, 0.926}, {"USA", "North America", "United States", 
  "2021-02-21", 2.817728*^7, 57161., 66411.143, 501242., 1251., 1904.143, 
  85127.053, 172.69, 200.636, 1514.314, 3.779, 5.753, 0.84, 13724., 41.462, 
  53591., 161.905, "", "", 46506., 140.5, 683118., 3.36286796*^8, 1015.964, 
  2.064, 1.146028*^6, 3.462, 0.054, 18.5, "tests performed", 6.3090634*^7, 
  4.3628092*^7, 1.8865319*^7, 1.801134*^6, 1.45804*^6, 18.86, 13.05, 5.64, 
  4360., 68.06, 3.31002647*^8, 35.608, 38.3, 15.413, 9.732, 54225.446, 1.2, 
  151.089, 10.79, 19.1, 24.6, "", 2.77, 78.86, 0.926}, 
 {"USA", "North America", "United States", "2021-02-22", 2.8233431*^7, 
  56151., 66678.571, 502566., 1324., 1956.286, 85296.693, 169.639, 201.444, 
  1518.314, 4., 5.91, 0.85, 13671., 41.302, 53002., 160.126, "", "", "", "", 
  1.037915*^6, 3.37324711*^8, 1019.1, 3.136, 1.180391*^6, 3.566, 0.052, 19.2, 
  "tests performed", 6.4177474*^7, 4.4138118*^7, 1.9438495*^7, 1.08684*^6, 
  1.446445*^6, 19.19, 13.2, 5.81, 4325., 68.06, 3.31002647*^8, 35.608, 38.3, 
  15.413, 9.732, 54225.446, 1.2, 151.089, 10.79, 19.1, 24.6, "", 2.77, 78.86, 
  0.926}, {"USA", "North America", "United States", "2021-02-23", 
  2.8305709*^7, 72278., 68075.714, 504840., 2274., 2031., 85515.053, 218.361, 
  205.665, 1525.184, 6.87, 6.136, 0.87, 13354., 40.344, 51948., 156.941, "", 
  "", "", "", 1.641496*^6, 3.38966207*^8, 1024.059, 4.959, 1.236475*^6, 
  3.736, 0.052, 19.2, "tests performed", 6.5032083*^7, 4.4544969*^7, 
  1.9882544*^7, 854609., 1.401674*^6, 19.44, 13.32, 5.94, 4191., 68.06, 
  3.31002647*^8, 35.608, 38.3, 15.413, 9.732, 54225.446, 1.2, 151.089, 10.79, 
  19.1, 24.6, "", 2.77, 78.86, 0.926}, {"USA", "North America", 
  "United States", "2021-02-24", 2.8380445*^7, 74736., 68732.429, 508015., 
  3175., 2140.714, 85740.84, 225.787, 207.649, 1534.776, 9.592, 6.467, 0.88, 
  12891., 38.945, 50933., 153.875, "", "", "", "", 1.685151*^6, 
  3.40651358*^8, 1029.15, 5.091, 1.267299*^6, 3.829, 0.051, 19.6, 
  "tests performed", 6.6464947*^7, 4.5237143*^7, 2.0607261*^7, 1.432864*^6, 
  1.454731*^6, 19.87, 13.53, 6.16, 4350., 68.06, 3.31002647*^8, 35.608, 38.3, 
  15.413, 9.732, 54225.446, 1.2, 151.089, 10.79, 19.1, 24.6, "", 2.77, 78.86, 
  0.926}, {"USA", "North America", "United States", "2021-02-25", 
  2.8457959*^7, 77514., 69818.571, 510460., 2445., 2130., 85975.019, 234.179, 
  210.931, 1542.163, 7.387, 6.435, 0.89, 12466., 37.661, 49042., 148.162, "", 
  "", "", "", 1.60908*^6, 3.42260438*^8, 1034.011, 4.861, 1.295215*^6, 3.913, 
  0.05, 20., "tests performed", 6.8274117*^7, 4.6074392*^7, 2.1555117*^7, 
  1.80917*^6, 1.505193*^6, 20.41, 13.78, 6.45, 4501., 68.06, 3.31002647*^8, 
  35.608, 38.3, 15.413, 9.732, 54225.446, 1.2, 151.089, 10.79, 19.1, 24.6, 
  "", 2.77, 78.86, 0.926}, {"USA", "North America", "United States", 
  "2021-02-26", 2.8535292*^7, 77333., 69540.143, 512531., 2071., 2051.286, 
  86208.652, 233.633, 210.089, 1548.42, 6.257, 6.197, 0.89, 12157., 36.728, 
  47221., 142.66, "", "", "", "", 1.474003*^6, 3.43734441*^8, 1038.464, 
  4.453, 1.312544*^6, 3.965, 0.05, 20., "tests performed", 7.0454064*^7, 
  4.7184199*^7, 2.2613359*^7, 2.179947*^6, 1.552717*^6, 21.07, 14.11, 6.76, 
  4643., 68.06, 3.31002647*^8, 35.608, 38.3, 15.413, 9.732, 54225.446, 1.2, 
  151.089, 10.79, 19.1, 24.6, "", 2.77, 78.86, 0.926}, 
 {"USA", "North America", "United States", "2021-02-27", 2.8599936*^7, 
  64644., 68545.286, 514047., 1516., 2008., 86403.95, 195.298, 207.084, 
  1553., 4.58, 6.066, 0.89, 11718., 35.402, 45328., 136.942, "", "", "", "", 
  1.073595*^6, 3.44808036*^8, 1041.708, 3.243, 1.314908*^6, 3.972, 0.049, 
  20.4, "tests performed", 7.280618*^7, 4.8435536*^7, 2.3698627*^7, 
  2.352116*^6, 1.64524*^6, 21.77, 14.48, 7.09, 4919., 68.06, 3.31002647*^8, 
  35.608, 38.3, 15.413, 9.732, 54225.446, 1.2, 151.089, 10.79, 19.1, 24.6, 
  "", 2.77, 78.86, 0.926}, {"USA", "North America", "United States", 
  "2021-02-28", 2.8651355*^7, 51419., 67725., 515142., 1095., 1985.714, 
  86559.293, 155.343, 204.606, 1556.308, 3.308, 5.999, 0.89, 11555., 34.909, 
  44867., 135.549, "", "", 41785., 126.238, 632418., 3.45440454*^8, 1043.618, 
  1.911, 1.307665*^6, 3.951, 0.05, 20., "tests performed", 7.5236003*^7, 
  4.977218*^7, 2.477992*^7, 2.429823*^6, 1.735053*^6, 22.5, 14.88, 7.41, 
  5188., 68.06, 3.31002647*^8, 35.608, 38.3, 15.413, 9.732, 54225.446, 1.2, 
  151.089, 10.79, 19.1, 24.6, "", 2.77, 78.86, 0.926}, 
 {"USA", "North America", "United States", "2021-03-01", 2.8709454*^7, 
  58099., 68003.286, 516663., 1521., 2013.857, 86734.817, 175.524, 205.446, 
  1560.903, 4.595, 6.084, 0.89, 11365., 34.335, 43728., 132.108, "", "", "", 
  "", 991828., 3.46432282*^8, 1046.615, 2.996, 1.301082*^6, 3.931, 0.049, 
  20.4, "tests performed", 7.6899987*^7, 5.0732997*^7, 2.5466405*^7, 
  1.663984*^6, 1.817502*^6, 22.99, 15.17, 7.61, 5434., 68.06, 3.31002647*^8, 
  35.608, 38.3, 15.413, 9.732, 54225.446, 1.2, 151.089, 10.79, 19.1, 24.6, 
  "", 2.77, 78.86, 0.926}, {"USA", "North America", "United States", 
  "2021-03-02", 2.8766544*^7, 57090., 65833.571, 518611., 1948., 1967.286, 
  86907.293, 172.476, 198.891, 1566.788, 5.885, 5.943, 0.88, 11042., 33.359, 
  42657., 128.872, "", "", "", "", 1.60841*^6, 3.48040692*^8, 1051.474, 
  4.859, 1.296355*^6, 3.916, 0.048, 20.8, "tests performed", 7.8631601*^7, 
  5.1755447*^7, 2.6162122*^7, 1.731614*^6, 1.942788*^6, 23.51, 15.48, 7.82, 
  5809., 68.06, 3.31002647*^8, 35.608, 38.3, 15.413, 9.732, 54225.446, 1.2, 
  151.089, 10.79, 19.1, 24.6, "", 2.77, 78.86, 0.926}, 
 {"USA", "North America", "United States", "2021-03-03", 2.8833745*^7, 
  67201., 64757.143, 521095., 2484., 1868.571, 87110.315, 203.023, 195.639, 
  1574.293, 7.504, 5.645, 0.88, 10748., 32.471, 42168., 127.395, "", "", "", 
  "", 1.733769*^6, 3.49774461*^8, 1056.712, 5.238, 1.3033*^6, 3.937, 0.047, 
  21.3, "tests performed", 8.0540474*^7, 5.2855579*^7, 2.6957804*^7, 
  1.908873*^6, 2.01079*^6, 24.08, 15.8, 8.06, 6012., 68.06, 3.31002647*^8, 
  35.608, 38.3, 15.413, 9.732, 54225.446, 1.2, 151.089, 10.79, 19.1, 24.6, 
  "", 2.77, 78.86, 0.926}, {"USA", "North America", "United States", 
  "2021-03-04", 2.8901802*^7, 68057., 63406.143, 523037., 1942., 1796.714, 
  87315.924, 205.609, 191.558, 1580.16, 5.867, 5.428, 0.88, 10555., 31.888, 
  40159., 121.325, "", "", "", "", 1.549242*^6, 3.51323703*^8, 1061.392, 
  4.68, 1.294752*^6, 3.912, 0.047, 21.3, "tests performed", 8.2572848*^7, 
  5.403567*^7, 2.779598*^7, 2.032374*^6, 2.042676*^6, 24.69, 16.16, 8.31, 
  6108., 64.35, 3.31002647*^8, 35.608, 38.3, 15.413, 9.732, 54225.446, 1.2, 
  151.089, 10.79, 19.1, 24.6, "", 2.77, 78.86, 0.926}, 
 {"USA", "North America", "United States", "2021-03-05", 2.8968231*^7, 
  66429., 61848.429, 524819., 1782., 1755.429, 87516.614, 200.69, 186.852, 
  1585.543, 5.384, 5.303, 0.88, 10323., 31.187, 39565., 119.531, "", "", "", 
  "", 1.427782*^6, 3.52751485*^8, 1065.706, 4.314, 1.288149*^6, 3.892, 0.046, 
  21.7, "tests performed", 8.5008094*^7, 5.5547697*^7, 2.8701201*^7, 
  2.435246*^6, 2.079147*^6, 25.42, 16.61, 8.58, 6217., 64.35, 3.31002647*^8, 
  35.608, 38.3, 15.413, 9.732, 54225.446, 1.2, 151.089, 10.79, 19.1, 24.6, 
  "", 2.77, 78.86, 0.926}, {"USA", "North America", "United States", 
  "2021-03-06", 2.9026478*^7, 58247., 60934.571, 526327., 1508., 1754.286, 
  87692.586, 175.971, 184.091, 1590.099, 4.556, 5.3, 0.88, 10028., 30.296, 
  38188., 115.371, "", "", "", "", 1.064997*^6, 3.53816482*^8, 1068.923, 
  3.217, 1.286921*^6, 3.888, 0.045, 22.2, "tests performed", 8.7912323*^7, 
  5.7358849*^7, 2.977616*^7, 2.904229*^6, 2.15802*^6, 26.29, 17.15, 8.9, 
  6453., 64.35, 3.31002647*^8, 35.608, 38.3, 15.413, 9.732, 54225.446, 1.2, 
  151.089, 10.79, 19.1, 24.6, "", 2.77, 78.86, 0.926}, 
 {"USA", "North America", "United States", "2021-03-07", 2.9067553*^7, 
  41075., 59456.857, 527027., 700., 1697.857, 87816.678, 124.093, 179.627, 
  1592.214, 2.115, 5.129, 0.88, 9847., 29.749, 37754., 114.06, "", "", 
  35613., 107.591, 608242., 3.54424724*^8, 1070.761, 1.838, 1.283467*^6, 
  3.878, 0.044, 22.7, "tests performed", 9.035175*^7, 5.887371*^7, 
  3.0686881*^7, 2.439427*^6, 2.159392*^6, 27.02, 17.6, 9.18, 6457., 64.35, 
  3.31002647*^8, 35.608, 38.3, 15.413, 9.732, 54225.446, 1.2, 151.089, 10.79, 
  19.1, 24.6, "", 2.77, 78.86, 0.926}, {"USA", "North America", 
  "United States", "2021-03-08", 2.9112472*^7, 44919., 57574., 527769., 742., 
  1586.571, 87952.384, 135.706, 173.938, 1594.456, 2.242, 4.793, 0.88, 9789., 
  29.574, 37671., 113.809, "", "", "", "", 974901., 3.55399625*^8, 1073.706, 
  2.945, 1.281049*^6, 3.87, 0.043, 23.3, "tests performed", 9.2089852*^7, 
  6.0005231*^7, 3.149304*^7, 1.738102*^6, 2.169981*^6, 27.54, 17.94, 9.42, 
  6488., 64.35, 3.31002647*^8, 35.608, 38.3, 15.413, 9.732, 54225.446, 1.2, 
  151.089, 10.79, 19.1, 24.6, "", 2.77, 78.86, 0.926}, 
 {"USA", "North America", "United States", "2021-03-09", 2.9170126*^7, 
  57654., 57654.571, 529577., 1808., 1566.571, 88126.564, 174.18, 174.182, 
  1599.918, 5.462, 4.733, 0.9, 9611., 29.036, 37018., 111.836, "", "", "", 
  "", 1.538143*^6, 3.56937768*^8, 1078.353, 4.647, 1.271011*^6, 3.84, 0.043, 
  23.3, "tests performed", 9.3692598*^7, 6.1088527*^7, 3.2102061*^7, 
  1.602746*^6, 2.151571*^6, 28.01, 18.27, 9.6, 6433., 64.35, 3.31002647*^8, 
  35.608, 38.3, 15.413, 9.732, 54225.446, 1.2, 151.089, 10.79, 19.1, 24.6, 
  "", 2.77, 78.86, 0.926}, {"USA", "North America", "United States", 
  "2021-03-10", 2.9228034*^7, 57908., 56327., 531150., 1573., 1436.429, 
  88301.511, 174.947, 170.171, 1604.67, 4.752, 4.34, 0.9, 9455., 28.565, 
  36645., 110.709, "", "", "", "", 1.609186*^6, 3.58546954*^8, 1083.215, 
  4.862, 1.253213*^6, 3.786, 0.043, 23.3, "tests performed", 9.572129*^7, 
  6.245115*^7, 3.2904161*^7, 2.028692*^6, 2.168688*^6, 28.62, 18.67, 9.84, 
  6485., 64.35, 3.31002647*^8, 35.608, 38.3, 15.413, 9.732, 54225.446, 1.2, 
  151.089, 10.79, 19.1, 24.6, "", 2.77, 78.86, 0.926}, 
 {"USA", "North America", "United States", "2021-03-11", 2.9290495*^7, 
  62461., 55527.571, 532712., 1562., 1382.143, 88490.214, 188.702, 167.756, 
  1609.389, 4.719, 4.176, 0.91, 9242., 27.921, 35899., 108.455, "", "", "", 
  "", 1.493844*^6, 3.60040798*^8, 1087.728, 4.513, 1.245299*^6, 3.762, 0.043, 
  23.3, "tests performed", 9.8203893*^7, 6.4071674*^7, 3.3863127*^7, 
  2.482603*^6, 2.233006*^6, 29.36, 19.16, 10.13, 6677., 64.35, 3.31002647*^8, 
  35.608, 38.3, 15.413, 9.732, 54225.446, 1.2, 151.089, 10.79, 19.1, 24.6, 
  "", 2.77, 78.86, 0.926}, {"USA", "North America", "United States", 
  "2021-03-12", 2.9352006*^7, 61511., 54825., 534280., 1568., 1351.571, 
  88676.046, 185.832, 165.633, 1614.126, 4.737, 4.083, 0.92, 9120., 27.553, 
  35629., 107.64, "", "", "", "", 1.3968*^6, 3.61437598*^8, 1091.948, 4.22, 
  1.240873*^6, 3.749, 0.043, 23.3, "tests performed", 1.01128005*^8, 
  6.5965305*^7, 3.5000159*^7, 2.924112*^6, 2.302844*^6, 30.24, 19.72, 10.47, 
  6886., 64.35, 3.31002647*^8, 35.608, 38.3, 15.413, 9.732, 54225.446, 1.2, 
  151.089, 10.79, 19.1, 24.6, "", 2.77, 78.86, 0.926}, 
 {"USA", "North America", "United States", "2021-03-13", 2.9405035*^7, 
  53029., 54079.571, 535280., 1000., 1279., 88836.253, 160.207, 163.381, 
  1617.147, 3.021, 3.864, 0.93, 8907., 26.909, 34969., 105.646, "", "", "", 
  "", 1.023233*^6, 3.62460831*^8, 1095.039, 3.091, 1.234907*^6, 3.731, 0.043, 
  23.3, "tests performed", 1.05703501*^8, 6.8884011*^7, 3.6929777*^7, 
  4.575496*^6, 2.541597*^6, 31.61, 20.6, 11.04, 7600., 64.35, 3.31002647*^8, 
  35.608, 38.3, 15.413, 9.732, 54225.446, 1.2, 151.089, 10.79, 19.1, 24.6, 
  "", 2.77, 78.86, 0.926}, {"USA", "North America", "United States", 
  "2021-03-14", 2.9443317*^7, 38282., 53680.571, 535862., 582., 1262.143, 
  88951.908, 115.655, 162.176, 1618.905, 1.758, 3.813, 0.95, 8775., 26.51, 
  34399., 103.924, "", "", 33710., 101.842, 578408., 3.63039239*^8, 1096.787, 
  1.747, 1.230645*^6, 3.718, 0.043, 23.3, "tests performed", 1.07060274*^8, 
  6.978421*^7, 3.7459269*^7, 1.356773*^6, 2.386932*^6, 32.01, 20.87, 11.2, 
  7137., 64.35, 3.31002647*^8, 35.608, 38.3, 15.413, 9.732, 54225.446, 1.2, 
  151.089, 10.79, 19.1, 24.6, "", 2.77, 78.86, 0.926}, 
 {"USA", "North America", "United States", "2021-03-15", 2.9499863*^7, 
  56546., 55341.571, 536619., 757., 1264.286, 89122.74, 170.832, 167.194, 
  1621.192, 2.287, 3.82, 0.96, 8788., 26.55, 34688., 104.797, "", "", "", "", 
  945034., 3.63984273*^8, 1099.642, 2.855, 1.226378*^6, 3.705, 0.043, 23.3, 
  "tests performed", 1.0908186*^8, 7.1054445*^7, 3.8335432*^7, 2.021586*^6, 
  2.42743*^6, 32.62, 21.25, 11.46, 7258., 64.35, 3.31002647*^8, 35.608, 38.3, 
  15.413, 9.732, 54225.446, 1.2, 151.089, 10.79, 19.1, 24.6, "", 2.77, 78.86, 
  0.926}, {"USA", "North America", "United States", "2021-03-16", 
  2.9553856*^7, 53993., 54818.571, 537799., 1180., 1174.571, 89285.86, 
  163.12, 165.614, 1624.757, 3.565, 3.549, 0.96, 8736., 26.393, 34565., 
  104.425, "", "", "", "", 1.49263*^6, 3.65476903*^8, 1104.151, 4.509, 
  1.219876*^6, 3.685, 0.044, 22.7, "tests performed", 1.10737856*^8, 
  7.2135616*^7, 3.9042345*^7, 1.655996*^6, 2.435037*^6, 33.11, 21.57, 11.67, 
  7281., 64.35, 3.31002647*^8, 35.608, 38.3, 15.413, 9.732, 54225.446, 1.2, 
  151.089, 10.79, 19.1, 24.6, "", 2.77, 78.86, 0.926}, 
 {"USA", "North America", "United States", "2021-03-17", 2.9613135*^7, 
  59279., 55014.429, 539035., 1236., 1126.429, 89464.949, 179.089, 166.205, 
  1628.492, 3.734, 3.403, 0.96, 8682., 26.229, 34584., 104.483, "", "", "", 
  "", 1.611935*^6, 3.67088838*^8, 1109.021, 4.87, 1.220269*^6, 3.687, 0.044, 
  22.7, "tests performed", 1.13037627*^8, 7.3669956*^7, 3.9989196*^7, 
  2.299771*^6, 2.473762*^6, 33.8, 22.03, 11.96, 7397., 64.35, 3.31002647*^8, 
  35.608, 38.3, 15.413, 9.732, 54225.446, 1.2, 151.089, 10.79, 19.1, 24.6, 
  "", 2.77, 78.86, 0.926}, {"USA", "North America", "United States", 
  "2021-03-18", 2.9673509*^7, 60374., 54716.286, 540699., 1664., 1141., 
  89647.347, 182.397, 165.305, 1633.519, 5.027, 3.447, 0.97, 8521., 25.743, 
  34092., 102.996, "", "", "", "", 1.468862*^6, 3.685577*^8, 1113.458, 4.438, 
  1.2167*^6, 3.676, 0.044, 22.7, "tests performed", 1.15730008*^8, 
  7.5495716*^7, 4.0981464*^7, 2.692381*^6, 2.503731*^6, 34.6, 22.57, 12.25, 
  7486., 64.35, 3.31002647*^8, 35.608, 38.3, 15.413, 9.732, 54225.446, 1.2, 
  151.089, 10.79, 19.1, 24.6, "", 2.77, 78.86, 0.926}, 
 {"USA", "North America", "United States", "2021-03-19", 2.9735175*^7, 
  61666., 54738.429, 541848., 1149., 1081.143, 89833.647, 186.301, 165.372, 
  1636.99, 3.471, 3.266, 0.98, 8422., 25.444, 34020., 102.779, "", "", "", 
  "", 1.336251*^6, 3.69893951*^8, 1117.495, 4.037, 1.20805*^6, 3.65, 0.044, 
  22.7, "tests performed", 1.18313818*^8, 7.7230061*^7, 4.1934629*^7, 
  2.58381*^6, 2.455116*^6, 35.38, 23.09, 12.54, 7341., 64.35, 3.31002647*^8, 
  35.608, 38.3, 15.413, 9.732, 54225.446, 1.2, 151.089, 10.79, 19.1, 24.6, 
  "", 2.77, 78.86, 0.926}, {"USA", "North America", "United States", 
  "2021-03-20", 2.9790671*^7, 55496., 55090.857, 542594., 746., 1044.857, 
  90001.307, 167.66, 166.436, 1639.244, 2.254, 3.157, 1., 8241., 24.897, 
  33199., 100.298, "", "", "", "", 985871., 3.70879822*^8, 1120.474, 2.978, 
  1.202713*^6, 3.634, 0.045, 22.2, "tests performed", 1.21441497*^8, 
  7.9367225*^7, 4.3036818*^7, 3.127679*^6, 2.248285*^6, 36.31, 23.73, 12.87, 
  6723., 64.35, 3.31002647*^8, 35.608, 38.3, 15.413, 9.732, 54225.446, 1.2, 
  151.089, 10.79, 19.1, 24.6, "", 2.77, 78.86, 0.926}, 
 {"USA", "North America", "United States", "2021-03-21", 2.9824511*^7, 
  33840., 54456.286, 543035., 441., 1024.714, 90103.542, 102.235, 164.519, 
  1640.576, 1.332, 3.096, 1.01, 8127., 24.553, 33266., 100.501, "", "", 
  33034., 99.8, 612443., 3.71492265*^8, 1122.324, 1.85, 1.207575*^6, 3.648, 
  0.045, 22.2, "tests performed", 1.24481412*^8, 8.1415769*^7, 4.4141228*^7, 
  3.039915*^6, 2.488734*^6, 37.22, 24.34, 13.2, 7441., 64.35, 3.31002647*^8, 
  35.608, 38.3, 15.413, 9.732, 54225.446, 1.2, 151.089, 10.79, 19.1, 24.6, 
  "", 2.77, 78.86, 0.926}, {"USA", "North America", "United States", 
  "2021-03-22", 2.9875944*^7, 51433., 53725.857, 543754., 719., 1019.286, 
  90258.928, 155.385, 162.312, 1642.748, 2.172, 3.079, 1.03, 8346., 25.214, 
  33725., 101.887, "", "", "", "", 971560., 3.72463825*^8, 1125.259, 2.935, 
  1.211365*^6, 3.66, 0.046, 21.7, "tests performed", 1.26509736*^8, 
  8.2772416*^7, 4.4910946*^7, 2.028324*^6, 2.489697*^6, 37.83, 24.75, 13.43, 
  7444., 66.2, 3.31002647*^8, 35.608, 38.3, 15.413, 9.732, 54225.446, 1.2, 
  151.089, 10.79, 19.1, 24.6, "", 2.77, 78.86, 0.926}, 
 {"USA", "North America", "United States", "2021-03-23", 2.9929612*^7, 
  53668., 53679.429, 544631., 877., 976., 90421.065, 162.138, 162.172, 
  1645.398, 2.65, 2.949, 1.07, 8377., 25.308, 33979., 102.655, "", "", "", 
  "", 1.522723*^6, 3.73986548*^8, 1129.86, 4.6, 1.215664*^6, 3.673, 0.046, 
  21.7, "tests performed", 1.28217029*^8, 8.3930495*^7, 4.5533962*^7, 
  1.707293*^6, 2.497025*^6, 38.34, 25.1, 13.61, 7466., 61.57, 3.31002647*^8, 
  35.608, 38.3, 15.413, 9.732, 54225.446, 1.2, 151.089, 10.79, 19.1, 24.6, 
  "", 2.77, 78.86, 0.926}, {"USA", "North America", "United States", 
  "2021-03-24", 3.0016566*^7, 86954., 57633., 546140., 1509., 1015., 
  90683.764, 262.699, 174.116, 1649.957, 4.559, 3.066, 1.1, 8488., 25.643, 
  34353., 103.785, "", "", "", "", 1.648916*^6, 3.75635464*^8, 1134.841, 
  4.982, 1.220947*^6, 3.689, 0.047, 21.3, "tests performed", 1.30473853*^8, 
  8.5472166*^7, 4.6365515*^7, 2.256824*^6, 2.490889*^6, 39.01, 25.56, 13.86, 
  7448., 61.57, 3.31002647*^8, 35.608, 38.3, 15.413, 9.732, 54225.446, 1.2, 
  151.089, 10.79, 19.1, 24.6, "", 2.77, 78.86, 0.926}, 
 {"USA", "North America", "United States", "2021-03-25", 3.0084115*^7, 
  67549., 58658., 547551., 1411., 978.857, 90887.838, 204.074, 177.213, 
  1654.219, 4.263, 2.957, 1.1, 8336., 25.184, 34347., 103.767, "", "", "", 
  "", 1.440531*^6, 3.77075995*^8, 1139.193, 4.352, 1.216899*^6, 3.676, 0.047, 
  21.3, "tests performed", 1.33305295*^8, 8.7343622*^7, 4.7419832*^7, 
  2.831442*^6, 2.510755*^6, 39.86, 26.12, 14.18, 7507., 61.57, 3.31002647*^8, 
  35.608, 38.3, 15.413, 9.732, 54225.446, 1.2, 151.089, 10.79, 19.1, 24.6, 
  "", 2.77, 78.86, 0.926}, {"USA", "North America", "United States", 
  "2021-03-26", 3.0161485*^7, 77370., 60901.429, 548703., 1152., 979.286, 
  91121.582, 233.744, 183.991, 1657.7, 3.48, 2.959, 1.09, 8327., 25.157, 
  34618., 104.585, "", "", "", "", 1.369297*^6, 3.78445292*^8, 1143.33, 
  4.137, 1.22162*^6, 3.691, 0.049, 20.4, "tests performed", 1.36684688*^8, 
  8.9559225*^7, 4.8695172*^7, 3.379393*^6, 2.62441*^6, 40.87, 26.78, 14.56, 
  7847., 61.57, 3.31002647*^8, 35.608, 38.3, 15.413, 9.732, 54225.446, 1.2, 
  151.089, 10.79, 19.1, 24.6, "", 2.77, 78.86, 0.926}, 
 {"USA", "North America", "United States", "2021-03-27", 3.0224333*^7, 
  62848., 61951.714, 549491., 788., 985.286, 91311.454, 189.872, 187.164, 
  1660.08, 2.381, 2.977, 1.08, 8199., 24.77, 33930., 102.507, "", "", "", "", 
  996362., 3.79441654*^8, 1146.34, 3.01, 1.223119*^6, 3.695, 0.05, 20., 
  "tests performed", 1.40180735*^8, 9.1707729*^7, 5.0141769*^7, 3.496047*^6, 
  2.677034*^6, 41.91, 27.42, 14.99, 8004., 61.57, 3.31002647*^8, 35.608, 
  38.3, 15.413, 9.732, 54225.446, 1.2, 151.089, 10.79, 19.1, 24.6, "", 2.77, 
  78.86, 0.926}, {"USA", "North America", "United States", "2021-03-28", 
  3.0267553*^7, 43220., 63291.714, 550015., 524., 997.143, 91442.027, 
  130.573, 191.212, 1661.663, 1.583, 3.012, 1.08, 8357., 25.248, 34447., 
  104.069, "", "", 35036., 105.848, 621380., 3.80063034*^8, 1148.218, 1.877, 
  1.224396*^6, 3.699, 0.05, 20., "tests performed", 1.43462691*^8, 
  9.3631163*^7, 5.1593564*^7, 3.281956*^6, 2.711611*^6, 42.9, 28., 15.43, 
  8108., 61.57, 3.31002647*^8, 35.608, 38.3, 15.413, 9.732, 54225.446, 1.2, 
  151.089, 10.79, 19.1, 24.6, "", 2.77, 78.86, 0.926}, 
 {"USA", "North America", "United States", "2021-03-29", 3.0336835*^7, 
  69282., 65841.571, 550729., 714., 996.429, 91651.337, 209.31, 198.916, 
  1663.821, 2.157, 3.01, 1.07, 8437., 25.489, 35010., 105.77, "", "", "", "", 
  1.003279*^6, 3.81066313*^8, 1151.249, 3.031, 1.228927*^6, 3.713, 0.051, 
  19.6, "tests performed", 1.45812835*^8, 9.5015762*^7, 5.2614231*^7, 
  2.350144*^6, 2.757586*^6, 43.6, 28.41, 15.73, 8245., 58.8, 3.31002647*^8, 
  35.608, 38.3, 15.413, 9.732, 54225.446, 1.2, 151.089, 10.79, 19.1, 24.6, 
  "", 2.77, 78.86, 0.926}, {"USA", "North America", "United States", 
  "2021-03-30", 3.0398261*^7, 61426., 66949.857, 551616., 887., 997.857, 
  91836.912, 185.576, 202.264, 1666.5, 2.68, 3.015, 1.06, 8572., 25.897, 
  35405., 106.963, "", "", "", "", 1.527019*^6, 3.82593332*^8, 1155.862, 
  4.613, 1.229541*^6, 3.715, 0.052, 19.2, "tests performed", 1.47602345*^8, 
  9.6044046*^7, 5.3423486*^7, 1.78951*^6, 2.769331*^6, 44.13, 28.72, 15.97, 
  8280., 56.94, 3.31002647*^8, 35.608, 38.3, 15.413, 9.732, 54225.446, 1.2, 
  151.089, 10.79, 19.1, 24.6, "", 2.77, 78.86, 0.926}, 
 {"USA", "North America", "United States", "2021-03-31", 3.046503*^7, 66769., 
  64066.286, 552709., 1093., 938.429, 92038.63, 201.717, 193.552, 1669.802, 
  3.302, 2.835, 1.04, 8502., 25.686, 35553., 107.41, "", "", "", "", 
  1.574104*^6, 3.84167436*^8, 1160.617, 4.756, 1.218853*^6, 3.682, 0.052, 
  19.2, "tests performed", 1.50273292*^8, 9.759329*^7, 5.4607041*^7, 
  2.670947*^6, 2.828491*^6, 44.93, 29.18, 16.33, 8457., 56.94, 3.31002647*^8, 
  35.608, 38.3, 15.413, 9.732, 54225.446, 1.2, 151.089, 10.79, 19.1, 24.6, 
  "", 2.77, 78.86, 0.926}, {"USA", "North America", "United States", 
  "2021-04-01", 3.0544145*^7, 79115., 65718.571, 553785., 1076., 890.571, 
  92277.646, 239.016, 198.544, 1673.053, 3.251, 2.691, 1.05, 8471., 25.592, 
  35557., 107.422, "", "", "", "", 1.435283*^6, 3.85602719*^8, 1164.954, 
  4.336, 1.218103*^6, 3.68, 0.053, 18.9, "tests performed", 1.53631404*^8, 
  9.9565311*^7, 5.6089614*^7, 3.358112*^6, 2.90373*^6, 45.94, 29.77, 16.77, 
  8682., 56.94, 3.31002647*^8, 35.608, 38.3, 15.413, 9.732, 54225.446, 1.2, 
  151.089, 10.79, 19.1, 24.6, "", 2.77, 78.86, 0.926}, 
 {"USA", "North America", "United States", "2021-04-02", 3.0614031*^7, 
  69886., 64649.429, 554738., 953., 862.143, 92488.78, 211.134, 195.314, 
  1675.932, 2.879, 2.605, 1.04, 8468., 25.583, 35597., 107.543, "", "", "", 
  "", 1.339124*^6, 3.86941843*^8, 1168.999, 4.046, 1.213793*^6, 3.667, 0.053, 
  18.9, "tests performed", 1.57606463*^8, 1.01804762*^8, 5.7984785*^7, 
  3.975059*^6, 2.988825*^6, 47.13, 30.44, 17.34, 8937., 56.94, 3.31002647*^8, 
  35.608, 38.3, 15.413, 9.732, 54225.446, 1.2, 151.089, 10.79, 19.1, 24.6, 
  "", 2.77, 78.86, 0.926}, {"USA", "North America", "United States", 
  "2021-04-03", 3.0677289*^7, 63258., 64708., 555476., 738., 855., 92679.89, 
  191.11, 195.491, 1678.162, 2.23, 2.583, 1.04, 8543., 25.809, 35182., 
  106.289, "", "", "", "", 967192., 3.87909035*^8, 1171.921, 2.922, 
  1.209626*^6, 3.654, 0.053, 18.9, "tests performed", 1.61688422*^8, 
  1.04213478*^8, 5.9858146*^7, 4.081959*^6, 3.072527*^6, 48.35, 31.16, 17.9, 
  9187., 56.94, 3.31002647*^8, 35.608, 38.3, 15.413, 9.732, 54225.446, 1.2, 
  151.089, 10.79, 19.1, 24.6, "", 2.77, 78.86, 0.926}, 
 {"USA", "North America", "United States", "2021-04-04", 3.0712415*^7, 
  35126., 63551.714, 555771., 295., 822.286, 92786.01, 106.12, 191.998, 
  1679.053, 0.891, 2.484, 1.04, 8607., 26.003, 35666., 107.751, "", "", 
  36169., 109.271, 562229., 3.88471264*^8, 1173.62, 1.699, 1.201176*^6, 
  3.629, 0.053, 18.9, "tests performed", 1.65053746*^8, 1.06214924*^8, 
  6.1416536*^7, 3.365324*^6, 3.084436*^6, 49.35, 31.76, 18.36, 9223., 56.94, 
  3.31002647*^8, 35.608, 38.3, 15.413, 9.732, 54225.446, 1.2, 151.089, 10.79, 
  19.1, 24.6, "", 2.77, 78.86, 0.926}, {"USA", "North America", 
  "United States", "2021-04-05", 3.0789814*^7, 77399., 64711.286, 556290., 
  519., 794.429, 93019.842, 233.832, 195.501, 1680.621, 1.568, 2.4, 1.05, 
  8850., 26.737, 36617., 110.624, "", "", "", "", 942770., 3.89414034*^8, 
  1176.468, 2.848, 1.192532*^6, 3.603, 0.053, 18.9, "tests performed", 
  1.67187795*^8, 1.07515428*^8, 6.2392065*^7, 2.134049*^6, 3.053566*^6, 
  49.99, 32.15, 18.66, 9130., 56.94, 3.31002647*^8, 35.608, 38.3, 15.413, 
  9.732, 54225.446, 1.2, 151.089, 10.79, 19.1, 24.6, "", 2.77, 78.86, 0.926}, 
 {"USA", "North America", "United States", "2021-04-06", 3.0850504*^7, 
  60690., 64606.143, 557153., 863., 791., 93203.194, 183.352, 195.183, 
  1683.228, 2.607, 2.39, 1.05, 9011., 27.223, 37543., 113.422, "", "", "", 
  "", 1.54402*^6, 3.90958054*^8, 1181.133, 4.665, 1.19496*^6, 3.61, 0.053, 
  18.9, "tests performed", 1.68592075*^8, 1.08301234*^8, 6.3016976*^7, 
  1.40428*^6, 2.998533*^6, 50.41, 32.38, 18.84, 8966., 56.94, 3.31002647*^8, 
  35.608, 38.3, 15.413, 9.732, 54225.446, 1.2, 151.089, 10.79, 19.1, 24.6, 
  "", 2.77, 78.86, 0.926}, {"USA", "North America", "United States", 
  "2021-04-07", 3.0925509*^7, 75005., 65782.714, 559745., 2592., 1005.143, 
  93429.794, 226.599, 198.738, 1691.059, 7.831, 3.037, 1.06, 9024., 27.263, 
  37740., 114.017, "", "", "", "", 1.657424*^6, 3.92615478*^8, 1186.14, 
  5.007, 1.206863*^6, 3.646, 0.053, 18.9, "tests performed", 1.71476655*^8, 
  1.09995734*^8, 6.4422618*^7, 2.88458*^6, 3.029052*^6, 51.27, 32.89, 19.26, 
  9057., 56.94, 3.31002647*^8, 35.608, 38.3, 15.413, 9.732, 54225.446, 1.2, 
  151.089, 10.79, 19.1, 24.6, "", 2.77, 78.86, 0.926}, 
 {"USA", "North America", "United States", "2021-04-08", 3.1005391*^7, 
  79882., 65892.286, 560768., 1023., 997.571, 93671.127, 241.333, 199.069, 
  1694.15, 3.091, 3.014, 1.06, 9194., 27.776, 37945., 114.637, "", "", "", 
  "", 1.507046*^6, 3.94122524*^8, 1190.693, 4.553, 1.217115*^6, 3.677, 0.053, 
  18.9, "tests performed", 1.74879716*^8, 1.12046611*^8, 6.6203123*^7, 
  3.403061*^6, 3.035473*^6, 52.29, 33.5, 19.8, 9076., 56.94, 3.31002647*^8, 
  35.608, 38.3, 15.413, 9.732, 54225.446, 1.2, 151.089, 10.79, 19.1, 24.6, 
  "", 2.77, 78.86, 0.926}, {"USA", "North America", "United States", 
  "2021-04-09", 3.1088104*^7, 82713., 67724.714, 561659., 891., 988.714, 
  93921.013, 249.886, 204.605, 1696.841, 2.692, 2.987, 1.06, 9145., 27.628, 
  37845., 114.334, "", "", "", "", 1.443093*^6, 3.95565617*^8, 1195.053, 
  4.36, 1.231968*^6, 3.722, 0.053, 18.9, "tests performed", 1.78837781*^8, 
  1.14436039*^8, 6.8202458*^7, 3.958065*^6, 3.033045*^6, 53.47, 34.22, 20.39, 
  9069., 56.94, 3.31002647*^8, 35.608, 38.3, 15.413, 9.732, 54225.446, 1.2, 
  151.089, 10.79, 19.1, 24.6, "", 2.77, 78.86, 0.926}, 
 {"USA", "North America", "United States", "2021-04-10", 3.11548*^7, 66696., 
  68215.857, 562378., 719., 986., 94122.51, 201.497, 206.089, 1699.014, 
  2.172, 2.979, 1.05, 9130., 27.583, 37537., 113.404, "", "", "", "", 
  1.006701*^6, 3.96572318*^8, 1198.094, 3.041, 1.237612*^6, 3.739, 0.053, 
  18.9, "tests performed", 1.83467709*^8, 1.17142879*^8, 7.0692645*^7, 
  4.629928*^6, 3.111327*^6, 54.86, 35.03, 21.14, 9303., 56.94, 3.31002647*^8, 
  35.608, 38.3, 15.413, 9.732, 54225.446, 1.2, 151.089, 10.79, 19.1, 24.6, 
  "", 2.77, 78.86, 0.926}, {"USA", "North America", "United States", 
  "2021-04-11", 3.1201306*^7, 46506., 69841.571, 562680., 302., 987., 
  94263.011, 140.5, 211., 1699.926, 0.912, 2.982, 1.05, 9246., 27.933, 
  38083., 115.053, "", "", 39214., 118.47, 641668., 3.97213986*^8, 1200.033, 
  1.939, 1.24896*^6, 3.773, 0.054, 18.5, "tests performed", 1.87047131*^8, 
  1.19242902*^8, 7.2630892*^7, 3.579422*^6, 3.141912*^6, 55.93, 35.65, 21.72, 
  9394., 56.94, 3.31002647*^8, 35.608, 38.3, 15.413, 9.732, 54225.446, 1.2, 
  151.089, 10.79, 19.1, 24.6, "", 2.77, 78.86, 0.926}, 
 {"USA", "North America", "United States", "2021-04-12", 3.1271399*^7, 
  70093., 68797.857, 563159., 479., 981.286, 94474.77, 211.76, 207.847, 
  1701.373, 1.447, 2.965, 1.04, 9453., 28.559, 38921., 117.585, "", "", "", 
  "", 1.046031*^6, 3.98260017*^8, 1203.193, 3.16, 1.263712*^6, 3.818, 0.053, 
  18.9, "tests performed", 1.89692045*^8, 1.2084849*^8, 7.4066085*^7, 
  2.644914*^6, 3.214893*^6, 56.72, 36.13, 22.15, 9613., 56.94, 3.31002647*^8, 
  35.608, 38.3, 15.413, 9.732, 54225.446, 1.2, 151.089, 10.79, 19.1, 24.6, 
  "", 2.77, 78.86, 0.926}, {"USA", "North America", "United States", 
  "2021-04-13", 3.1349356*^7, 77957., 71264.571, 563994., 835., 977.286, 
  94710.288, 235.518, 215.299, 1703.896, 2.523, 2.953, 1.03, 9537., 28.812, 
  39193., 118.407, "", "", "", "", 1.60156*^6, 3.99861577*^8, 1208.031, 
  4.839, 1.271932*^6, 3.843, 0.054, 18.5, "tests performed", 1.92282781*^8, 
  1.2229553*^8, 7.5322283*^7, 2.590736*^6, 3.384387*^6, 57.49, 36.57, 22.52, 
  10120., 56.94, 3.31002647*^8, 35.608, 38.3, 15.413, 9.732, 54225.446, 1.2, 
  151.089, 10.79, 19.1, 24.6, "", 2.77, 78.86, 0.926}, 
 {"USA", "North America", "United States", "2021-04-14", 3.1424769*^7, 
  75413., 71322.857, 564968., 974., 746.143, 94938.12, 227.832, 215.475, 
  1706.838, 2.943, 2.254, 1.01, 9585., 28.957, 39459., 119.211, "", "", "", 
  "", 1.662771*^6, 4.01524348*^8, 1213.055, 5.023, 1.272696*^6, 3.845, 0.054, 
  18.5, "tests performed", 1.94791836*^8, 1.23917385*^8, 7.6681252*^7, 
  2.509055*^6, 3.33074*^6, 58.24, 37.05, 22.93, 9959., 56.94, 3.31002647*^8, 
  35.608, 38.3, 15.413, 9.732, 54225.446, 1.2, 151.089, 10.79, 19.1, 24.6, 
  "", 2.77, 78.86, 0.926}, {"USA", "North America", "United States", 
  "2021-04-15", 3.1499073*^7, 74304., 70526., 565872., 904., 729.143, 
  95162.602, 224.482, 213.068, 1709.569, 2.731, 2.203, 0.99, 9478., 28.634, 
  39181., 118.371, "", "", "", "", 1.472507*^6, 4.02996855*^8, 1217.503, 
  4.449, 1.267762*^6, 3.83, 0.054, 18.5, "tests performed", 1.9831704*^8, 
  1.25822868*^8, 7.849829*^7, 3.525204*^6, 3.348189*^6, 59.3, 37.62, 23.47, 
  10011., 56.94, 3.31002647*^8, 35.608, 38.3, 15.413, 9.732, 54225.446, 1.2, 
  151.089, 10.79, 19.1, 24.6, "", 2.77, 78.86, 0.926}, 
 {"USA", "North America", "United States", "2021-04-16", 3.1579124*^7, 
  80051., 70145.714, 566742., 870., 726.143, 95404.446, 241.844, 211.919, 
  1712.198, 2.628, 2.194, 0.97, 9531., 28.794, 39404., 119.044, "", "", "", 
  "", 1.44396*^6, 4.04440815*^8, 1221.866, 4.362, 1.267885*^6, 3.83, 0.053, 
  18.9, "tests performed", 2.02282923*^8, 1.27743096*^8, 8.0609818*^7, 
  3.965883*^6, 3.349306*^6, 60.48, 38.2, 24.1, 10015., 56.94, 3.31002647*^8, 
  35.608, 38.3, 15.413, 9.732, 54225.446, 1.2, 151.089, 10.79, 19.1, 24.6, 
  "", 2.77, 78.86, 0.926}, {"USA", "North America", "United States", 
  "2021-04-17", 3.163167*^7, 52546., 68124.286, 567439., 697., 723., 
  95563.193, 158.748, 205.812, 1714.304, 2.106, 2.184, 0.95, 9551., 28.855, 
  39003., 117.833, "", "", "", "", 1.002545*^6, 4.0544336*^8, 1224.895, 
  3.029, 1.267292*^6, 3.829, 0.054, 18.5, "tests performed", 2.05871913*^8, 
  1.29494179*^8, 8.2471151*^7, 3.58899*^6, 3.200601*^6, 61.56, 38.72, 24.66, 
  9570., 56.94, 3.31002647*^8, 35.608, 38.3, 15.413, 9.732, 54225.446, 1.2, 
  151.089, 10.79, 19.1, 24.6, "", 2.77, 78.86, 0.926}, 
 {"USA", "North America", "United States", "2021-04-18", 3.1673784*^7, 
  42114., 67496.857, 567776., 337., 728., 95690.425, 127.232, 203.916, 
  1715.322, 1.018, 2.199, 0.95, 9632., 29.099, 39454., 119.195, "", "", 
  39935., 120.649, 609813., 4.06053173*^8, 1226.737, 1.842, 1.262741*^6, 
  3.815, 0.054, 18.5, "tests performed", 2.09406814*^8, 1.31247546*^8, 
  8.4263408*^7, 3.534901*^6, 3.19424*^6, 62.61, 39.24, 25.2, 9551., 56.94, 
  3.31002647*^8, 35.608, 38.3, 15.413, 9.732, 54225.446, 1.2, 151.089, 10.79, 
  19.1, 24.6, "", 2.77, 78.86, 0.926}, {"USA", "North America", 
  "United States", "2021-04-19", 3.1741907*^7, 68123., 67215.429, 568279., 
  503., 731.429, 95896.233, 205.808, 203.066, 1716.841, 1.52, 2.21, 0.94, 
  9829., 29.695, 40205., 121.464, "", "", "", "", 1.00998*^6, 4.07063153*^8, 
  1229.788, 3.051, 1.257591*^6, 3.799, 0.051, 19.6, "tests performed", 
  2.11581309*^8, 1.32321628*^8, 8.536518*^7, 2.174495*^6, 3.127038*^6, 63.26, 
  39.56, 25.52, 9350., 56.94, 3.31002647*^8, 35.608, 38.3, 15.413, 9.732, 
  54225.446, 1.2, 151.089, 10.79, 19.1, 24.6, "", 2.77, 78.86, 0.926}, 
 {"USA", "North America", "United States", "2021-04-20", 3.1802848*^7, 
  60941., 64784.571, 569119., 840., 732.143, 96080.343, 184.11, 195.722, 
  1719.379, 2.538, 2.212, 0.92, 9918., 29.964, 40200., 121.449, "", "", "", 
  "", 1.558352*^6, 4.08621505*^8, 1234.496, 4.708, 1.251418*^6, 3.781, 0.05, 
  20., "tests performed", 2.13388238*^8, 1.33266995*^8, 8.6223506*^7, 
  1.806929*^6, 3.015065*^6, 63.8, 39.85, 25.78, 9015., 56.94, 3.31002647*^8, 
  35.608, 38.3, 15.413, 9.732, 54225.446, 1.2, 151.089, 10.79, 19.1, 24.6, 
  "", 2.77, 78.86, 0.926}, {"USA", "North America", "United States", 
  "2021-04-21", 3.1865707*^7, 62859., 62991.143, 569977., 858., 715.571, 
  96270.248, 189.905, 190.304, 1721.971, 2.592, 2.162, 0.91, 9918., 29.964, 
  40041., 120.969, "", "", "", "", 1.642259*^6, 4.10263764*^8, 1239.458, 
  4.961, 1.248488*^6, 3.772, 0.049, 20.4, "tests performed", 2.15951909*^8, 
  1.34445595*^8, 8.7592646*^7, 2.563671*^6, 3.022868*^6, 64.57, 40.2, 26.19, 
  9039., 56.94, 3.31002647*^8, 35.608, 38.3, 15.413, 9.732, 54225.446, 1.2, 
  151.089, 10.79, 19.1, 24.6, "", 2.77, 78.86, 0.926}, 
 {"USA", "North America", "United States", "2021-04-22", 3.1932976*^7, 
  67269., 61986.143, 570941., 964., 724.143, 96473.476, 203.228, 187.268, 
  1724.883, 2.912, 2.188, 0.9, 9844., 29.74, 39189., 118.395, "", "", "", "", 
  1.484539*^6, 4.11748303*^8, 1243.943, 4.485, 1.250207*^6, 3.777, 0.047, 
  21.3, "tests performed", 2.18947643*^8, 1.35791031*^8, 8.9245776*^7, 
  2.995734*^6, 2.947229*^6, 65.47, 40.6, 26.68, 8812., 56.94, 3.31002647*^8, 
  35.608, 38.3, 15.413, 9.732, 54225.446, 1.2, 151.089, 10.79, 19.1, 24.6, 
  "", 2.77, 78.86, 0.926}, {"USA", "North America", "United States", 
  "2021-04-23", 3.1995381*^7, 62405., 59465.286, 571724., 783., 711.714, 
  96662.009, 188.533, 179.652, 1727.249, 2.366, 2.15, 0.89, 9707., 29.326, 
  38546., 116.452, "", "", "", "", 1.401363*^6, 4.13149666*^8, 1248.176, 
  4.234, 1.244122*^6, 3.759, 0.047, 21.3, "tests performed", 2.2232223*^8, 
  1.37234889*^8, 9.1175995*^7, 3.374587*^6, 2.862758*^6, 66.48, 41.03, 27.26, 
  8560., 56.94, 3.31002647*^8, 35.608, 38.3, 15.413, 9.732, 54225.446, 1.2, 
  151.089, 10.79, 19.1, 24.6, "", 2.77, 78.86, 0.926}, 
 {"USA", "North America", "United States", "2021-04-24", 3.2048873*^7, 
  53492., 59600.429, 572473., 749., 719.143, 96823.615, 161.606, 180.06, 
  1729.512, 2.263, 2.173, 0.88, 9574., 28.924, 37352., 112.845, "", "", "", 
  "", 989329., 4.14138995*^8, 1251.165, 2.989, 1.242234*^6, 3.753, 0.044, 
  22.7, "tests performed", 2.2564046*^8, 1.38644724*^8, 9.307804*^7, 
  3.31823*^6, 2.824078*^6, 67.47, 41.46, 27.83, 8444., 56.94, 3.31002647*^8, 
  35.608, 38.3, 15.413, 9.732, 54225.446, 1.2, 151.089, 10.79, 19.1, 24.6, 
  "", 2.77, 78.86, 0.926}, {"USA", "North America", "United States", 
  "2021-04-25", 3.2081038*^7, 32165., 58179.143, 572765., 292., 712.714, 
  96920.79, 97.174, 175.766, 1730.394, 0.882, 2.153, 0.88, 9548., 28.846, 
  37129., 112.171, "", "", 37185., 112.34, 587431., 4.14726426*^8, 1252.94, 
  1.775, 1.239036*^6, 3.743, 0.043, 23.3, "tests performed", 2.28661408*^8, 
  1.3997848*^8, 9.4772329*^7, 3.020948*^6, 2.750656*^6, 68.37, 41.85, 28.34, 
  8225., 56.94, 3.31002647*^8, 35.608, 38.3, 15.413, 9.732, 54225.446, 1.2, 
  151.089, 10.79, 19.1, 24.6, "", 2.77, 78.86, 0.926}, 
 {"USA", "North America", "United States", "2021-04-26", 3.2128604*^7, 
  47566., 55242.429, 573260., 495., 711.571, 97064.493, 143.703, 166.894, 
  1731.889, 1.495, 2.15, 0.87, 9759., 29.483, 37534., 113.395, "", "", "", 
  "", 989257., 4.15715683*^8, 1255.929, 2.989, 1.236076*^6, 3.734, 0.044, 
  22.7, "tests performed", 2.30768454*^8, 1.40969663*^8, 9.5888088*^7, 
  2.107046*^6, 2.741021*^6, 69., 42.15, 28.67, 8196., 56.94, 3.31002647*^8, 
  35.608, 38.3, 15.413, 9.732, 54225.446, 1.2, 151.089, 10.79, 19.1, 24.6, 
  "", 2.77, 78.86, 0.926}, {"USA", "North America", "United States", 
  "2021-04-27", 3.2179445*^7, 50841., 53799.571, 573915., 655., 685.143, 
  97218.09, 153.597, 162.535, 1733.868, 1.979, 2.07, 0.87, 9666., 29.202, 
  37202., 112.392, "", "", "", "", 1.562246*^6, 4.17277929*^8, 1260.648, 
  4.72, 1.236632*^6, 3.736, 0.043, 23.3, "tests performed", 2.32407669*^8, 
  1.41751857*^8, 9.6747454*^7, 1.639215*^6, 2.717062*^6, 69.49, 42.38, 28.93, 
  8124., 56.94, 3.31002647*^8, 35.608, 38.3, 15.413, 9.732, 54225.446, 1.2, 
  151.089, 10.79, 19.1, 24.6, "", 2.77, 78.86, 0.926}, 
 {"USA", "North America", "United States", "2021-04-28", 3.2234586*^7, 
  55141., 52697., 574881., 966., 700.571, 97384.677, 166.588, 159.204, 
  1736.787, 2.918, 2.117, 0.87, 9538., 28.815, 36875., 111.404, "", "", "", 
  "", 1.565933*^6, 4.18843862*^8, 1265.379, 4.731, 1.225728*^6, 3.703, 0.042, 
  23.8, "tests performed", 2.34639414*^8, 1.42692987*^8, 9.8044421*^7, 
  2.231745*^6, 2.669644*^6, 70.16, 42.67, 29.32, 7982., 56.94, 3.31002647*^8, 
  35.608, 38.3, 15.413, 9.732, 54225.446, 1.2, 151.089, 10.79, 19.1, 24.6, 
  "", 2.77, 78.86, 0.926}, {"USA", "North America", "United States", 
  "2021-04-29", 3.2292841*^7, 58255., 51409.286, 575752., 871., 687.286, 
  97560.673, 175.996, 155.314, 1739.418, 2.631, 2.076, 0.88, 9373., 28.317, 
  35991., 108.733, "", "", "", "", 1.408884*^6, 4.20252746*^8, 1269.636, 
  4.256, 1.21492*^6, 3.67, 0.042, 23.8, "tests performed", 2.37360493*^8, 
  1.43793565*^8, 9.9668945*^7, 2.721079*^6, 2.630407*^6, 70.97, 43., 29.8, 
  7865., 56.94, 3.31002647*^8, 35.608, 38.3, 15.413, 9.732, 54225.446, 1.2, 
  151.089, 10.79, 19.1, 24.6, "", 2.77, 78.86, 0.926}, 
 {"USA", "North America", "United States", "2021-04-30", 3.2350761*^7, 
  57920., 50768.571, 576500., 748., 682.286, 97735.656, 174.983, 153.378, 
  1741.678, 2.26, 2.061, 0.88, 9243., 27.924, 35360., 106.827, "", "", "", 
  "", 1.30569*^6, 4.21558436*^8, 1273.58, 3.945, 1.201253*^6, 3.629, 0.042, 
  23.8, "tests performed", 2.40159677*^8, 1.44894586*^8, 1.01407318*^8, 
  2.799184*^6, 2.548207*^6, 71.81, 43.32, 30.32, 7619., 56.94, 3.31002647*^8, 
  35.608, 38.3, 15.413, 9.732, 54225.446, 1.2, 151.089, 10.79, 19.1, 24.6, 
  "", 2.77, 78.86, 0.926}, {"USA", "North America", "United States", 
  "2021-05-01", 3.2396144*^7, 45383., 49610.143, 577225., 725., 678.857, 
  97872.764, 137.108, 149.878, 1743.868, 2.19, 2.051, 0.88, 9106., 27.51, 
  34001., 102.721, "", "", "", "", 898224., 4.2245666*^8, 1276.294, 2.714, 
  1.188238*^6, 3.59, 0.042, 23.8, "tests performed", 2.43463471*^8, 
  1.46239208*^8, 1.03422555*^8, 3.303794*^6, 2.546144*^6, 72.8, 43.73, 30.92, 
  7613., 56.94, 3.31002647*^8, 35.608, 38.3, 15.413, 9.732, 54225.446, 1.2, 
  151.089, 10.79, 19.1, 24.6, "", 2.77, 78.86, 0.926}, 
 {"USA", "North America", "United States", "2021-05-02", 3.2425548*^7, 
  29404., 49215.714, 577569., 344., 686.286, 97961.597, 88.833, 148.687, 
  1744.907, 1.039, 2.073, 0.87, 9078., 27.426, 33762., 101.999, "", "", 
  33769., 102.02, 519549., 4.22976209*^8, 1277.864, 1.57, 1.17854*^6, 3.561, 
  0.042, 23.8, "tests performed", 2.45591469*^8, 1.47047012*^8, 
  1.04774652*^8, 2.127998*^6, 2.41858*^6, 73.43, 43.97, 31.33, 7232., 56.94, 
  3.31002647*^8, 35.608, 38.3, 15.413, 9.732, 54225.446, 1.2, 151.089, 10.79, 
  19.1, 24.6, "", 2.77, 78.86, 0.926}, {"USA", "North America", 
  "United States", "2021-05-03", 3.247604*^7, 50492., 49633.714, 578070., 
  501., 687.143, 98114.14, 152.543, 149.95, 1746.421, 1.514, 2.076, 0.86, 
  9214., 27.837, 33961., 102.6, "", "", "", "", 886936., 4.23863145*^8, 
  1280.543, 2.68, 1.163923*^6, 3.516, 0.041, 24.4, "tests performed", 
  2.46780203*^8, 1.47517734*^8, 1.0552352*^8, 1.188734*^6, 2.287393*^6, 
  73.79, 44.11, 31.55, 6839., 56.94, 3.31002647*^8, 35.608, 38.3, 15.413, 
  9.732, 54225.446, 1.2, 151.089, 10.79, 19.1, 24.6, "", 2.77, 78.86, 0.926}, 
 {"USA", "North America", "United States", "2021-05-04", 3.2516756*^7, 
  40716., 48187.286, 578958., 888., 720.429, 98237.148, 123.008, 145.58, 
  1749.104, 2.683, 2.177, 0.84, 9185., 27.749, 33747., 101.954, "", "", "", 
  "", 1.411393*^6, 4.25274538*^8, 1284.807, 4.264, 1.142373*^6, 3.451, 0.041, 
  24.4, "tests performed", 2.47769049*^8, 1.47894671*^8, 1.06168588*^8, 
  988846., 2.194483*^6, 74.08, 44.22, 31.75, 6562., 56.94, 3.31002647*^8, 
  35.608, 38.3, 15.413, 9.732, 54225.446, 1.2, 151.089, 10.79, 19.1, 24.6, 
  "", 2.77, 78.86, 0.926}, {"USA", "North America", "United States", 
  "2021-05-05", 3.2561469*^7, 44713., 46697.571, 579751., 793., 695.714, 
  98372.231, 135.084, 141.079, 1751.5, 2.396, 2.102, 0.83, 8959., 27.066, 
  33338., 100.718, "", "", "", "", 1.516582*^6, 4.2679112*^8, 1289.389, 
  4.582, 1.135323*^6, 3.43, 0.04, 25., "tests performed", 2.4956682*^8, 
  1.48562891*^8, 1.07346533*^8, 1.797771*^6, 2.132487*^6, 74.62, 44.42, 32.1, 
  6376., 56.94, 3.31002647*^8, 35.608, 38.3, 15.413, 9.732, 54225.446, 1.2, 
  151.089, 10.79, 19.1, 24.6, "", 2.77, 78.86, 0.926}, 
 {"USA", "North America", "United States", "2021-05-06", 3.2609021*^7, 
  47552., 45168.571, 580552., 801., 685.714, 98515.892, 143.66, 136.46, 
  1753.92, 2.42, 2.072, 0.83, 8838., 26.701, 32498., 98.18, "", "", "", "", 
  1.299161*^6, 4.28090281*^8, 1293.314, 3.925, 1.119648*^6, 3.383, 0.039, 
  25.6, "tests performed", 2.51973752*^8, 1.49462265*^8, 1.08926627*^8, 
  2.406932*^6, 2.087608*^6, 75.34, 44.69, 32.57, 6242., 56.94, 3.31002647*^8, 
  35.608, 38.3, 15.413, 9.732, 54225.446, 1.2, 151.089, 10.79, 19.1, 24.6, 
  "", 2.77, 78.86, 0.926}, {"USA", "North America", "United States", 
  "2021-05-07", 3.2657158*^7, 48137., 43771., 581308., 756., 686.857, 
  98661.32, 145.428, 132.238, 1756.203, 2.284, 2.075, 0.82, 8651., 26.136, 
  31828., 96.156, "", "", "", "", 1.166526*^6, 4.29256807*^8, 1296.838, 
  3.524, 1.099767*^6, 3.323, 0.038, 26.3, "tests performed", 2.54779333*^8, 
  1.50416559*^8, 1.1087492*^8, 2.805581*^6, 2.088522*^6, 76.18, 44.98, 33.15, 
  6245., 56.94, 3.31002647*^8, 35.608, 38.3, 15.413, 9.732, 54225.446, 1.2, 
  151.089, 10.79, 19.1, 24.6, "", 2.77, 78.86, 0.926}, 
 {"USA", "North America", "United States", "2021-05-08", 3.2690834*^7, 
  33676., 42098.571, 581933., 625., 672.571, 98763.059, 101.739, 127.185, 
  1758.092, 1.888, 2.032, 0.82, 8472., 25.595, 30630., 92.537, "", "", "", 
  "", 845583., 4.3010239*^8, 1299.393, 2.555, 1.092247*^6, 3.3, 0.037, 27., 
  "tests performed", 2.57347205*^8, 1.51315505*^8, 1.12626771*^8, 
  2.567872*^6, 1.983391*^6, 76.95, 45.24, 33.68, 5930., 56.94, 3.31002647*^8, 
  35.608, 38.3, 15.413, 9.732, 54225.446, 1.2, 151.089, 10.79, 19.1, 24.6, 
  "", 2.77, 78.86, 0.926}, {"USA", "North America", "United States", 
  "2021-05-09", 3.2712264*^7, 21430., 40959.429, 582178., 245., 658.429, 
  98827.802, 64.743, 123.744, 1758.832, 0.74, 1.989, 0.82, 8362., 25.263, 
  30148., 91.081, "", "", 30245., 91.374, 480338., 4.30582728*^8, 1300.844, 
  1.451, 1.086646*^6, 3.283, 0.036, 27.8, "tests performed", 2.59716989*^8, 
  1.52116936*^8, 1.14258244*^8, 2.369784*^6, 2.017931*^6, 77.66, 45.48, 
  34.16, 6034., 52.31, 3.31002647*^8, 35.608, 38.3, 15.413, 9.732, 54225.446, 
  1.2, 151.089, 10.79, 19.1, 24.6, "", 2.77, 78.86, 0.926}, 
 {"USA", "North America", "United States", "2021-05-10", 3.2749068*^7, 
  36804., 39004., 582591., 413., 645.857, 98938.991, 111.189, 117.836, 
  1760.08, 1.248, 1.951, 0.81, 8344., 25.208, 29986., 90.591, "", "", "", "", 
  848099., 4.31430827*^8, 1303.406, 2.562, 1.081097*^6, 3.266, 0.035, 28.6, 
  "tests performed", 2.61599381*^8, 1.52819904*^8, 1.1553078*^8, 1.882392*^6, 
  2.117025*^6, 78.22, 45.69, 34.54, 6330., 52.31, 3.31002647*^8, 35.608, 
  38.3, 15.413, 9.732, 54225.446, 1.2, 151.089, 10.79, 19.1, 24.6, "", 2.77, 
  78.86, 0.926}, {"USA", "North America", "United States", "2021-05-11", 
  3.2782712*^7, 33644., 37993.714, 583274., 683., 616.571, 99040.634, 
  101.643, 114.784, 1762.143, 2.063, 1.863, 0.81, 8301., 25.078, 29481., 
  89.066, "", "", "", "", 1.318959*^6, 4.32749786*^8, 1307.391, 3.985, 
  1.067893*^6, 3.226, 0.034, 29.4, "tests performed", 2.63132561*^8, 
  1.53448316*^8, 1.16576359*^8, 1.53318*^6, 2.194787*^6, 78.68, 45.88, 34.86, 
  6563., 52.31, 3.31002647*^8, 35.608, 38.3, 15.413, 9.732, 54225.446, 1.2, 
  151.089, 10.79, 19.1, 24.6, "", 2.77, 78.86, 0.926}, 
 {"USA", "North America", "United States", "2021-05-12", 3.2818551*^7, 
  35839., 36726., 584132., 858., 625.857, 99148.908, 108.274, 110.954, 
  1764.735, 2.592, 1.891, 0.8, 8117., 24.522, 29112., 87.951, "", "", "", "", 
  1.328619*^6, 4.34078405*^8, 1311.405, 4.014, 1.041041*^6, 3.145, 0.033, 
  30.3, "tests performed", 2.64680844*^8, 1.53986312*^8, 1.17647439*^8, 
  1.548283*^6, 2.159146*^6, 79.14, 46.04, 35.18, 6456., 52.31, 3.31002647*^8, 
  35.608, 38.3, 15.413, 9.732, 54225.446, 1.2, 151.089, 10.79, 19.1, 24.6, 
  "", 2.77, 78.86, 0.926}, {"USA", "North America", "United States", 
  "2021-05-13", 3.2856627*^7, 38076., 35372.286, 584946., 814., 627.714, 
  99263.94, 115.032, 106.864, 1767.194, 2.459, 1.896, 0.81, 7919., 23.924, 
  28170., 85.105, "", "", "", "", 1.181416*^6, 4.35259821*^8, 1314.974, 
  3.569, 1.02422*^6, 3.094, 0.033, 30.3, "tests performed", 2.66596486*^8, 
  1.54624231*^8, 1.18987308*^8, 1.915642*^6, 2.088962*^6, 79.71, 46.23, 
  35.58, 6246., 52.31, 3.31002647*^8, 35.608, 38.3, 15.413, 9.732, 54225.446, 
  1.2, 151.089, 10.79, 19.1, 24.6, "", 2.77, 78.86, 0.926}, 
 {"USA", "North America", "United States", "2021-05-14", 3.2898886*^7, 
  42259., 34532.571, 585605., 659., 613.857, 99391.61, 127.67, 104.327, 
  1769.185, 1.991, 1.855, 0.81, 7630., 23.051, 27409., 82.806, "", "", "", 
  "", 1.071872*^6, 4.36331693*^8, 1318.212, 3.238, 1.010698*^6, 3.053, 0.032, 
  31.2, "tests performed", 2.68438666*^8, 1.55251852*^8, 1.20258637*^8, 
  1.84218*^6, 1.951333*^6, 80.26, 46.42, 35.96, 5835., 52.31, 3.31002647*^8, 
  35.608, 38.3, 15.413, 9.732, 54225.446, 1.2, 151.089, 10.79, 19.1, 24.6, 
  "", 2.77, 78.86, 0.926}, {"USA", "North America", "United States", 
  "2021-05-15", 3.292774*^7, 28854., 33843.714, 586092., 487., 594.143, 
  99478.782, 87.172, 102.246, 1770.657, 1.471, 1.795, 0.81, 7411., 22.39, 
  26173., 79.072, "", "", "", "", 776972., 4.37108665*^8, 1320.559, 2.347, 
  1.000896*^6, 3.024, 0.031, 32.3, "tests performed", 2.70832342*^8, 
  1.56217367*^8, 1.21768268*^8, 2.393676*^6, 1.926448*^6, 80.98, 46.71, 
  36.41, 5760., 52.31, 3.31002647*^8, 35.608, 38.3, 15.413, 9.732, 54225.446, 
  1.2, 151.089, 10.79, 19.1, 24.6, "", 2.77, 78.86, 0.926}, 
 {"USA", "North America", "United States", "2021-05-16", 3.2944627*^7, 
  16887., 33194.714, 586366., 274., 598.286, 99529.799, 51.018, 100.285, 
  1771.484, 0.828, 1.807, 0.8, 7271., 21.967, 25640., 77.462, "", "", 25859., 
  78.123, 448773., 4.37557438*^8, 1321.915, 1.356, 996387., 3.01, 0.031, 
  32.3, "tests performed", 2.72925411*^8, 1.57132234*^8, 1.22999721*^8, 
  2.093069*^6, 1.886917*^6, 81.61, 46.98, 36.78, 5642., 52.31, 3.31002647*^8, 
  35.608, 38.3, 15.413, 9.732, 54225.446, 1.2, 151.089, 10.79, 19.1, 24.6, 
  "", 2.77, 78.86, 0.926}, {"USA", "North America", "United States", 
  "2021-05-17", 3.2973249*^7, 28622., 32025.857, 586764., 398., 596.143, 
  99616.27, 86.471, 96.754, 1772.687, 1.202, 1.801, 0.79, 7300., 22.054, 
  25556., 77.208, "", "", "", "", 784443., 4.38341881*^8, 1324.285, 2.37, 
  987293., 2.983, 0.03, 33.3, "tests performed", 2.74411901*^8, 
  1.57827208*^8, 1.23828224*^8, 1.48649*^6, 1.83036*^6, 82.05, 47.19, 37.03, 
  5473., 52.31, 3.31002647*^8, 35.608, 38.3, 15.413, 9.732, 54225.446, 1.2, 
  151.089, 10.79, 19.1, 24.6, "", 2.77, 78.86, 0.926}, 
 {"USA", "North America", "United States", "2021-05-18", 3.3001039*^7, 
  27790., 31189.571, 587533., 769., 608.429, 99700.227, 83.957, 94.228, 
  1775.01, 2.323, 1.838, 0.78, 7162., 21.637, 25014., 75.57, "", "", "", "", 
  1.197151*^6, 4.39539032*^8, 1327.902, 3.617, 969892., 2.93, 0.03, 33.3, 
  "tests performed", 2.75535207*^8, 1.58365411*^8, 1.24455693*^8, 
  1.123306*^6, 1.771807*^6, 82.39, 47.35, 37.21, 5298., 52.31, 3.31002647*^8, 
  35.608, 38.3, 15.413, 9.732, 54225.446, 1.2, 151.089, 10.79, 19.1, 24.6, 
  "", 2.77, 78.86, 0.926}, {"USA", "North America", "United States", 
  "2021-05-19", 3.3030332*^7, 29293., 30254.429, 588194., 661., 580.286, 
  99788.725, 88.498, 91.402, 1777.007, 1.997, 1.753, 0.77, 7059., 21.326, 
  24921., 75.289, "", "", "", "", 1.161302*^6, 4.40700334*^8, 1331.41, 3.508, 
  945990., 2.858, 0.029, 34.5, "tests performed", 2.77290173*^8, 
  1.59174963*^8, 1.25453423*^8, 1.754966*^6, 1.801333*^6, 82.91, 47.59, 
  37.51, 5386., 52.31, 3.31002647*^8, 35.608, 38.3, 15.413, 9.732, 54225.446, 
  1.2, 151.089, 10.79, 19.1, 24.6, "", 2.77, 78.86, 0.926}, 
 {"USA", "North America", "United States", "2021-05-20", 3.306054*^7, 30208., 
  29130.429, 588869., 675., 560.429, 99879.987, 91.262, 88.007, 1779.046, 
  2.039, 1.693, 0.77, 6840., 20.664, 23939., 72.323, "", "", "", "", 992909., 
  4.41693243*^8, 1334.41, 3., 919060., 2.777, 0.029, 34.5, "tests performed", 
  2.7939725*^8, 1.6017782*^8, 1.26605166*^8, 2.107077*^6, 1.828681*^6, 83.54, 
  47.89, 37.86, 5468., 52.31, 3.31002647*^8, 35.608, 38.3, 15.413, 9.732, 
  54225.446, 1.2, 151.089, 10.79, 19.1, 24.6, "", 2.77, 78.86, 0.926}, 
 {"USA", "North America", "United States", "2021-05-21", 3.3088492*^7, 
  27952., 27086.571, 589481., 612., 553.714, 99964.433, 84.446, 81.832, 
  1780.895, 1.849, 1.673, 0.77, 6658., 20.115, 23372., 70.61, "", "", "", "", 
  967105., 4.42660348*^8, 1337.332, 2.922, 904094., 2.731, 0.028, 35.7, 
  "tests performed", 2.81595351*^8, 1.61278336*^8, 1.2777825*^8, 2.198101*^6, 
  1.879526*^6, 84.2, 48.22, 38.21, 5620., 52.31, 3.31002647*^8, 35.608, 38.3, 
  15.413, 9.732, 54225.446, 1.2, 151.089, 10.79, 19.1, 24.6, "", 2.77, 78.86, 
  0.926}, {"USA", "North America", "United States", "2021-05-22", 
  3.3108291*^7, 19799., 25793., 589967., 486., 553.571, 100024.248, 59.815, 
  77.924, 1782.363, 1.468, 1.672, 0.77, 6462., 19.523, 22612., 68.314, "", 
  "", "", "", 697178., 4.43357526*^8, 1339.438, 2.106, 892694., 2.697, 0.028, 
  35.7, "tests performed", 2.83941223*^8, 1.62470794*^8, 1.29006463*^8, 
  2.345872*^6, 1.872697*^6, 84.9, 48.58, 38.57, 5599., 52.31, 3.31002647*^8, 
  35.608, 38.3, 15.413, 9.732, 54225.446, 1.2, 151.089, 10.79, 19.1, 24.6, 
  "", 2.77, 78.86, 0.926}, {"USA", "North America", "United States", 
  "2021-05-23", 3.3121157*^7, 12866., 25218.571, 590158., 191., 541.714, 
  100063.118, 38.87, 76.188, 1782.94, 0.577, 1.637, 0.78, 6402., 19.341, 
  22410., 67.703, "", "", 22871., 69.096, 402656., 4.43760182*^8, 1340.654, 
  1.216, 886106., 2.677, 0.027, 37., "tests performed", 2.85720586*^8, 
  1.63309414*^8, 1.30014175*^8, 1.779363*^6, 1.827882*^6, 85.43, 48.83, 
  38.87, 5465., 46.76, 3.31002647*^8, 35.608, 38.3, 15.413, 9.732, 54225.446, 
  1.2, 151.089, 10.79, 19.1, 24.6, "", 2.77, 78.86, 0.926}, 
 {"USA", "North America", "United States", "2021-05-24", 3.3146976*^7, 
  25819., 24818.143, 590595., 437., 547.286, 100141.121, 78.002, 74.979, 
  1784.261, 1.32, 1.653, 0.79, 6417., 19.387, 22412., 67.709, "", "", "", "", 
  695364., 4.44455546*^8, 1342.755, 2.101, 873381., 2.639, 0.027, 37., 
  "tests performed", 2.868909*^8, 1.63907827*^8, 1.30615797*^8, 1.170314*^6, 
  1.782714*^6, 85.78, 49.01, 39.05, 5330., 46.76, 3.31002647*^8, 35.608, 
  38.3, 15.413, 9.732, 54225.446, 1.2, 151.089, 10.79, 19.1, 24.6, "", 2.77, 
  78.86, 0.926}, {"USA", "North America", "United States", "2021-05-25", 
  3.3169715*^7, 22739., 24096.571, 591218., 623., 526.429, 100209.818, 
  68.697, 72.799, 1786.143, 1.882, 1.59, 0.77, 6310., 19.063, 22071., 66.679, 
  "", "", "", "", 1.054345*^6, 4.45509891*^8, 1345.941, 3.185, 852980., 
  2.577, 0.027, 37., "tests performed", 2.87788872*^8, 1.64378258*^8, 
  1.31078608*^8, 897972., 1.750524*^6, 86.05, 49.15, 39.19, 5234., 46.76, 
  3.31002647*^8, 35.608, 38.3, 15.413, 9.732, 54225.446, 1.2, 151.089, 10.79, 
  19.1, 24.6, "", 2.77, 78.86, 0.926}, {"USA", "North America", 
  "United States", "2021-05-26", 3.3193687*^7, 23972., 23336.429, 592183., 
  965., 569.857, 100282.24, 72.422, 70.502, 1789.058, 2.915, 1.722, 0.76, 
  6137., 18.541, 21580., 65.196, "", "", "", "", 1.028856*^6, 4.46538747*^8, 
  1349.049, 3.108, 834059., 2.52, 0.027, 37., "tests performed", 
  2.89212304*^8, 1.65074907*^8, 1.31850089*^8, 1.423432*^6, 1.703162*^6, 
  86.48, 49.36, 39.42, 5093., 46.76, 3.31002647*^8, 35.608, 38.3, 15.413, 
  9.732, 54225.446, 1.2, 151.089, 10.79, 19.1, 24.6, "", 2.77, 78.86, 0.926}, 
 {"USA", "North America", "United States", "2021-05-27", 3.3221141*^7, 
  27454., 22943., 593524., 1341., 665., 100365.182, 82.942, 69.314, 1793.11, 
  4.051, 2.009, 0.75, 5998., 18.121, 21029., 63.531, "", "", "", "", 909570., 
  4.47448317*^8, 1351.797, 2.748, 822153., 2.484, 0.026, 38.5, 
  "tests performed", 2.90724607*^8, 1.65718717*^8, 1.32769894*^8, 
  1.512303*^6, 1.618194*^6, 86.93, 49.55, 39.7, 4838., 46.76, 3.31002647*^8, 
  35.608, 38.3, 15.413, 9.732, 54225.446, 1.2, 151.089, 10.79, 19.1, 24.6, 
  "", 2.77, 78.86, 0.926}, {"USA", "North America", "United States", 
  "2021-05-28", 3.3242999*^7, 21858., 22072.429, 594092., 568., 658.714, 
  100431.218, 66.036, 66.684, 1794.826, 1.716, 1.99, 0.73, 5776., 17.45, 
  20368., 61.534, "", "", "", "", 820509., 4.48268826*^8, 1354.276, 2.479, 
  801211., 2.421, 0.025, 40., "tests performed", 2.92099778*^8, 
  1.66388129*^8, 1.33532544*^8, 1.375171*^6, 1.500632*^6, 87.34, 49.75, 
  39.93, 4487., 46.76, 3.31002647*^8, 35.608, 38.3, 15.413, 9.732, 54225.446, 
  1.2, 151.089, 10.79, 19.1, 24.6, "", 2.77, 78.86, 0.926}, 
 {"USA", "North America", "United States", "2021-05-29", 3.3254998*^7, 
  11999., 20958.143, 594436., 344., 638.429, 100467.468, 36.25, 63.317, 
  1795.865, 1.039, 1.929, 0.71, 5602., 16.924, 19448., 58.755, "", "", "", 
  "", 552780., 4.48821606*^8, 1355.946, 1.67, 780583., 2.358, 0.025, 40., 
  "tests performed", 2.9370505*^8, 1.67157043*^8, 1.34418748*^8, 1.605272*^6, 
  1.394832*^6, 87.82, 49.98, 40.19, 4171., 46.76, 3.31002647*^8, 35.608, 
  38.3, 15.413, 9.732, 54225.446, 1.2, 151.089, 10.79, 19.1, 24.6, "", 2.77, 
  78.86, 0.926}, {"USA", "North America", "United States", "2021-05-30", 
  3.3261731*^7, 6733., 20082., 594562., 126., 629.143, 100487.81, 20.341, 
  60.67, 1796.245, 0.381, 1.901, 0.7, 5517., 16.668, 19034., 57.504, "", "", 
  19974., 60.344, 322025., 4.49143631*^8, 1356.919, 0.973, 769064., 2.323, 
  0.024, 41.7, "tests performed", 2.9492885*^8, 1.67733972*^8, 1.35087319*^8, 
  1.2238*^6, 1.315466*^6, 88.19, 50.15, 40.39, 3933., 46.76, 3.31002647*^8, 
  35.608, 38.3, 15.413, 9.732, 54225.446, 1.2, 151.089, 10.79, 19.1, 24.6, 
  "", 2.77, 78.86, 0.926}, {"USA", "North America", "United States", 
  "2021-05-31", 3.3267507*^7, 5776., 17218.714, 594704., 142., 587., 
  100505.26, 17.45, 52.02, 1796.674, 0.429, 1.773, 0.7, 5536., 16.725, 
  18642., 56.32, "", "", "", "", 258018., 4.49401649*^8, 1357.698, 0.78, 
  706586., 2.135, 0.025, 40., "tests performed", "", "", "", "", 1.253664*^6, 
  "", "", "", 3749., 46.76, 3.31002647*^8, 35.608, 38.3, 15.413, 9.732, 
  54225.446, 1.2, 151.089, 10.79, 19.1, 24.6, "", 2.77, 78.86, 0.926}, 
 {"USA", "North America", "United States", "2021-06-01", 3.329045*^7, 22943., 
  17247.857, 595342., 638., 589.143, 100574.573, 69.314, 52.108, 1798.602, 
  1.927, 1.78, 0.74, 5484., 16.568, 18625., 56.268, "", "", "", "", 528344., 
  4.49929993*^8, 1359.294, 1.596, 631443., 1.908, 0.025, 40., 
  "tests performed", 2.9640424*^8, 1.68489729*^8, 1.35867425*^8, "", 
  1.230767*^6, 88.63, 50.38, 40.63, 3680., 46.76, 3.31002647*^8, 35.608, 
  38.3, 15.413, 9.732, 54225.446, 1.2, 151.089, 10.79, 19.1, 24.6, "", 2.77, 
  78.86, 0.926}, {"USA", "North America", "United States", "2021-06-02", 
  3.3307363*^7, 16913., 16239.429, 595890., 548., 529.571, 100625.67, 51.096, 
  49.061, 1800.258, 1.656, 1.6, 0.75, 5311., 16.045, 18031., 54.474, "", "", 
  "", "", 819385., 4.50749378*^8, 1361.77, 2.475, 601519., 1.817, 0.024, 
  41.7, "tests performed", 2.96912892*^8, 1.68734435*^8, 1.3615525*^8, 
  508652., 1.100084*^6, 88.78, 50.45, 40.71, 3289., 46.76, 3.31002647*^8, 
  35.608, 38.3, 15.413, 9.732, 54225.446, 1.2, 151.089, 10.79, 19.1, 24.6, 
  "", 2.77, 78.86, 0.926}, {"USA", "North America", "United States", 
  "2021-06-03", 3.3326437*^7, 19074., 15042.286, 596491., 601., 423.857, 
  100683.295, 57.625, 45.445, 1802.073, 1.816, 1.281, 0.75, 5166., 15.607, 
  17579., 53.108, "", "", "", "", 681628., 4.51431006*^8, 1363.829, 2.059, 
  568956., 1.719, 0.025, 40., "tests performed", 2.97720928*^8, 
  1.69090262*^8, 1.36644618*^8, 808036., 999474., 89.02, 50.56, 40.86, 2988., 
  46.76, 3.31002647*^8, 35.608, 38.3, 15.413, 9.732, 54225.446, 1.2, 151.089, 
  10.79, 19.1, 24.6, "", 2.77, 78.86, 0.926}, 
 {"USA", "North America", "United States", "2021-06-04", 3.3343297*^7, 
  16860., 14328.286, 597001., 510., 415.571, 100734.231, 50.936, 43.288, 
  1803.614, 1.541, 1.255, 0.76, 4992., 15.081, 17035., 51.465, "", "", "", 
  "", 480061., 4.51911067*^8, 1365.279, 1.45, 520320., 1.572, 0.026, 38.5, 
  "tests performed", 2.99120522*^8, 1.69735441*^8, 1.37455367*^8, 
  1.399594*^6, 1.002963*^6, 89.44, 50.75, 41.1, 2999., 46.76, 3.31002647*^8, 
  35.608, 38.3, 15.413, 9.732, 54225.446, 1.2, 151.089, 10.79, 19.1, 24.6, 
  "", 2.77, 78.86, 0.926}, {"USA", "North America", "United States", 
  "2021-06-05", 3.3357205*^7, 13908., 14601., 597377., 376., 420.143, 
  100776.248, 42.018, 44.111, 1804.75, 1.136, 1.269, 0.76, 4937., 14.915, 
  16856., 50.924, "", "", "", "", "", "", "", "", "", "", "", "", "", 
  3.0026873*^8, 1.7027215*^8, 1.38112702*^8, 1.148208*^6, 937669., 89.78, 
  50.91, 41.3, 2804., 46.76, 3.31002647*^8, 35.608, 38.3, 15.413, 9.732, 
  54225.446, 1.2, 151.089, 10.79, 19.1, 24.6, "", 2.77, 78.86, 0.926}, 
 {"USA", "North America", "United States", "2021-06-06", 3.33626*^7, 5395., 
  14409.857, 597628., 251., 438., 100792.547, 16.299, 43.534, 1805.508, 
  0.758, 1.323, 0.75, "", "", "", "", "", "", 14648., 44.253, "", "", "", "", 
  "", "", "", "", "", 3.01638578*^8, 1.70833221*^8, 1.38969323*^8, 
  1.369848*^6, 958533., 90.19, 51.08, 41.55, 2866., 46.76, 3.31002647*^8, 
  35.608, 38.3, 15.413, 9.732, 54225.446, 1.2, 151.089, 10.79, 19.1, 24.6, 
  "", 2.77, 78.86, 0.926}, {"USA", "North America", "United States", 
  "2021-06-07", 3.3378096*^7, 15496., 15798.429, 597952., 324., 464., 
  100839.363, 46.815, 47.729, 1806.487, 0.979, 1.402, "", "", "", "", "", "", 
  "", "", "", "", "", "", "", "", "", "", "", "", 3.02851917*^8, 
  1.71310738*^8, 1.39748661*^8, 1.213339*^6, 1.026482*^6, 90.55, 51.22, 
  41.79, 3069., 46.76, 3.31002647*^8, 35.608, 38.3, 15.413, 9.732, 54225.446, 
  1.2, 151.089, 10.79, 19.1, 24.6, "", 2.77, 78.86, 0.926}, 
 {"URY", "South America", "Uruguay", "2020-03-13", 4., 4., "", "", "", "", 
  1.152, 1.152, "", "", "", "", "", "", "", "", "", "", "", "", "", "", "", 
  "", "", "", "", "", "", "", "", "", "", "", "", "", "", "", "", 25.93, 
  3.473727*^6, 19.751, 35.6, 14.655, 10.361, 20551.409, 0.1, 160.708, 6.93, 
  14., 19.9, "", 2.8, 77.91, 0.817}, {"URY", "South America", "Uruguay", 
  "2020-03-14", 6., 2., "", "", "", "", 1.727, 0.576, "", "", "", "", "", "", 
  "", "", "", "", "", "", "", "", "", "", "", "", "", "", "", "", "", "", "", 
  "", "", "", "", "", "", 48.15, 3.473727*^6, 19.751, 35.6, 14.655, 10.361, 
  20551.409, 0.1, 160.708, 6.93, 14., 19.9, "", 2.8, 77.91, 0.817}, 
 {"URY", "South America", "Uruguay", "2020-03-15", 8., 2., "", "", "", "", 
  2.303, 0.576, "", "", "", "", "", "", "", "", "", "", "", "", "", "", "", 
  "", "", "", "", "", "", "", "", "", "", "", "", "", "", "", "", 51.85, 
  3.473727*^6, 19.751, 35.6, 14.655, 10.361, 20551.409, 0.1, 160.708, 6.93, 
  14., 19.9, "", 2.8, 77.91, 0.817}, {"URY", "South America", "Uruguay", 
  "2020-03-16", 29., 21., "", "", "", "", 8.348, 6.045, "", "", "", "", "", 
  "", "", "", "", "", "", "", "", "", "", "", "", "", "", "", "", "", "", "", 
  "", "", "", "", "", "", "", 54.63, 3.473727*^6, 19.751, 35.6, 14.655, 
  10.361, 20551.409, 0.1, 160.708, 6.93, 14., 19.9, "", 2.8, 77.91, 0.817}, 
 {"URY", "South America", "Uruguay", "2020-03-17", 50., 21., "", "", "", "", 
  14.394, 6.045, "", "", "", "", "", "", "", "", "", "", "", "", "", "", "", 
  "", "", "", "", "", "", "", "", "", "", "", "", "", "", "", "", 54.63, 
  3.473727*^6, 19.751, 35.6, 14.655, 10.361, 20551.409, 0.1, 160.708, 6.93, 
  14., 19.9, "", 2.8, 77.91, 0.817}, {"URY", "South America", "Uruguay", 
  "2020-03-18", 79., 29., 11.286, "", "", 0., 22.742, 8.348, 3.249, "", "", 
  0., "", "", "", "", "", "", "", "", "", "", "", "", "", "", "", "", "", "", 
  "", "", "", "", "", "", "", "", "", 54.63, 3.473727*^6, 19.751, 35.6, 
  14.655, 10.361, 20551.409, 0.1, 160.708, 6.93, 14., 19.9, "", 2.8, 77.91, 
  0.817}, {"URY", "South America", "Uruguay", "2020-03-19", 94., 15., 13.429, 
  "", "", 0., 27.06, 4.318, 3.866, "", "", 0., "", "", "", "", "", "", "", 
  "", "", "", "", "", "", "", "", "", "", "", "", "", "", "", "", "", "", "", 
  "", 54.63, 3.473727*^6, 19.751, 35.6, 14.655, 10.361, 20551.409, 0.1, 
  160.708, 6.93, 14., 19.9, "", 2.8, 77.91, 0.817}, 
 {"URY", "South America", "Uruguay", "2020-03-20", 110., 16., 15.143, "", "", 
  0., 31.666, 4.606, 4.359, "", "", 0., "", "", "", "", "", "", "", "", "", 
  "", "", "", "", "", "", "", "", "", "", "", "", "", "", "", "", "", "", 
  54.63, 3.473727*^6, 19.751, 35.6, 14.655, 10.361, 20551.409, 0.1, 160.708, 
  6.93, 14., 19.9, "", 2.8, 77.91, 0.817}, {"URY", "South America", 
  "Uruguay", "2020-03-21", 135., 25., 18.429, "", "", 0., 38.863, 7.197, 
  5.305, "", "", 0., 1.23, "", "", "", "", "", "", "", "", "", "", "", "", 
  "", "", "", "", "", "", "", "", "", "", "", "", "", "", 54.63, 3.473727*^6, 
  19.751, 35.6, 14.655, 10.361, 20551.409, 0.1, 160.708, 6.93, 14., 19.9, "", 
  2.8, 77.91, 0.817}, {"URY", "South America", "Uruguay", "2020-03-22", 158., 
  23., 21.429, "", "", 0., 45.484, 6.621, 6.169, "", "", 0., 1.22, "", "", 
  "", "", "", "", "", "", "", "", "", "", "", "", "", "", "", "", "", "", "", 
  "", "", "", "", "", 54.63, 3.473727*^6, 19.751, 35.6, 14.655, 10.361, 
  20551.409, 0.1, 160.708, 6.93, 14., 19.9, "", 2.8, 77.91, 0.817}, 
 {"URY", "South America", "Uruguay", "2020-03-23", 162., 4., 19., "", "", 0., 
  46.636, 1.152, 5.47, "", "", 0., 1.19, "", "", "", "", "", "", "", "", "", 
  "", "", "", "", "", "", "", "", "", "", "", "", "", "", "", "", "", 54.63, 
  3.473727*^6, 19.751, 35.6, 14.655, 10.361, 20551.409, 0.1, 160.708, 6.93, 
  14., 19.9, "", 2.8, 77.91, 0.817}, {"URY", "South America", "Uruguay", 
  "2020-03-24", 189., 27., 19.857, "", "", 0., 54.408, 7.773, 5.716, "", "", 
  0., 1.19, "", "", "", "", "", "", "", "", "", "", "", "", "", "", "", "", 
  "", "", "", "", "", "", "", "", "", "", 57.41, 3.473727*^6, 19.751, 35.6, 
  14.655, 10.361, 20551.409, 0.1, 160.708, 6.93, 14., 19.9, "", 2.8, 77.91, 
  0.817}, {"URY", "South America", "Uruguay", "2020-03-25", 217., 28., 
  19.714, "", "", 0., 62.469, 8.061, 5.675, "", "", 0., 1.17, "", "", "", "", 
  "", "", "", "", "", "", "", "", "", "", "", "", "", "", "", "", "", "", "", 
  "", "", "", 57.41, 3.473727*^6, 19.751, 35.6, 14.655, 10.361, 20551.409, 
  0.1, 160.708, 6.93, 14., 19.9, "", 2.8, 77.91, 0.817}, 
 {"URY", "South America", "Uruguay", "2020-03-26", 238., 21., 20.571, "", "", 
  0., 68.514, 6.045, 5.922, "", "", 0., 1.14, "", "", "", "", "", "", "", "", 
  "", "", "", "", "", "", "", "", "", "", "", "", "", "", "", "", "", "", 
  57.41, 3.473727*^6, 19.751, 35.6, 14.655, 10.361, 20551.409, 0.1, 160.708, 
  6.93, 14., 19.9, "", 2.8, 77.91, 0.817}, {"URY", "South America", 
  "Uruguay", "2020-03-27", 274., 36., 23.429, "", "", 0., 78.878, 10.364, 
  6.745, "", "", 0., 1.11, "", "", "", "", "", "", "", "", "", "", "", "", 
  "", "", "", "", "", "", "", "", "", "", "", "", "", "", 62.96, 3.473727*^6, 
  19.751, 35.6, 14.655, 10.361, 20551.409, 0.1, 160.708, 6.93, 14., 19.9, "", 
  2.8, 77.91, 0.817}, {"URY", "South America", "Uruguay", "2020-03-28", 303., 
  29., 24., 1., 1., 0.143, 87.226, 8.348, 6.909, 0.288, 0.288, 0.041, 1.07, 
  "", "", "", "", "", "", "", "", "", 2926., 0.842, "", "", "", "", "", 
  "tests performed", "", "", "", "", "", "", "", "", "", 62.96, 3.473727*^6, 
  19.751, 35.6, 14.655, 10.361, 20551.409, 0.1, 160.708, 6.93, 14., 19.9, "", 
  2.8, 77.91, 0.817}, {"URY", "South America", "Uruguay", "2020-03-29", 309., 
  6., 21.571, 1., 0., 0.143, 88.953, 1.727, 6.21, 0.288, 0., 0.041, 1.02, "", 
  "", "", "", "", "", "", "", 200., 3126., 0.9, 0.058, "", "", "", "", 
  "tests performed", "", "", "", "", "", "", "", "", "", 62.96, 3.473727*^6, 
  19.751, 35.6, 14.655, 10.361, 20551.409, 0.1, 160.708, 6.93, 14., 19.9, "", 
  2.8, 77.91, 0.817}, {"URY", "South America", "Uruguay", "2020-03-30", 320., 
  11., 22.571, 1., 0., 0.143, 92.12, 3.167, 6.498, 0.288, 0., 0.041, 0.99, 
  "", "", "", "", "", "", "", "", 299., 3425., 0.986, 0.086, "", "", "", "", 
  "tests performed", "", "", "", "", "", "", "", "", "", 62.96, 3.473727*^6, 
  19.751, 35.6, 14.655, 10.361, 20551.409, 0.1, 160.708, 6.93, 14., 19.9, "", 
  2.8, 77.91, 0.817}, {"URY", "South America", "Uruguay", "2020-03-31", 338., 
  18., 21.286, 1., 0., 0.143, 97.302, 5.182, 6.128, 0.288, 0., 0.041, 0.96, 
  "", "", "", "", "", "", "", "", 394., 3819., 1.099, 0.113, "", "", "", "", 
  "tests performed", "", "", "", "", "", "", "", "", "", 62.96, 3.473727*^6, 
  19.751, 35.6, 14.655, 10.361, 20551.409, 0.1, 160.708, 6.93, 14., 19.9, "", 
  2.8, 77.91, 0.817}, {"URY", "South America", "Uruguay", "2020-04-01", 350., 
  12., 19., 2., 1., 0.286, 100.756, 3.455, 5.47, 0.576, 0.288, 0.082, 0.94, 
  "", "", "", "", "", "", "", "", 289., 4108., 1.183, 0.083, "", "", "", "", 
  "tests performed", "", "", "", "", "", "", "", "", "", 68.52, 3.473727*^6, 
  19.751, 35.6, 14.655, 10.361, 20551.409, 0.1, 160.708, 6.93, 14., 19.9, "", 
  2.8, 77.91, 0.817}, {"URY", "South America", "Uruguay", "2020-04-02", 369., 
  19., 18.714, 4., 2., 0.571, 106.226, 5.47, 5.387, 1.152, 0.576, 0.165, 
  0.92, "", "", "", "", "", "", "", "", 356., 4464., 1.285, 0.102, "", "", 
  "", "", "tests performed", "", "", "", "", "", "", "", "", "", 72.22, 
  3.473727*^6, 19.751, 35.6, 14.655, 10.361, 20551.409, 0.1, 160.708, 6.93, 
  14., 19.9, "", 2.8, 77.91, 0.817}, {"URY", "South America", "Uruguay", 
  "2020-04-03", 386., 17., 16., 4., 0., 0.571, 111.12, 4.894, 4.606, 1.152, 
  0., 0.165, 0.91, "", "", "", "", "", "", "", "", 322., 4786., 1.378, 0.093, 
  "", "", "", "", "tests performed", "", "", "", "", "", "", "", "", "", 
  72.22, 3.473727*^6, 19.751, 35.6, 14.655, 10.361, 20551.409, 0.1, 160.708, 
  6.93, 14., 19.9, "", 2.8, 77.91, 0.817}, {"URY", "South America", 
  "Uruguay", "2020-04-04", 400., 14., 13.857, 5., 1., 0.571, 115.15, 4.03, 
  3.989, 1.439, 0.288, 0.165, 0.9, "", "", "", "", "", "", "", "", 277., 
  5063., 1.458, 0.08, 305., 0.088, 0.045, 22., "tests performed", "", "", "", 
  "", "", "", "", "", "", 72.22, 3.473727*^6, 19.751, 35.6, 14.655, 10.361, 
  20551.409, 0.1, 160.708, 6.93, 14., 19.9, "", 2.8, 77.91, 0.817}, 
 {"URY", "South America", "Uruguay", "2020-04-05", 406., 6., 13.857, 6., 1., 
  0.714, 116.877, 1.727, 3.989, 1.727, 0.288, 0.206, 0.9, "", "", "", "", "", 
  "", "", "", 145., 5208., 1.499, 0.042, 297., 0.085, 0.047, 21.4, 
  "tests performed", "", "", "", "", "", "", "", "", "", 72.22, 3.473727*^6, 
  19.751, 35.6, 14.655, 10.361, 20551.409, 0.1, 160.708, 6.93, 14., 19.9, "", 
  2.8, 77.91, 0.817}, {"URY", "South America", "Uruguay", "2020-04-06", 415., 
  9., 13.571, 6., 0., 0.714, 119.468, 2.591, 3.907, 1.727, 0., 0.206, 0.91, 
  "", "", "", "", "", "", "", "", 177., 5385., 1.55, 0.051, 280., 0.081, 
  0.048, 20.6, "tests performed", "", "", "", "", "", "", "", "", "", 72.22, 
  3.473727*^6, 19.751, 35.6, 14.655, 10.361, 20551.409, 0.1, 160.708, 6.93, 
  14., 19.9, "", 2.8, 77.91, 0.817}, {"URY", "South America", "Uruguay", 
  "2020-04-07", 424., 9., 12.286, 7., 1., 0.857, 122.059, 2.591, 3.537, 
  2.015, 0.288, 0.247, 0.92, "", "", "", "", "", "", "", "", 342., 5727., 
  1.649, 0.098, 273., 0.079, 0.045, 22.2, "tests performed", "", "", "", "", 
  "", "", "", "", "", 72.22, 3.473727*^6, 19.751, 35.6, 14.655, 10.361, 
  20551.409, 0.1, 160.708, 6.93, 14., 19.9, "", 2.8, 77.91, 0.817}, 
 {"URY", "South America", "Uruguay", "2020-04-08", 456., 32., 15.143, 7., 0., 
  0.714, 131.271, 9.212, 4.359, 2.015, 0., 0.206, 0.94, "", "", "", "", "", 
  "", "", "", 448., 6175., 1.778, 0.129, 295., 0.085, 0.051, 19.5, 
  "tests performed", "", "", "", "", "", "", "", "", "", 72.22, 3.473727*^6, 
  19.751, 35.6, 14.655, 10.361, 20551.409, 0.1, 160.708, 6.93, 14., 19.9, "", 
  2.8, 77.91, 0.817}, {"URY", "South America", "Uruguay", "2020-04-09", 473., 
  17., 14.857, 7., 0., 0.429, 136.165, 4.894, 4.277, 2.015, 0., 0.123, 0.91, 
  "", "", "", "", "", "", "", "", 681., 6856., 1.974, 0.196, 342., 0.098, 
  0.043, 23., "tests performed", "", "", "", "", "", "", "", "", "", 72.22, 
  3.473727*^6, 19.751, 35.6, 14.655, 10.361, 20551.409, 0.1, 160.708, 6.93, 
  14., 19.9, "", 2.8, 77.91, 0.817}, {"URY", "South America", "Uruguay", 
  "2020-04-10", 494., 21., 15.429, 7., 0., 0.429, 142.21, 6.045, 4.442, 
  2.015, 0., 0.123, 0.89, "", "", "", "", "", "", "", "", 640., 7496., 2.158, 
  0.184, 387., 0.111, 0.04, 25.1, "tests performed", "", "", "", "", "", "", 
  "", "", "", 72.22, 3.473727*^6, 19.751, 35.6, 14.655, 10.361, 20551.409, 
  0.1, 160.708, 6.93, 14., 19.9, "", 2.8, 77.91, 0.817}, 
 {"URY", "South America", "Uruguay", "2020-04-11", 501., 7., 14.429, 7., 0., 
  0.286, 144.225, 2.015, 4.154, 2.015, 0., 0.082, 0.86, "", "", "", "", "", 
  "", "", "", 618., 8114., 2.336, 0.178, 436., 0.126, 0.033, 30.2, 
  "tests performed", "", "", "", "", "", "", "", "", "", 72.22, 3.473727*^6, 
  19.751, 35.6, 14.655, 10.361, 20551.409, 0.1, 160.708, 6.93, 14., 19.9, "", 
  2.8, 77.91, 0.817}, {"URY", "South America", "Uruguay", "2020-04-12", 480., 
  -21., 10.571, 7., 0., 0.143, 138.18, -6.045, 3.043, 2.015, 0., 0.041, 0.85, 
  "", "", "", "", "", "", "", "", 660., 8774., 2.526, 0.19, 509., 0.147, 
  0.021, 48.2, "tests performed", "", "", "", "", "", "", "", "", "", 72.22, 
  3.473727*^6, 19.751, 35.6, 14.655, 10.361, 20551.409, 0.1, 160.708, 6.93, 
  14., 19.9, "", 2.8, 77.91, 0.817}, {"URY", "South America", "Uruguay", 
  "2020-04-13", 483., 3., 9.714, 8., 1., 0.286, 139.044, 0.864, 2.797, 2.303, 
  0.288, 0.082, 0.84, "", "", "", "", "", "", "", "", 462., 9236., 2.659, 
  0.133, 550., 0.158, 0.018, 56.6, "tests performed", "", "", "", "", "", "", 
  "", "", "", 62.96, 3.473727*^6, 19.751, 35.6, 14.655, 10.361, 20551.409, 
  0.1, 160.708, 6.93, 14., 19.9, "", 2.8, 77.91, 0.817}, 
 {"URY", "South America", "Uruguay", "2020-04-14", 492., 9., 9.714, 8., 0., 
  0.143, 141.635, 2.591, 2.797, 2.303, 0., 0.041, 0.83, "", "", "", "", "", 
  "", "", "", 693., 9929., 2.858, 0.199, 600., 0.173, 0.016, 61.8, 
  "tests performed", "", "", "", "", "", "", "", "", "", 62.96, 3.473727*^6, 
  19.751, 35.6, 14.655, 10.361, 20551.409, 0.1, 160.708, 6.93, 14., 19.9, "", 
  2.8, 77.91, 0.817}, {"URY", "South America", "Uruguay", "2020-04-15", 493., 
  1., 5.286, 9., 1., 0.286, 141.922, 0.288, 1.522, 2.591, 0.288, 0.082, 0.82, 
  "", "", "", "", "", "", "", "", 519., 10448., 3.008, 0.149, 610., 0.176, 
  0.009, 115.4, "tests performed", "", "", "", "", "", "", "", "", "", 62.96, 
  3.473727*^6, 19.751, 35.6, 14.655, 10.361, 20551.409, 0.1, 160.708, 6.93, 
  14., 19.9, "", 2.8, 77.91, 0.817}, {"URY", "South America", "Uruguay", 
  "2020-04-16", 502., 9., 4.143, 9., 0., 0.286, 144.513, 2.591, 1.193, 2.591, 
  0., 0.082, 0.83, "", "", "", "", "", "", "", "", 791., 11239., 3.235, 
  0.228, 626., 0.18, 0.007, 151.1, "tests performed", "", "", "", "", "", "", 
  "", "", "", 62.96, 3.473727*^6, 19.751, 35.6, 14.655, 10.361, 20551.409, 
  0.1, 160.708, 6.93, 14., 19.9, "", 2.8, 77.91, 0.817}, 
 {"URY", "South America", "Uruguay", "2020-04-17", 508., 6., 2., 9., 0., 
  0.286, 146.241, 1.727, 0.576, 2.591, 0., 0.082, 0.85, "", "", "", "", "", 
  "", "", "", 510., 11749., 3.382, 0.147, 608., 0.175, 0.003, 304., 
  "tests performed", "", "", "", "", "", "", "", "", "", 62.96, 3.473727*^6, 
  19.751, 35.6, 14.655, 10.361, 20551.409, 0.1, 160.708, 6.93, 14., 19.9, "", 
  2.8, 77.91, 0.817}, {"URY", "South America", "Uruguay", "2020-04-18", 517., 
  9., 2.286, 9., 0., 0.286, 148.831, 2.591, 0.658, 2.591, 0., 0.082, 0.88, 
  "", "", "", "", "", "", "", "", 729., 12478., 3.592, 0.21, 623., 0.179, 
  0.004, 272.5, "tests performed", "", "", "", "", "", "", "", "", "", 62.96, 
  3.473727*^6, 19.751, 35.6, 14.655, 10.361, 20551.409, 0.1, 160.708, 6.93, 
  14., 19.9, "", 2.8, 77.91, 0.817}, {"URY", "South America", "Uruguay", 
  "2020-04-19", 528., 11., 6.857, 10., 1., 0.429, 151.998, 3.167, 1.974, 
  2.879, 0.288, 0.123, 0.91, "", "", "", "", "", "", "", "", 348., 12826., 
  3.692, 0.1, 579., 0.167, 0.012, 84.4, "tests performed", "", "", "", "", 
  "", "", "", "", "", 62.96, 3.473727*^6, 19.751, 35.6, 14.655, 10.361, 
  20551.409, 0.1, 160.708, 6.93, 14., 19.9, "", 2.8, 77.91, 0.817}, 
 {"URY", "South America", "Uruguay", "2020-04-20", 535., 7., 7.429, 10., 0., 
  0.286, 154.013, 2.015, 2.139, 2.879, 0., 0.082, 0.93, "", "", "", "", "", 
  "", "", "", "", "", "", "", 554., 0.159, 0.013, 74.6, "tests performed", 
  "", "", "", "", "", "", "", "", "", 62.96, 3.473727*^6, 19.751, 35.6, 
  14.655, 10.361, 20551.409, 0.1, 160.708, 6.93, 14., 19.9, "", 2.8, 77.91, 
  0.817}, {"URY", "South America", "Uruguay", "2020-04-21", 543., 8., 7.286, 
  12., 2., 0.571, 156.316, 2.303, 2.097, 3.455, 0.576, 0.165, 0.95, "", "", 
  "", "", "", "", "", "", "", 13396., 3.856, "", 495., 0.142, 0.015, 67.9, 
  "tests performed", "", "", "", "", "", "", "", "", "", 62.96, 3.473727*^6, 
  19.751, 35.6, 14.655, 10.361, 20551.409, 0.1, 160.708, 6.93, 14., 19.9, "", 
  2.8, 77.91, 0.817}, {"URY", "South America", "Uruguay", "2020-04-22", 549., 
  6., 8., 12., 0., 0.429, 158.044, 1.727, 2.303, 3.455, 0., 0.123, 0.97, "", 
  "", "", "", "", "", "", "", 527., 13923., 4.008, 0.152, 496., 0.143, 0.016, 
  62., "tests performed", "", "", "", "", "", "", "", "", "", 61.11, 
  3.473727*^6, 19.751, 35.6, 14.655, 10.361, 20551.409, 0.1, 160.708, 6.93, 
  14., 19.9, "", 2.8, 77.91, 0.817}, {"URY", "South America", "Uruguay", 
  "2020-04-23", 557., 8., 7.857, 12., 0., 0.429, 160.347, 2.303, 2.262, 
  3.455, 0., 0.123, 0.99, "", "", "", "", "", "", "", "", 609., 14532., 
  4.183, 0.175, 470., 0.135, 0.017, 59.8, "tests performed", "", "", "", "", 
  "", "", "", "", "", 61.11, 3.473727*^6, 19.751, 35.6, 14.655, 10.361, 
  20551.409, 0.1, 160.708, 6.93, 14., 19.9, "", 2.8, 77.91, 0.817}, 
 {"URY", "South America", "Uruguay", "2020-04-24", 563., 6., 7.857, 12., 0., 
  0.429, 162.074, 1.727, 2.262, 3.455, 0., 0.123, 1.03, "", "", "", "", "", 
  "", "", "", 610., 15142., 4.359, 0.176, 485., 0.14, 0.016, 61.7, 
  "tests performed", "", "", "", "", "", "", "", "", "", 61.11, 3.473727*^6, 
  19.751, 35.6, 14.655, 10.361, 20551.409, 0.1, 160.708, 6.93, 14., 19.9, "", 
  2.8, 77.91, 0.817}, {"URY", "South America", "Uruguay", "2020-04-25", 596., 
  33., 11.286, 14., 2., 0.714, 171.574, 9.5, 3.249, 4.03, 0.576, 0.206, 1.08, 
  "", "", "", "", "", "", "", "", 692., 15834., 4.558, 0.199, 479., 0.138, 
  0.024, 42.4, "tests performed", "", "", "", "", "", "", "", "", "", 61.11, 
  3.473727*^6, 19.751, 35.6, 14.655, 10.361, 20551.409, 0.1, 160.708, 6.93, 
  14., 19.9, "", 2.8, 77.91, 0.817}, {"URY", "South America", "Uruguay", 
  "2020-04-26", 606., 10., 11.143, 15., 1., 0.714, 174.452, 2.879, 3.208, 
  4.318, 0.288, 0.206, 1.04, "", "", "", "", "", "", "", "", 662., 16496., 
  4.749, 0.191, 524., 0.151, 0.021, 47., "tests performed", "", "", "", "", 
  "", "", "", "", "", 61.11, 3.473727*^6, 19.751, 35.6, 14.655, 10.361, 
  20551.409, 0.1, 160.708, 6.93, 14., 19.9, "", 2.8, 77.91, 0.817}, 
 {"URY", "South America", "Uruguay", "2020-04-27", 620., 14., 12.143, 15., 
  0., 0.714, 178.483, 4.03, 3.496, 4.318, 0., 0.206, 1., "", "", "", "", "", 
  "", "", "", 567., 17063., 4.912, 0.163, 565., 0.163, 0.021, 46.5, 
  "tests performed", "", "", "", "", "", "", "", "", "", 61.11, 3.473727*^6, 
  19.751, 35.6, 14.655, 10.361, 20551.409, 0.1, 160.708, 6.93, 14., 19.9, "", 
  2.8, 77.91, 0.817}, {"URY", "South America", "Uruguay", "2020-04-28", 625., 
  5., 11.714, 15., 0., 0.429, 179.922, 1.439, 3.372, 4.318, 0., 0.123, 0.95, 
  "", "", "", "", "", "", "", "", 442., 17505., 5.039, 0.127, 587., 0.169, 
  0.02, 50.1, "tests performed", "", "", "", "", "", "", "", "", "", 61.11, 
  3.473727*^6, 19.751, 35.6, 14.655, 10.361, 20551.409, 0.1, 160.708, 6.93, 
  14., 19.9, "", 2.8, 77.91, 0.817}, {"URY", "South America", "Uruguay", 
  "2020-04-29", 630., 5., 11.571, 15., 0., 0.429, 181.361, 1.439, 3.331, 
  4.318, 0., 0.123, 0.91, "", "", "", "", "", "", "", "", 635., 18140., 
  5.222, 0.183, 602., 0.173, 0.019, 52., "tests performed", "", "", "", "", 
  "", "", "", "", "", 61.11, 3.473727*^6, 19.751, 35.6, 14.655, 10.361, 
  20551.409, 0.1, 160.708, 6.93, 14., 19.9, "", 2.8, 77.91, 0.817}, 
 {"URY", "South America", "Uruguay", "2020-04-30", 643., 13., 12.286, 17., 
  2., 0.714, 185.104, 3.742, 3.537, 4.894, 0.576, 0.206, 0.88, "", "", "", 
  "", "", "", "", "", 876., 19016., 5.474, 0.252, 641., 0.185, 0.019, 52.2, 
  "tests performed", "", "", "", "", "", "", "", "", "", 61.11, 3.473727*^6, 
  19.751, 35.6, 14.655, 10.361, 20551.409, 0.1, 160.708, 6.93, 14., 19.9, "", 
  2.8, 77.91, 0.817}, {"URY", "South America", "Uruguay", "2020-05-01", 648., 
  5., 12.143, 17., 0., 0.714, 186.543, 1.439, 3.496, 4.894, 0., 0.206, 0.85, 
  "", "", "", "", "", "", "", "", 731., 19747., 5.685, 0.21, 658., 0.189, 
  0.018, 54.2, "tests performed", "", "", "", "", "", "", "", "", "", 61.11, 
  3.473727*^6, 19.751, 35.6, 14.655, 10.361, 20551.409, 0.1, 160.708, 6.93, 
  14., 19.9, "", 2.8, 77.91, 0.817}, {"URY", "South America", "Uruguay", 
  "2020-05-02", 652., 4., 8., 17., 0., 0.429, 187.695, 1.152, 2.303, 4.894, 
  0., 0.123, 0.83, "", "", "", "", "", "", "", "", 807., 20554., 5.917, 
  0.232, 674., 0.194, 0.012, 84.2, "tests performed", "", "", "", "", "", "", 
  "", "", "", 61.11, 3.473727*^6, 19.751, 35.6, 14.655, 10.361, 20551.409, 
  0.1, 160.708, 6.93, 14., 19.9, "", 2.8, 77.91, 0.817}, 
 {"URY", "South America", "Uruguay", "2020-05-03", 655., 3., 7., 17., 0., 
  0.286, 188.558, 0.864, 2.015, 4.894, 0., 0.082, 0.84, "", "", "", "", "", 
  "", "", "", 610., 21164., 6.093, 0.176, 667., 0.192, 0.01, 95.3, 
  "tests performed", "", "", "", "", "", "", "", "", "", 61.11, 3.473727*^6, 
  19.751, 35.6, 14.655, 10.361, 20551.409, 0.1, 160.708, 6.93, 14., 19.9, "", 
  2.8, 77.91, 0.817}, {"URY", "South America", "Uruguay", "2020-05-04", 657., 
  2., 5.286, 17., 0., 0.286, 189.134, 0.576, 1.522, 4.894, 0., 0.082, 0.85, 
  "", "", "", "", "", "", "", "", 775., 21939., 6.316, 0.223, 697., 0.201, 
  0.008, 131.9, "tests performed", "", "", "", "", "", "", "", "", "", 61.11, 
  3.473727*^6, 19.751, 35.6, 14.655, 10.361, 20551.409, 0.1, 160.708, 6.93, 
  14., 19.9, "", 2.8, 77.91, 0.817}, {"URY", "South America", "Uruguay", 
  "2020-05-05", 670., 13., 6.429, 17., 0., 0.286, 192.876, 3.742, 1.851, 
  4.894, 0., 0.082, 0.88, "", "", "", "", "", "", "", "", 866., 22805., 
  6.565, 0.249, 757., 0.218, 0.008, 117.7, "tests performed", "", "", "", "", 
  "", "", "", "", "", 61.11, 3.473727*^6, 19.751, 35.6, 14.655, 10.361, 
  20551.409, 0.1, 160.708, 6.93, 14., 19.9, "", 2.8, 77.91, 0.817}, 
 {"URY", "South America", "Uruguay", "2020-05-06", 673., 3., 6.143, 17., 0., 
  0.286, 193.74, 0.864, 1.768, 4.894, 0., 0.082, 0.87, "", "", "", "", "", 
  "", "", "", 1006., 23811., 6.855, 0.29, 810., 0.233, 0.008, 131.9, 
  "tests performed", "", "", "", "", "", "", "", "", "", 61.11, 3.473727*^6, 
  19.751, 35.6, 14.655, 10.361, 20551.409, 0.1, 160.708, 6.93, 14., 19.9, "", 
  2.8, 77.91, 0.817}, {"URY", "South America", "Uruguay", "2020-05-07", 684., 
  11., 5.857, 17., 0., 0., 196.907, 3.167, 1.686, 4.894, 0., 0., 0.88, "", 
  "", "", "", "", "", "", "", 845., 24656., 7.098, 0.243, 806., 0.232, 0.007, 
  137.6, "tests performed", "", "", "", "", "", "", "", "", "", 61.11, 
  3.473727*^6, 19.751, 35.6, 14.655, 10.361, 20551.409, 0.1, 160.708, 6.93, 
  14., 19.9, "", 2.8, 77.91, 0.817}, {"URY", "South America", "Uruguay", 
  "2020-05-08", 694., 10., 6.571, 18., 1., 0.143, 199.785, 2.879, 1.892, 
  5.182, 0.288, 0.041, 0.88, "", "", "", "", "", "", "", "", 1042., 25698., 
  7.398, 0.3, 850., 0.245, 0.008, 129.4, "tests performed", "", "", "", "", 
  "", "", "", "", "", 61.11, 3.473727*^6, 19.751, 35.6, 14.655, 10.361, 
  20551.409, 0.1, 160.708, 6.93, 14., 19.9, "", 2.8, 77.91, 0.817}, 
 {"URY", "South America", "Uruguay", "2020-05-09", 702., 8., 7.143, 18., 0., 
  0.143, 202.088, 2.303, 2.056, 5.182, 0., 0.041, 0.86, "", "", "", "", "", 
  "", "", "", 1140., 26838., 7.726, 0.328, 898., 0.259, 0.008, 125.7, 
  "tests performed", "", "", "", "", "", "", "", "", "", 61.11, 3.473727*^6, 
  19.751, 35.6, 14.655, 10.361, 20551.409, 0.1, 160.708, 6.93, 14., 19.9, "", 
  2.8, 77.91, 0.817}, {"URY", "South America", "Uruguay", "2020-05-10", 707., 
  5., 7.429, 19., 1., 0.286, 203.528, 1.439, 2.139, 5.47, 0.288, 0.082, 0.85, 
  "", "", "", "", "", "", "", "", 623., 27461., 7.905, 0.179, 900., 0.259, 
  0.008, 121.1, "tests performed", "", "", "", "", "", "", "", "", "", 61.11, 
  3.473727*^6, 19.751, 35.6, 14.655, 10.361, 20551.409, 0.1, 160.708, 6.93, 
  14., 19.9, "", 2.8, 77.91, 0.817}, {"URY", "South America", "Uruguay", 
  "2020-05-11", 711., 4., 7.714, 19., 0., 0.286, 204.679, 1.152, 2.221, 5.47, 
  0., 0.082, 0.83, "", "", "", "", "", "", "", "", 1236., 28697., 8.261, 
  0.356, 965., 0.278, 0.008, 125.1, "tests performed", "", "", "", "", "", 
  "", "", "", "", 61.11, 3.473727*^6, 19.751, 35.6, 14.655, 10.361, 
  20551.409, 0.1, 160.708, 6.93, 14., 19.9, "", 2.8, 77.91, 0.817}, 
 {"URY", "South America", "Uruguay", "2020-05-12", 717., 6., 6.714, 19., 0., 
  0.286, 206.407, 1.727, 1.933, 5.47, 0., 0.082, 0.82, "", "", "", "", "", 
  "", "", "", "", "", "", "", 899., 0.259, 0.007, 133.9, "tests performed", 
  "", "", "", "", "", "", "", "", "", 61.11, 3.473727*^6, 19.751, 35.6, 
  14.655, 10.361, 20551.409, 0.1, 160.708, 6.93, 14., 19.9, "", 2.8, 77.91, 
  0.817}, {"URY", "South America", "Uruguay", "2020-05-13", 719., 2., 6.571, 
  19., 0., 0.286, 206.982, 0.576, 1.892, 5.47, 0., 0.082, 0.81, "", "", "", 
  "", "", "", "", "", "", 29500., 8.492, "", 813., 0.234, 0.008, 123.7, 
  "tests performed", "", "", "", "", "", "", "", "", "", 61.11, 3.473727*^6, 
  19.751, 35.6, 14.655, 10.361, 20551.409, 0.1, 160.708, 6.93, 14., 19.9, "", 
  2.8, 77.91, 0.817}, {"URY", "South America", "Uruguay", "2020-05-14", 724., 
  5., 5.714, 19., 0., 0.286, 208.422, 1.439, 1.645, 5.47, 0., 0.082, 0.81, 
  "", "", "", "", "", "", "", "", 709., 30209., 8.696, 0.204, 793., 0.228, 
  0.007, 138.8, "tests performed", "", "", "", "", "", "", "", "", "", 61.11, 
  3.473727*^6, 19.751, 35.6, 14.655, 10.361, 20551.409, 0.1, 160.708, 6.93, 
  14., 19.9, "", 2.8, 77.91, 0.817}, {"URY", "South America", "Uruguay", 
  "2020-05-15", 732., 8., 5.429, 19., 0., 0.143, 210.725, 2.303, 1.563, 5.47, 
  0., 0.041, 0.82, "", "", "", "", "", "", "", "", 1000., 31209., 8.984, 
  0.288, 787., 0.227, 0.007, 145., "tests performed", "", "", "", "", "", "", 
  "", "", "", 61.11, 3.473727*^6, 19.751, 35.6, 14.655, 10.361, 20551.409, 
  0.1, 160.708, 6.93, 14., 19.9, "", 2.8, 77.91, 0.817}, 
 {"URY", "South America", "Uruguay", "2020-05-16", 733., 1., 4.429, 19., 0., 
  0.143, 211.013, 0.288, 1.275, 5.47, 0., 0.041, 0.81, "", "", "", "", "", 
  "", "", "", 1016., 32225., 9.277, 0.292, 770., 0.222, 0.006, 173.9, 
  "tests performed", "", "", "", "", "", "", "", "", "", 61.11, 3.473727*^6, 
  19.751, 35.6, 14.655, 10.361, 20551.409, 0.1, 160.708, 6.93, 14., 19.9, "", 
  2.8, 77.91, 0.817}, {"URY", "South America", "Uruguay", "2020-05-17", 734., 
  1., 3.857, 20., 1., 0.143, 211.3, 0.288, 1.11, 5.758, 0.288, 0.041, 0.84, 
  "", "", "", "", "", "", "", "", 811., 33036., 9.51, 0.233, 796., 0.229, 
  0.005, 206.4, "tests performed", "", "", "", "", "", "", "", "", "", 61.11, 
  3.473727*^6, 19.751, 35.6, 14.655, 10.361, 20551.409, 0.1, 160.708, 6.93, 
  14., 19.9, "", 2.8, 77.91, 0.817}, {"URY", "South America", "Uruguay", 
  "2020-05-18", 737., 3., 3.714, 20., 0., 0.143, 212.164, 0.864, 1.069, 
  5.758, 0., 0.041, 0.87, "", "", "", "", "", "", "", "", 825., 33861., 
  9.748, 0.237, 738., 0.212, 0.005, 198.7, "tests performed", "", "", "", "", 
  "", "", "", "", "", 61.11, 3.473727*^6, 19.751, 35.6, 14.655, 10.361, 
  20551.409, 0.1, 160.708, 6.93, 14., 19.9, "", 2.8, 77.91, 0.817}, 
 {"URY", "South America", "Uruguay", "2020-05-19", 738., 1., 3., 20., 0., 
  0.143, 212.452, 0.288, 0.864, 5.758, 0., 0.041, 0.92, "", "", "", "", "", 
  "", "", "", 523., 34384., 9.898, 0.151, 755., 0.217, 0.004, 251.7, 
  "tests performed", "", "", "", "", "", "", "", "", "", 61.11, 3.473727*^6, 
  19.751, 35.6, 14.655, 10.361, 20551.409, 0.1, 160.708, 6.93, 14., 19.9, "", 
  2.8, 77.91, 0.817}, {"URY", "South America", "Uruguay", "2020-05-20", 746., 
  8., 3.857, 20., 0., 0.143, 214.755, 2.303, 1.11, 5.758, 0., 0.041, 0.97, 
  "", "", "", "", "", "", "", "", 410., 34794., 10.016, 0.118, 756., 0.218, 
  0.005, 196., "tests performed", "", "", "", "", "", "", "", "", "", 61.11, 
  3.473727*^6, 19.751, 35.6, 14.655, 10.361, 20551.409, 0.1, 160.708, 6.93, 
  14., 19.9, "", 2.8, 77.91, 0.817}, {"URY", "South America", "Uruguay", 
  "2020-05-21", 749., 3., 3.571, 20., 0., 0.143, 215.619, 0.864, 1.028, 
  5.758, 0., 0.041, 1.01, "", "", "", "", "", "", "", "", "", "", "", "", 
  708., 0.204, 0.005, 198.3, "tests performed", "", "", "", "", "", "", "", 
  "", "", 61.11, 3.473727*^6, 19.751, 35.6, 14.655, 10.361, 20551.409, 0.1, 
  160.708, 6.93, 14., 19.9, "", 2.8, 77.91, 0.817}, 
 {"URY", "South America", "Uruguay", "2020-05-22", 753., 4., 3., 20., 0., 
  0.143, 216.77, 1.152, 0.864, 5.758, 0., 0.041, 1.05, "", "", "", "", "", 
  "", "", "", "", 35537., 10.23, "", 618., 0.178, 0.005, 206., 
  "tests performed", "", "", "", "", "", "", "", "", "", 61.11, 3.473727*^6, 
  19.751, 35.6, 14.655, 10.361, 20551.409, 0.1, 160.708, 6.93, 14., 19.9, "", 
  2.8, 77.91, 0.817}, {"URY", "South America", "Uruguay", "2020-05-23", 764., 
  11., 4.429, 22., 2., 0.429, 219.937, 3.167, 1.275, 6.333, 0.576, 0.123, 
  1.11, "", "", "", "", "", "", "", "", 1641., 37178., 10.703, 0.472, 708., 
  0.204, 0.006, 159.9, "tests performed", "", "", "", "", "", "", "", "", "", 
  61.11, 3.473727*^6, 19.751, 35.6, 14.655, 10.361, 20551.409, 0.1, 160.708, 
  6.93, 14., 19.9, "", 2.8, 77.91, 0.817}, {"URY", "South America", 
  "Uruguay", "2020-05-24", 769., 5., 5., 22., 0., 0.286, 221.376, 1.439, 
  1.439, 6.333, 0., 0.082, 1.13, "", "", "", "", "", "", "", "", "", "", "", 
  "", 661., 0.19, 0.008, 132.2, "tests performed", "", "", "", "", "", "", 
  "", "", "", 61.11, 3.473727*^6, 19.751, 35.6, 14.655, 10.361, 20551.409, 
  0.1, 160.708, 6.93, 14., 19.9, "", 2.8, 77.91, 0.817}, 
 {"URY", "South America", "Uruguay", "2020-05-25", 787., 18., 7.143, 22., 0., 
  0.286, 226.558, 5.182, 2.056, 6.333, 0., 0.082, 1.15, "", "", "", "", "", 
  "", "", "", "", 38146., 10.981, "", 612., 0.176, 0.012, 85.7, 
  "tests performed", "", "", "", "", "", "", "", "", "", 61.11, 3.473727*^6, 
  19.751, 35.6, 14.655, 10.361, 20551.409, 0.1, 160.708, 6.93, 14., 19.9, "", 
  2.8, 77.91, 0.817}, {"URY", "South America", "Uruguay", "2020-05-26", 789., 
  2., 7.286, 22., 0., 0.286, 227.134, 0.576, 2.097, 6.333, 0., 0.082, 1.09, 
  "", "", "", "", "", "", "", "", 549., 38695., 11.139, 0.158, 616., 0.177, 
  0.012, 84.5, "tests performed", "", "", "", "", "", "", "", "", "", 61.11, 
  3.473727*^6, 19.751, 35.6, 14.655, 10.361, 20551.409, 0.1, 160.708, 6.93, 
  14., 19.9, "", 2.8, 77.91, 0.817}, {"URY", "South America", "Uruguay", 
  "2020-05-27", 803., 14., 8.143, 22., 0., 0.286, 231.164, 4.03, 2.344, 
  6.333, 0., 0.082, 1.05, "", "", "", "", "", "", "", "", 774., 39469., 
  11.362, 0.223, 668., 0.192, 0.012, 82., "tests performed", "", "", "", "", 
  "", "", "", "", "", 61.11, 3.473727*^6, 19.751, 35.6, 14.655, 10.361, 
  20551.409, 0.1, 160.708, 6.93, 14., 19.9, "", 2.8, 77.91, 0.817}, 
 {"URY", "South America", "Uruguay", "2020-05-28", 811., 8., 8.857, 22., 0., 
  0.286, 233.467, 2.303, 2.55, 6.333, 0., 0.082, 0.98, "", "", "", "", "", 
  "", "", "", 760., 40229., 11.581, 0.219, 723., 0.208, 0.012, 81.6, 
  "tests performed", "", "", "", "", "", "", "", "", "", 61.11, 3.473727*^6, 
  19.751, 35.6, 14.655, 10.361, 20551.409, 0.1, 160.708, 6.93, 14., 19.9, "", 
  2.8, 77.91, 0.817}, {"URY", "South America", "Uruguay", "2020-05-29", 816., 
  5., 9., 22., 0., 0.286, 234.906, 1.439, 2.591, 6.333, 0., 0.082, 0.91, "", 
  "", "", "", "", "", "", "", 1240., 41469., 11.938, 0.357, 847., 0.244, 
  0.011, 94.1, "tests performed", "", "", "", "", "", "", "", "", "", 61.11, 
  3.473727*^6, 19.751, 35.6, 14.655, 10.361, 20551.409, 0.1, 160.708, 6.93, 
  14., 19.9, "", 2.8, 77.91, 0.817}, {"URY", "South America", "Uruguay", 
  "2020-05-30", 821., 5., 8.143, 22., 0., 0., 236.346, 1.439, 2.344, 6.333, 
  0., 0., 0.85, "", "", "", "", "", "", "", "", 1155., 42624., 12.27, 0.332, 
  778., 0.224, 0.01, 95.5, "tests performed", "", "", "", "", "", "", "", "", 
  "", 61.11, 3.473727*^6, 19.751, 35.6, 14.655, 10.361, 20551.409, 0.1, 
  160.708, 6.93, 14., 19.9, "", 2.8, 77.91, 0.817}, 
 {"URY", "South America", "Uruguay", "2020-05-31", 823., 2., 7.714, 22., 0., 
  0., 236.921, 0.576, 2.221, 6.333, 0., 0., 0.81, "", "", "", "", "", "", "", 
  "", 855., 43479., 12.517, 0.246, 831., 0.239, 0.009, 107.7, 
  "tests performed", "", "", "", "", "", "", "", "", "", 61.11, 3.473727*^6, 
  19.751, 35.6, 14.655, 10.361, 20551.409, 0.1, 160.708, 6.93, 14., 19.9, "", 
  2.8, 77.91, 0.817}, {"URY", "South America", "Uruguay", "2020-06-01", 825., 
  2., 5.429, 23., 1., 0.143, 237.497, 0.576, 1.563, 6.621, 0.288, 0.041, 
  0.77, "", "", "", "", "", "", "", "", "", "", "", "", 836., 0.241, 0.006, 
  154., "tests performed", "", "", "", "", "", "", "", "", "", 61.11, 
  3.473727*^6, 19.751, 35.6, 14.655, 10.361, 20551.409, 0.1, 160.708, 6.93, 
  14., 19.9, "", 2.8, 77.91, 0.817}, {"URY", "South America", "Uruguay", 
  "2020-06-02", 826., 1., 5.286, 23., 0., 0.143, 237.785, 0.288, 1.522, 
  6.621, 0., 0.041, 0.74, "", "", "", "", "", "", "", "", "", 44511., 12.814, 
  "", 831., 0.239, 0.006, 157.2, "tests performed", "", "", "", "", "", "", 
  "", "", "", 61.11, 3.473727*^6, 19.751, 35.6, 14.655, 10.361, 20551.409, 
  0.1, 160.708, 6.93, 14., 19.9, "", 2.8, 77.91, 0.817}, 
 {"URY", "South America", "Uruguay", "2020-06-03", 828., 2., 3.571, 23., 0., 
  0.143, 238.361, 0.576, 1.028, 6.621, 0., 0.041, 0.73, "", "", "", "", "", 
  "", "", "", 715., 45226., 13.019, 0.206, 822., 0.237, 0.004, 230.2, 
  "tests performed", "", "", "", "", "", "", "", "", "", 61.11, 3.473727*^6, 
  19.751, 35.6, 14.655, 10.361, 20551.409, 0.1, 160.708, 6.93, 14., 19.9, "", 
  2.8, 77.91, 0.817}, {"URY", "South America", "Uruguay", "2020-06-04", 832., 
  4., 3., 23., 0., 0.143, 239.512, 1.152, 0.864, 6.621, 0., 0.041, 0.73, "", 
  "", "", "", "", "", "", "", 551., 45777., 13.178, 0.159, 793., 0.228, 
  0.004, 264.3, "tests performed", "", "", "", "", "", "", "", "", "", 61.11, 
  3.473727*^6, 19.751, 35.6, 14.655, 10.361, 20551.409, 0.1, 160.708, 6.93, 
  14., 19.9, "", 2.8, 77.91, 0.817}, {"URY", "South America", "Uruguay", 
  "2020-06-05", 834., 2., 2.571, 23., 0., 0.143, 240.088, 0.576, 0.74, 6.621, 
  0., 0.041, 0.72, "", "", "", "", "", "", "", "", 735., 46512., 13.39, 
  0.212, 720., 0.207, 0.004, 280., "tests performed", "", "", "", "", "", "", 
  "", "", "", 61.11, 3.473727*^6, 19.751, 35.6, 14.655, 10.361, 20551.409, 
  0.1, 160.708, 6.93, 14., 19.9, "", 2.8, 77.91, 0.817}, 
 {"URY", "South America", "Uruguay", "2020-06-06", 845., 11., 3.429, 23., 0., 
  0.143, 243.255, 3.167, 0.987, 6.621, 0., 0.041, 0.73, "", "", "", "", "", 
  "", "", "", 921., 47433., 13.655, 0.265, 687., 0.198, 0.005, 200.3, 
  "tests performed", "", "", "", "", "", "", "", "", "", 61.11, 3.473727*^6, 
  19.751, 35.6, 14.655, 10.361, 20551.409, 0.1, 160.708, 6.93, 14., 19.9, "", 
  2.8, 77.91, 0.817}, {"URY", "South America", "Uruguay", "2020-06-07", 845., 
  0., 3.143, 23., 0., 0.143, 243.255, 0., 0.905, 6.621, 0., 0.041, 0.68, "", 
  "", "", "", "", "", "", "", 596., 48029., 13.826, 0.172, 650., 0.187, 
  0.005, 206.8, "tests performed", "", "", "", "", "", "", "", "", "", 61.11, 
  3.473727*^6, 19.751, 35.6, 14.655, 10.361, 20551.409, 0.1, 160.708, 6.93, 
  14., 19.9, "", 2.8, 77.91, 0.817}, {"URY", "South America", "Uruguay", 
  "2020-06-08", 845., 0., 2.857, 23., 0., 0., 243.255, 0., 0.823, 6.621, 0., 
  0., 0.64, "", "", "", "", "", "", "", "", 403., 48432., 13.942, 0.116, 
  634., 0.183, 0.005, 221.9, "tests performed", "", "", "", "", "", "", "", 
  "", "", 61.11, 3.473727*^6, 19.751, 35.6, 14.655, 10.361, 20551.409, 0.1, 
  160.708, 6.93, 14., 19.9, "", 2.8, 77.91, 0.817}, 
 {"URY", "South America", "Uruguay", "2020-06-09", 846., 1., 2.857, 23., 0., 
  0., 243.542, 0.288, 0.823, 6.621, 0., 0., 0.62, "", "", "", "", "", "", "", 
  "", 464., 48896., 14.076, 0.134, 626., 0.18, 0.005, 219.1, 
  "tests performed", "", "", "", "", "", "", "", "", "", 61.11, 3.473727*^6, 
  19.751, 35.6, 14.655, 10.361, 20551.409, 0.1, 160.708, 6.93, 14., 19.9, "", 
  2.8, 77.91, 0.817}, {"URY", "South America", "Uruguay", "2020-06-10", 847., 
  1., 2.714, 23., 0., 0., 243.83, 0.288, 0.781, 6.621, 0., 0., 0.6, "", "", 
  "", "", "", "", "", "", 757., 49653., 14.294, 0.218, 632., 0.182, 0.004, 
  232.9, "tests performed", "", "", "", "", "", "", "", "", "", 61.11, 
  3.473727*^6, 19.751, 35.6, 14.655, 10.361, 20551.409, 0.1, 160.708, 6.93, 
  14., 19.9, "", 2.8, 77.91, 0.817}, {"URY", "South America", "Uruguay", 
  "2020-06-11", 847., 0., 2.143, 23., 0., 0., 243.83, 0., 0.617, 6.621, 0., 
  0., 0.6, "", "", "", "", "", "", "", "", 820., 50473., 14.53, 0.236, 671., 
  0.193, 0.003, 313.1, "tests performed", "", "", "", "", "", "", "", "", "", 
  61.11, 3.473727*^6, 19.751, 35.6, 14.655, 10.361, 20551.409, 0.1, 160.708, 
  6.93, 14., 19.9, "", 2.8, 77.91, 0.817}, {"URY", "South America", 
  "Uruguay", "2020-06-12", 847., 0., 1.857, 23., 0., 0., 243.83, 0., 0.535, 
  6.621, 0., 0., 0.61, "", "", "", "", "", "", "", "", 840., 51313., 14.772, 
  0.242, 686., 0.197, 0.003, 369.4, "tests performed", "", "", "", "", "", 
  "", "", "", "", 61.11, 3.473727*^6, 19.751, 35.6, 14.655, 10.361, 
  20551.409, 0.1, 160.708, 6.93, 14., 19.9, "", 2.8, 77.91, 0.817}, 
 {"URY", "South America", "Uruguay", "2020-06-13", 847., 0., 0.286, 23., 0., 
  0., 243.83, 0., 0.082, 6.621, 0., 0., 0.64, "", "", "", "", "", "", "", "", 
  765., 52078., 14.992, 0.22, 664., 0.191, 0., 2321.7, "tests performed", "", 
  "", "", "", "", "", "", "", "", 61.11, 3.473727*^6, 19.751, 35.6, 14.655, 
  10.361, 20551.409, 0.1, 160.708, 6.93, 14., 19.9, "", 2.8, 77.91, 0.817}, 
 {"URY", "South America", "Uruguay", "2020-06-14", 848., 1., 0.429, 23., 0., 
  0., 244.118, 0.288, 0.123, 6.621, 0., 0., 0.71, "", "", "", "", "", "", "", 
  "", 784., 52862., 15.218, 0.226, 690., 0.199, 0.001, 1608.4, 
  "tests performed", "", "", "", "", "", "", "", "", "", 61.11, 3.473727*^6, 
  19.751, 35.6, 14.655, 10.361, 20551.409, 0.1, 160.708, 6.93, 14., 19.9, "", 
  2.8, 77.91, 0.817}, {"URY", "South America", "Uruguay", "2020-06-15", 848., 
  0., 0.429, 23., 0., 0., 244.118, 0., 0.123, 6.621, 0., 0., 0.77, "", "", 
  "", "", "", "", "", "", 403., 53265., 15.334, 0.116, 690., 0.199, 0.001, 
  1608.4, "tests performed", "", "", "", "", "", "", "", "", "", 57.41, 
  3.473727*^6, 19.751, 35.6, 14.655, 10.361, 20551.409, 0.1, 160.708, 6.93, 
  14., 19.9, "", 2.8, 77.91, 0.817}, {"URY", "South America", "Uruguay", 
  "2020-06-16", 849., 1., 0.429, 24., 1., 0.143, 244.406, 0.288, 0.123, 
  6.909, 0.288, 0.041, 0.85, "", "", "", "", "", "", "", "", 460., 53725., 
  15.466, 0.132, 690., 0.199, 0.001, 1608.4, "tests performed", "", "", "", 
  "", "", "", "", "", "", 57.41, 3.473727*^6, 19.751, 35.6, 14.655, 10.361, 
  20551.409, 0.1, 160.708, 6.93, 14., 19.9, "", 2.8, 77.91, 0.817}, 
 {"URY", "South America", "Uruguay", "2020-06-17", 849., 0., 0.286, 24., 0., 
  0.143, 244.406, 0., 0.082, 6.909, 0., 0.041, 0.93, "", "", "", "", "", "", 
  "", "", 761., 54486., 15.685, 0.219, 690., 0.199, 0., 2412.6, 
  "tests performed", "", "", "", "", "", "", "", "", "", 57.41, 3.473727*^6, 
  19.751, 35.6, 14.655, 10.361, 20551.409, 0.1, 160.708, 6.93, 14., 19.9, "", 
  2.8, 77.91, 0.817}, {"URY", "South America", "Uruguay", "2020-06-18", 850., 
  1., 0.429, 24., 0., 0.143, 244.694, 0.288, 0.123, 6.909, 0., 0.041, 1.05, 
  "", "", "", "", "", "", "", "", 1410., 55896., 16.091, 0.406, 775., 0.223, 
  0.001, 1806.5, "tests performed", "", "", "", "", "", "", "", "", "", 
  57.41, 3.473727*^6, 19.751, 35.6, 14.655, 10.361, 20551.409, 0.1, 160.708, 
  6.93, 14., 19.9, "", 2.8, 77.91, 0.817}, {"URY", "South America", 
  "Uruguay", "2020-06-19", 853., 3., 0.857, 24., 0., 0.143, 245.558, 0.864, 
  0.247, 6.909, 0., 0.041, 1.18, "", "", "", "", "", "", "", "", 338., 
  56234., 16.188, 0.097, 703., 0.202, 0.001, 820.3, "tests performed", "", 
  "", "", "", "", "", "", "", "", 57.41, 3.473727*^6, 19.751, 35.6, 14.655, 
  10.361, 20551.409, 0.1, 160.708, 6.93, 14., 19.9, "", 2.8, 77.91, 0.817}, 
 {"URY", "South America", "Uruguay", "2020-06-20", 859., 6., 1.714, 25., 1., 
  0.286, 247.285, 1.727, 0.494, 7.197, 0.288, 0.082, 1.27, "", "", "", "", 
  "", "", "", "", 643., 56877., 16.373, 0.185, 686., 0.197, 0.002, 400.2, 
  "tests performed", "", "", "", "", "", "", "", "", "", 57.41, 3.473727*^6, 
  19.751, 35.6, 14.655, 10.361, 20551.409, 0.1, 160.708, 6.93, 14., 19.9, "", 
  2.8, 77.91, 0.817}, {"URY", "South America", "Uruguay", "2020-06-21", 876., 
  17., 4., 25., 0., 0.286, 252.179, 4.894, 1.152, 7.197, 0., 0.082, 1.28, "", 
  "", "", "", "", "", "", "", 412., 57289., 16.492, 0.119, 632., 0.182, 
  0.006, 158., "tests performed", "", "", "", "", "", "", "", "", "", 57.41, 
  3.473727*^6, 19.751, 35.6, 14.655, 10.361, 20551.409, 0.1, 160.708, 6.93, 
  14., 19.9, "", 2.8, 77.91, 0.817}, {"URY", "South America", "Uruguay", 
  "2020-06-22", 882., 6., 4.857, 25., 0., 0.286, 253.906, 1.727, 1.398, 
  7.197, 0., 0.082, 1.29, "", "", "", "", "", "", "", "", 398., 57687., 
  16.607, 0.115, 632., 0.182, 0.008, 130.1, "tests performed", "", "", "", 
  "", "", "", "", "", "", 57.41, 3.473727*^6, 19.751, 35.6, 14.655, 10.361, 
  20551.409, 0.1, 160.708, 6.93, 14., 19.9, "", 2.8, 77.91, 0.817}, 
 {"URY", "South America", "Uruguay", "2020-06-23", 885., 3., 5.143, 25., 0., 
  0.143, 254.77, 0.864, 1.481, 7.197, 0., 0.041, 1.29, "", "", "", "", "", 
  "", "", "", 1158., 58845., 16.94, 0.333, 731., 0.21, 0.007, 142.1, 
  "tests performed", "", "", "", "", "", "", "", "", "", 57.41, 3.473727*^6, 
  19.751, 35.6, 14.655, 10.361, 20551.409, 0.1, 160.708, 6.93, 14., 19.9, "", 
  2.8, 77.91, 0.817}, {"URY", "South America", "Uruguay", "2020-06-24", 902., 
  17., 7.571, 26., 1., 0.286, 259.663, 4.894, 2.18, 7.485, 0.288, 0.082, 
  1.31, "", "", "", "", "", "", "", "", 1473., 60318., 17.364, 0.424, 833., 
  0.24, 0.009, 110., "tests performed", "", "", "", "", "", "", "", "", "", 
  57.41, 3.473727*^6, 19.751, 35.6, 14.655, 10.361, 20551.409, 0.1, 160.708, 
  6.93, 14., 19.9, "", 2.8, 77.91, 0.817}, {"URY", "South America", 
  "Uruguay", "2020-06-25", 907., 5., 8.143, 26., 0., 0.286, 261.103, 1.439, 
  2.344, 7.485, 0., 0.082, 1.26, "", "", "", "", "", "", "", "", 1290., 
  61608., 17.735, 0.371, 816., 0.235, 0.01, 100.2, "tests performed", "", "", 
  "", "", "", "", "", "", "", 57.41, 3.473727*^6, 19.751, 35.6, 14.655, 
  10.361, 20551.409, 0.1, 160.708, 6.93, 14., 19.9, "", 2.8, 77.91, 0.817}, 
 {"URY", "South America", "Uruguay", "2020-06-26", 919., 12., 9.429, 26., 0., 
  0.286, 264.557, 3.455, 2.714, 7.485, 0., 0.082, 1.21, "", "", "", "", "", 
  "", "", "", 1157., 62765., 18.068, 0.333, 933., 0.269, 0.01, 99., 
  "tests performed", "", "", "", "", "", "", "", "", "", 57.41, 3.473727*^6, 
  19.751, 35.6, 14.655, 10.361, 20551.409, 0.1, 160.708, 6.93, 14., 19.9, "", 
  2.8, 77.91, 0.817}, {"URY", "South America", "Uruguay", "2020-06-27", 924., 
  5., 9.286, 26., 0., 0.143, 265.997, 1.439, 2.673, 7.485, 0., 0.041, 1.15, 
  "", "", "", "", "", "", "", "", 1418., 64183., 18.477, 0.408, 1044., 0.301, 
  0.009, 112.4, "tests performed", "", "", "", "", "", "", "", "", "", 57.41, 
  3.473727*^6, 19.751, 35.6, 14.655, 10.361, 20551.409, 0.1, 160.708, 6.93, 
  14., 19.9, "", 2.8, 77.91, 0.817}, {"URY", "South America", "Uruguay", 
  "2020-06-28", 929., 5., 7.571, 27., 1., 0.286, 267.436, 1.439, 2.18, 7.773, 
  0.288, 0.082, 1.11, "", "", "", "", "", "", "", "", 403., 64586., 18.593, 
  0.116, 1042., 0.3, 0.007, 137.6, "tests performed", "", "", "", "", "", "", 
  "", "", "", 57.41, 3.473727*^6, 19.751, 35.6, 14.655, 10.361, 20551.409, 
  0.1, 160.708, 6.93, 14., 19.9, "", 2.8, 77.91, 0.817}, 
 {"URY", "South America", "Uruguay", "2020-06-29", 932., 3., 7.143, 27., 0., 
  0.286, 268.3, 0.864, 2.056, 7.773, 0., 0.082, 1.07, "", "", "", "", "", "", 
  "", "", 1040., 65626., 18.892, 0.299, 1134., 0.326, 0.006, 158.8, 
  "tests performed", "", "", "", "", "", "", "", "", "", 57.41, 3.473727*^6, 
  19.751, 35.6, 14.655, 10.361, 20551.409, 0.1, 160.708, 6.93, 14., 19.9, "", 
  2.8, 77.91, 0.817}, {"URY", "South America", "Uruguay", "2020-06-30", 936., 
  4., 7.286, 27., 0., 0.286, 269.451, 1.152, 2.097, 7.773, 0., 0.082, 1.04, 
  "", "", "", "", "", "", "", "", 674., 66300., 19.086, 0.194, 1065., 0.307, 
  0.007, 146.2, "tests performed", "", "", "", "", "", "", "", "", "", 57.41, 
  3.473727*^6, 19.751, 35.6, 14.655, 10.361, 20551.409, 0.1, 160.708, 6.93, 
  14., 19.9, "", 2.8, 77.91, 0.817}, {"URY", "South America", "Uruguay", 
  "2020-07-01", 943., 7., 5.857, 28., 1., 0.286, 271.466, 2.015, 1.686, 
  8.061, 0.288, 0.082, 1.02, "", "", "", "", "", "", "", "", "", "", "", "", 
  1008., 0.29, 0.006, 172.1, "tests performed", "", "", "", "", "", "", "", 
  "", "", 57.41, 3.473727*^6, 19.751, 35.6, 14.655, 10.361, 20551.409, 0.1, 
  160.708, 6.93, 14., 19.9, "", 2.8, 77.91, 0.817}, 
 {"URY", "South America", "Uruguay", "2020-07-02", 947., 4., 5.714, 28., 0., 
  0.286, 272.618, 1.152, 1.645, 8.061, 0., 0.082, 1.01, "", "", "", "", "", 
  "", "", "", "", 68449., 19.705, "", 977., 0.281, 0.006, 171., 
  "tests performed", "", "", "", "", "", "", "", "", "", 57.41, 3.473727*^6, 
  19.751, 35.6, 14.655, 10.361, 20551.409, 0.1, 160.708, 6.93, 14., 19.9, "", 
  2.8, 77.91, 0.817}, {"URY", "South America", "Uruguay", "2020-07-03", 952., 
  5., 4.714, 28., 0., 0.286, 274.057, 1.439, 1.357, 8.061, 0., 0.082, 1., "", 
  "", "", "", "", "", "", "", "", "", "", "", 959., 0.276, 0.005, 203.4, 
  "tests performed", "", "", "", "", "", "", "", "", "", 57.41, 3.473727*^6, 
  19.751, 35.6, 14.655, 10.361, 20551.409, 0.1, 160.708, 6.93, 14., 19.9, "", 
  2.8, 77.91, 0.817}, {"URY", "South America", "Uruguay", "2020-07-04", 955., 
  3., 4.429, 28., 0., 0.286, 274.921, 0.864, 1.275, 8.061, 0., 0.082, 1., "", 
  "", "", "", "", "", "", "", "", "", "", "", 903., 0.26, 0.005, 203.9, 
  "tests performed", "", "", "", "", "", "", "", "", "", 54.63, 3.473727*^6, 
  19.751, 35.6, 14.655, 10.361, 20551.409, 0.1, 160.708, 6.93, 14., 19.9, "", 
  2.8, 77.91, 0.817}, {"URY", "South America", "Uruguay", "2020-07-05", 956., 
  1., 3.857, 28., 0., 0.143, 275.209, 0.288, 1.11, 8.061, 0., 0.041, 1.02, 
  "", "", "", "", "", "", "", "", "", "", "", "", 992., 0.286, 0.004, 257.2, 
  "tests performed", "", "", "", "", "", "", "", "", "", 54.63, 3.473727*^6, 
  19.751, 35.6, 14.655, 10.361, 20551.409, 0.1, 160.708, 6.93, 14., 19.9, "", 
  2.8, 77.91, 0.817}, {"URY", "South America", "Uruguay", "2020-07-06", 960., 
  4., 4., 29., 1., 0.286, 276.36, 1.152, 1.152, 8.348, 0.288, 0.082, 1.06, 
  "", "", "", "", "", "", "", "", "", 72553., 20.886, "", 990., 0.285, 0.004, 
  247.5, "tests performed", "", "", "", "", "", "", "", "", "", 54.63, 
  3.473727*^6, 19.751, 35.6, 14.655, 10.361, 20551.409, 0.1, 160.708, 6.93, 
  14., 19.9, "", 2.8, 77.91, 0.817}, {"URY", "South America", "Uruguay", 
  "2020-07-07", 965., 5., 4.143, 29., 0., 0.286, 277.8, 1.439, 1.193, 8.348, 
  0., 0.082, 1.08, "", "", "", "", "", "", "", "", 1056., 73609., 21.19, 
  0.304, 1044., 0.301, 0.004, 252., "tests performed", "", "", "", "", "", 
  "", "", "", "", 54.63, 3.473727*^6, 19.751, 35.6, 14.655, 10.361, 
  20551.409, 0.1, 160.708, 6.93, 14., 19.9, "", 2.8, 77.91, 0.817}, 
 {"URY", "South America", "Uruguay", "2020-07-08", 974., 9., 4.429, 29., 0., 
  0.143, 280.39, 2.591, 1.275, 8.348, 0., 0.041, 1.11, "", "", "", "", "", 
  "", "", "", 959., 74568., 21.466, 0.276, 1028., 0.296, 0.004, 232.1, 
  "tests performed", "", "", "", "", "", "", "", "", "", 54.63, 3.473727*^6, 
  19.751, 35.6, 14.655, 10.361, 20551.409, 0.1, 160.708, 6.93, 14., 19.9, "", 
  2.8, 77.91, 0.817}, {"URY", "South America", "Uruguay", "2020-07-09", 977., 
  3., 4.286, 29., 0., 0.143, 281.254, 0.864, 1.234, 8.348, 0., 0.041, 1.12, 
  "", "", "", "", "", "", "", "", 1467., 76035., 21.889, 0.422, 1084., 0.312, 
  0.004, 252.9, "tests performed", "", "", "", "", "", "", "", "", "", 54.63, 
  3.473727*^6, 19.751, 35.6, 14.655, 10.361, 20551.409, 0.1, 160.708, 6.93, 
  14., 19.9, "", 2.8, 77.91, 0.817}, {"URY", "South America", "Uruguay", 
  "2020-07-10", 985., 8., 4.714, 29., 0., 0.143, 283.557, 2.303, 1.357, 
  8.348, 0., 0.041, 1.15, "", "", "", "", "", "", "", "", 1224., 77259., 
  22.241, 0.352, 1112., 0.32, 0.004, 235.9, "tests performed", "", "", "", 
  "", "", "", "", "", "", 39.81, 3.473727*^6, 19.751, 35.6, 14.655, 10.361, 
  20551.409, 0.1, 160.708, 6.93, 14., 19.9, "", 2.8, 77.91, 0.817}, 
 {"URY", "South America", "Uruguay", "2020-07-11", 986., 1., 4.429, 30., 1., 
  0.286, 283.845, 0.288, 1.275, 8.636, 0.288, 0.082, 1.17, "", "", "", "", 
  "", "", "", "", 858., 78117., 22.488, 0.247, 1088., 0.313, 0.004, 245.7, 
  "tests performed", "", "", "", "", "", "", "", "", "", 37.96, 3.473727*^6, 
  19.751, 35.6, 14.655, 10.361, 20551.409, 0.1, 160.708, 6.93, 14., 19.9, "", 
  2.8, 77.91, 0.817}, {"URY", "South America", "Uruguay", "2020-07-12", 987., 
  1., 4.429, 31., 1., 0.429, 284.133, 0.288, 1.275, 8.924, 0.288, 0.123, 
  1.22, "", "", "", "", "", "", "", "", 469., 78586., 22.623, 0.135, 1008., 
  0.29, 0.004, 227.6, "tests performed", "", "", "", "", "", "", "", "", "", 
  37.96, 3.473727*^6, 19.751, 35.6, 14.655, 10.361, 20551.409, 0.1, 160.708, 
  6.93, 14., 19.9, "", 2.8, 77.91, 0.817}, {"URY", "South America", 
  "Uruguay", "2020-07-13", 989., 2., 4.143, 31., 0., 0.286, 284.709, 0.576, 
  1.193, 8.924, 0., 0.082, 1.29, "", "", "", "", "", "", "", "", 1377., 
  79963., 23.019, 0.396, 1059., 0.305, 0.004, 255.6, "tests performed", "", 
  "", "", "", "", "", "", "", "", 37.96, 3.473727*^6, 19.751, 35.6, 14.655, 
  10.361, 20551.409, 0.1, 160.708, 6.93, 14., 19.9, "", 2.8, 77.91, 0.817}, 
 {"URY", "South America", "Uruguay", "2020-07-14", 997., 8., 4.571, 31., 0., 
  0.286, 287.012, 2.303, 1.316, 8.924, 0., 0.082, 1.38, "", "", "", "", "", 
  "", "", "", 1483., 81446., 23.446, 0.427, 1120., 0.322, 0.004, 245., 
  "tests performed", "", "", "", "", "", "", "", "", "", 37.96, 3.473727*^6, 
  19.751, 35.6, 14.655, 10.361, 20551.409, 0.1, 160.708, 6.93, 14., 19.9, "", 
  2.8, 77.91, 0.817}, {"URY", "South America", "Uruguay", "2020-07-15", 
  1009., 12., 5., 31., 0., 0.286, 290.466, 3.455, 1.439, 8.924, 0., 0.082, 
  1.45, "", "", "", "", "", "", "", "", "", "", "", "", 1077., 0.31, 0.005, 
  215.4, "tests performed", "", "", "", "", "", "", "", "", "", 37.96, 
  3.473727*^6, 19.751, 35.6, 14.655, 10.361, 20551.409, 0.1, 160.708, 6.93, 
  14., 19.9, "", 2.8, 77.91, 0.817}, {"URY", "South America", "Uruguay", 
  "2020-07-16", 1026., 17., 7., 32., 1., 0.429, 295.36, 4.894, 2.015, 9.212, 
  0.288, 0.123, 1.5, "", "", "", "", "", "", "", "", "", 82772., 23.828, "", 
  962., 0.277, 0.007, 137.4, "tests performed", "", "", "", "", "", "", "", 
  "", "", 37.96, 3.473727*^6, 19.751, 35.6, 14.655, 10.361, 20551.409, 0.1, 
  160.708, 6.93, 14., 19.9, "", 2.8, 77.91, 0.817}, 
 {"URY", "South America", "Uruguay", "2020-07-17", 1037., 11., 7.429, 32., 
  0., 0.429, 298.527, 3.167, 2.139, 9.212, 0., 0.123, 1.49, "", "", "", "", 
  "", "", "", "", "", "", "", "", 1066., 0.307, 0.007, 143.5, 
  "tests performed", "", "", "", "", "", "", "", "", "", 37.96, 3.473727*^6, 
  19.751, 35.6, 14.655, 10.361, 20551.409, 0.1, 160.708, 6.93, 14., 19.9, "", 
  2.8, 77.91, 0.817}, {"URY", "South America", "Uruguay", "2020-07-18", 
  1044., 7., 8.286, 33., 1., 0.429, 300.542, 2.015, 2.385, 9.5, 0.288, 0.123, 
  1.49, "", "", "", "", "", "", "", "", "", "", "", "", 1222., 0.352, 0.007, 
  147.5, "tests performed", "", "", "", "", "", "", "", "", "", 37.96, 
  3.473727*^6, 19.751, 35.6, 14.655, 10.361, 20551.409, 0.1, 160.708, 6.93, 
  14., 19.9, "", 2.8, 77.91, 0.817}, {"URY", "South America", "Uruguay", 
  "2020-07-19", 1054., 10., 9.571, 33., 0., 0.286, 303.421, 2.879, 2.755, 
  9.5, 0., 0.082, 1.5, "", "", "", "", "", "", "", "", "", 88616., 25.51, "", 
  1433., 0.413, 0.007, 149.7, "tests performed", "", "", "", "", "", "", "", 
  "", "", 37.96, 3.473727*^6, 19.751, 35.6, 14.655, 10.361, 20551.409, 0.1, 
  160.708, 6.93, 14., 19.9, "", 2.8, 77.91, 0.817}, 
 {"URY", "South America", "Uruguay", "2020-07-20", 1064., 10., 10.714, 33., 
  0., 0.286, 306.299, 2.879, 3.084, 9.5, 0., 0.082, 1.52, "", "", "", "", "", 
  "", "", "", 2033., 90649., 26.096, 0.585, 1527., 0.44, 0.007, 142.5, 
  "tests performed", "", "", "", "", "", "", "", "", "", 37.96, 3.473727*^6, 
  19.751, 35.6, 14.655, 10.361, 20551.409, 0.1, 160.708, 6.93, 14., 19.9, "", 
  2.8, 77.91, 0.817}, {"URY", "South America", "Uruguay", "2020-07-21", 
  1096., 32., 14.143, 33., 0., 0.286, 315.511, 9.212, 4.071, 9.5, 0., 0.082, 
  1.53, "", "", "", "", "", "", "", "", 1407., 92056., 26.501, 0.405, 1516., 
  0.436, 0.009, 107.2, "tests performed", "", "", "", "", "", "", "", "", "", 
  37.96, 3.473727*^6, 19.751, 35.6, 14.655, 10.361, 20551.409, 0.1, 160.708, 
  6.93, 14., 19.9, "", 2.8, 77.91, 0.817}, {"URY", "South America", 
  "Uruguay", "2020-07-22", 1117., 21., 15.429, 34., 1., 0.429, 321.557, 
  6.045, 4.442, 9.788, 0.288, 0.123, 1.48, "", "", "", "", "", "", "", "", 
  3100., 95156., 27.393, 0.892, 1864., 0.537, 0.008, 120.8, 
  "tests performed", "", "", "", "", "", "", "", "", "", 37.96, 3.473727*^6, 
  19.751, 35.6, 14.655, 10.361, 20551.409, 0.1, 160.708, 6.93, 14., 19.9, "", 
  2.8, 77.91, 0.817}, {"URY", "South America", "Uruguay", "2020-07-23", 
  1141., 24., 16.429, 34., 0., 0.286, 328.466, 6.909, 4.729, 9.788, 0., 
  0.082, 1.42, "", "", "", "", "", "", "", "", 2316., 97472., 28.06, 0.667, 
  2100., 0.605, 0.008, 127.8, "tests performed", "", "", "", "", "", "", "", 
  "", "", 37.96, 3.473727*^6, 19.751, 35.6, 14.655, 10.361, 20551.409, 0.1, 
  160.708, 6.93, 14., 19.9, "", 2.8, 77.91, 0.817}, 
 {"URY", "South America", "Uruguay", "2020-07-24", 1166., 25., 18.429, 34., 
  0., 0.286, 335.663, 7.197, 5.305, 9.788, 0., 0.082, 1.36, "", "", "", "", 
  "", "", "", "", 2100., 99572., 28.664, 0.605, 2122., 0.611, 0.009, 115.1, 
  "tests performed", "", "", "", "", "", "", "", "", "", 37.96, 3.473727*^6, 
  19.751, 35.6, 14.655, 10.361, 20551.409, 0.1, 160.708, 6.93, 14., 19.9, "", 
  2.8, 77.91, 0.817}, {"URY", "South America", "Uruguay", "2020-07-25", 
  1174., 8., 18.571, 34., 0., 0.143, 337.966, 2.303, 5.346, 9.788, 0., 0.041, 
  1.29, "", "", "", "", "", "", "", "", 1488., 101060., 29.093, 0.428, 2056., 
  0.592, 0.009, 110.7, "tests performed", "", "", "", "", "", "", "", "", "", 
  37.96, 3.473727*^6, 19.751, 35.6, 14.655, 10.361, 20551.409, 0.1, 160.708, 
  6.93, 14., 19.9, "", 2.8, 77.91, 0.817}, {"URY", "South America", 
  "Uruguay", "2020-07-26", 1192., 18., 19.714, 34., 0., 0.143, 343.147, 
  5.182, 5.675, 9.788, 0., 0.041, 1.24, "", "", "", "", "", "", "", "", 
  1943., 103003., 29.652, 0.559, 2055., 0.592, 0.01, 104.2, 
  "tests performed", "", "", "", "", "", "", "", "", "", 37.96, 3.473727*^6, 
  19.751, 35.6, 14.655, 10.361, 20551.409, 0.1, 160.708, 6.93, 14., 19.9, "", 
  2.8, 77.91, 0.817}, {"URY", "South America", "Uruguay", "2020-07-27", 
  1202., 10., 19.714, 35., 1., 0.286, 346.026, 2.879, 5.675, 10.076, 0.288, 
  0.082, 1.18, "", "", "", "", "", "", "", "", 1955., 104958., 30.215, 0.563, 
  2044., 0.588, 0.01, 103.7, "tests performed", "", "", "", "", "", "", "", 
  "", "", 37.96, 3.473727*^6, 19.751, 35.6, 14.655, 10.361, 20551.409, 0.1, 
  160.708, 6.93, 14., 19.9, "", 2.8, 77.91, 0.817}, 
 {"URY", "South America", "Uruguay", "2020-07-28", 1218., 16., 17.429, 35., 
  0., 0.286, 350.632, 4.606, 5.017, 10.076, 0., 0.082, 1.13, "", "", "", "", 
  "", "", "", "", 2363., 107321., 30.895, 0.68, 2181., 0.628, 0.008, 125.1, 
  "tests performed", "", "", "", "", "", "", "", "", "", 37.96, 3.473727*^6, 
  19.751, 35.6, 14.655, 10.361, 20551.409, 0.1, 160.708, 6.93, 14., 19.9, "", 
  2.8, 77.91, 0.817}, {"URY", "South America", "Uruguay", "2020-07-29", 
  1237., 19., 17.143, 35., 0., 0.143, 356.102, 5.47, 4.935, 10.076, 0., 
  0.041, 1.09, "", "", "", "", "", "", "", "", 1990., 109311., 31.468, 0.573, 
  2022., 0.582, 0.008, 117.9, "tests performed", "", "", "", "", "", "", "", 
  "", "", 37.96, 3.473727*^6, 19.751, 35.6, 14.655, 10.361, 20551.409, 0.1, 
  160.708, 6.93, 14., 19.9, "", 2.8, 77.91, 0.817}, 
 {"URY", "South America", "Uruguay", "2020-07-30", 1243., 6., 14.571, 35., 
  0., 0.143, 357.829, 1.727, 4.195, 10.076, 0., 0.041, 1.05, "", "", "", "", 
  "", "", "", "", 1640., 110951., 31.94, 0.472, 1926., 0.554, 0.008, 132.2, 
  "tests performed", "", "", "", "", "", "", "", "", "", 37.96, 3.473727*^6, 
  19.751, 35.6, 14.655, 10.361, 20551.409, 0.1, 160.708, 6.93, 14., 19.9, "", 
  2.8, 77.91, 0.817}, {"URY", "South America", "Uruguay", "2020-07-31", 
  1264., 21., 14., 35., 0., 0.143, 363.874, 6.045, 4.03, 10.076, 0., 0.041, 
  1.04, "", "", "", "", "", "", "", "", 2586., 113537., 32.684, 0.744, 1995., 
  0.574, 0.007, 142.5, "tests performed", "", "", "", "", "", "", "", "", "", 
  37.96, 3.473727*^6, 19.751, 35.6, 14.655, 10.361, 20551.409, 0.1, 160.708, 
  6.93, 14., 19.9, "", 2.8, 77.91, 0.817}, {"URY", "South America", 
  "Uruguay", "2020-08-01", 1278., 14., 14.857, 35., 0., 0.143, 367.905, 4.03, 
  4.277, 10.076, 0., 0.041, 1.01, "", "", "", "", "", "", "", "", 1663., 
  115200., 33.163, 0.479, 2020., 0.582, 0.007, 136., "tests performed", "", 
  "", "", "", "", "", "", "", "", 37.96, 3.473727*^6, 19.751, 35.6, 14.655, 
  10.361, 20551.409, 0.1, 160.708, 6.93, 14., 19.9, "", 2.8, 77.91, 0.817}, 
 {"URY", "South America", "Uruguay", "2020-08-02", 1286., 8., 13.429, 36., 
  1., 0.286, 370.208, 2.303, 3.866, 10.364, 0.288, 0.082, 0.98, "", "", "", 
  "", "", "", "", "", 1853., 117053., 33.697, 0.533, 2007., 0.578, 0.007, 
  149.5, "tests performed", "", "", "", "", "", "", "", "", "", 37.96, 
  3.473727*^6, 19.751, 35.6, 14.655, 10.361, 20551.409, 0.1, 160.708, 6.93, 
  14., 19.9, "", 2.8, 77.91, 0.817}, {"URY", "South America", "Uruguay", 
  "2020-08-03", 1291., 5., 12.714, 36., 0., 0.143, 371.647, 1.439, 3.66, 
  10.364, 0., 0.041, 0.96, "", "", "", "", "", "", "", "", 1989., 119042., 
  34.269, 0.573, 2012., 0.579, 0.006, 158.3, "tests performed", "", "", "", 
  "", "", "", "", "", "", 37.96, 3.473727*^6, 19.751, 35.6, 14.655, 10.361, 
  20551.409, 0.1, 160.708, 6.93, 14., 19.9, "", 2.8, 77.91, 0.817}, 
 {"URY", "South America", "Uruguay", "2020-08-04", 1300., 9., 11.714, 37., 
  1., 0.286, 374.238, 2.591, 3.372, 10.651, 0.288, 0.082, 0.94, "", "", "", 
  "", "", "", "", "", "", "", "", "", 2036., 0.586, 0.006, 173.8, 
  "tests performed", "", "", "", "", "", "", "", "", "", 37.96, 3.473727*^6, 
  19.751, 35.6, 14.655, 10.361, 20551.409, 0.1, 160.708, 6.93, 14., 19.9, "", 
  2.8, 77.91, 0.817}, {"URY", "South America", "Uruguay", "2020-08-05", 
  1309., 9., 10.286, 37., 0., 0.286, 376.829, 2.591, 2.961, 10.651, 0., 
  0.082, 0.94, "", "", "", "", "", "", "", "", "", 124098., 35.725, "", 
  2112., 0.608, 0.005, 205.3, "tests performed", "", "", "", "", "", "", "", 
  "", "", 37.96, 3.473727*^6, 19.751, 35.6, 14.655, 10.361, 20551.409, 0.1, 
  160.708, 6.93, 14., 19.9, "", 2.8, 77.91, 0.817}, 
 {"URY", "South America", "Uruguay", "2020-08-06", 1318., 9., 10.714, 37., 
  0., 0.286, 379.42, 2.591, 3.084, 10.651, 0., 0.082, 0.96, "", "", "", "", 
  "", "", "", "", "", "", "", "", 2215., 0.638, 0.005, 206.7, 
  "tests performed", "", "", "", "", "", "", "", "", "", 37.96, 3.473727*^6, 
  19.751, 35.6, 14.655, 10.361, 20551.409, 0.1, 160.708, 6.93, 14., 19.9, "", 
  2.8, 77.91, 0.817}, {"URY", "South America", "Uruguay", "2020-08-07", 
  1325., 7., 8.714, 37., 0., 0.286, 381.435, 2.015, 2.509, 10.651, 0., 0.082, 
  0.98, "", "", "", "", "", "", "", "", "", 128814., 37.082, "", 2182., 
  0.628, 0.004, 250.4, "tests performed", "", "", "", "", "", "", "", "", "", 
  37.96, 3.473727*^6, 19.751, 35.6, 14.655, 10.361, 20551.409, 0.1, 160.708, 
  6.93, 14., 19.9, "", 2.8, 77.91, 0.817}, {"URY", "South America", 
  "Uruguay", "2020-08-08", 1335., 10., 8.143, 37., 0., 0.286, 384.313, 2.879, 
  2.344, 10.651, 0., 0.082, 1.01, "", "", "", "", "", "", "", "", 1953., 
  130767., 37.645, 0.562, 2224., 0.64, 0.004, 273.1, "tests performed", "", 
  "", "", "", "", "", "", "", "", 37.96, 3.473727*^6, 19.751, 35.6, 14.655, 
  10.361, 20551.409, 0.1, 160.708, 6.93, 14., 19.9, "", 2.8, 77.91, 0.817}, 
 {"URY", "South America", "Uruguay", "2020-08-09", 1353., 18., 9.571, 37., 
  0., 0.143, 389.495, 5.182, 2.755, 10.651, 0., 0.041, 1.04, "", "", "", "", 
  "", "", "", "", "", "", "", "", 2136., 0.615, 0.004, 223.2, 
  "tests performed", "", "", "", "", "", "", "", "", "", 37.96, 3.473727*^6, 
  19.751, 35.6, 14.655, 10.361, 20551.409, 0.1, 160.708, 6.93, 14., 19.9, "", 
  2.8, 77.91, 0.817}, {"URY", "South America", "Uruguay", "2020-08-10", 
  1364., 11., 10.429, 37., 0., 0.143, 392.662, 3.167, 3.002, 10.651, 0., 
  0.041, 1.05, "", "", "", "", "", "", "", "", "", 133237., 38.356, "", 
  2028., 0.584, 0.005, 194.5, "tests performed", "", "", "", "", "", "", "", 
  "", "", 37.96, 3.473727*^6, 19.751, 35.6, 14.655, 10.361, 20551.409, 0.1, 
  160.708, 6.93, 14., 19.9, "", 2.8, 77.91, 0.817}, 
 {"URY", "South America", "Uruguay", "2020-08-11", 1385., 21., 12.143, 37., 
  0., 0., 398.707, 6.045, 3.496, 10.651, 0., 0., 1.05, "", "", "", "", "", 
  "", "", "", 2192., 135429., 38.987, 0.631, 1980., 0.57, 0.006, 163.1, 
  "tests performed", "", "", "", "", "", "", "", "", "", 37.96, 3.473727*^6, 
  19.751, 35.6, 14.655, 10.361, 20551.409, 0.1, 160.708, 6.93, 14., 19.9, "", 
  2.8, 77.91, 0.817}, {"URY", "South America", "Uruguay", "2020-08-12", 
  1393., 8., 12., 37., 0., 0., 401.01, 2.303, 3.455, 10.651, 0., 0., 1.03, 
  "", "", "", "", "", "", "", "", 1757., 137186., 39.492, 0.506, 1870., 
  0.538, 0.006, 155.8, "tests performed", "", "", "", "", "", "", "", "", "", 
  37.96, 3.473727*^6, 19.751, 35.6, 14.655, 10.361, 20551.409, 0.1, 160.708, 
  6.93, 14., 19.9, "", 2.8, 77.91, 0.817}, {"URY", "South America", 
  "Uruguay", "2020-08-13", 1409., 16., 13., 37., 0., 0., 405.616, 4.606, 
  3.742, 10.651, 0., 0., 1.04, "", "", "", "", "", "", "", "", 1514., 
  138700., 39.928, 0.436, 1749., 0.503, 0.007, 134.5, "tests performed", "", 
  "", "", "", "", "", "", "", "", 37.96, 3.473727*^6, 19.751, 35.6, 14.655, 
  10.361, 20551.409, 0.1, 160.708, 6.93, 14., 19.9, "", 2.8, 77.91, 0.817}, 
 {"URY", "South America", "Uruguay", "2020-08-14", 1421., 12., 13.714, 38., 
  1., 0.143, 409.071, 3.455, 3.948, 10.939, 0.288, 0.041, 1.03, "", "", "", 
  "", "", "", "", "", 3899., 142599., 41.051, 1.122, 1969., 0.567, 0.007, 
  143.6, "tests performed", "", "", "", "", "", "", "", "", "", 37.96, 
  3.473727*^6, 19.751, 35.6, 14.655, 10.361, 20551.409, 0.1, 160.708, 6.93, 
  14., 19.9, "", 2.8, 77.91, 0.817}, {"URY", "South America", "Uruguay", 
  "2020-08-15", 1434., 13., 14.143, 38., 0., 0.143, 412.813, 3.742, 4.071, 
  10.939, 0., 0.041, 1.03, "", "", "", "", "", "", "", "", 1629., 144228., 
  41.52, 0.469, 1923., 0.554, 0.007, 136., "tests performed", "", "", "", "", 
  "", "", "", "", "", 37.96, 3.473727*^6, 19.751, 35.6, 14.655, 10.361, 
  20551.409, 0.1, 160.708, 6.93, 14., 19.9, "", 2.8, 77.91, 0.817}, 
 {"URY", "South America", "Uruguay", "2020-08-16", 1440., 6., 12.429, 38., 
  0., 0.143, 414.54, 1.727, 3.578, 10.939, 0., 0.041, 1.02, "", "", "", "", 
  "", "", "", "", 2038., 146266., 42.106, 0.587, 2038., 0.587, 0.006, 164., 
  "tests performed", "", "", "", "", "", "", "", "", "", 37.96, 3.473727*^6, 
  19.751, 35.6, 14.655, 10.361, 20551.409, 0.1, 160.708, 6.93, 14., 19.9, "", 
  2.8, 77.91, 0.817}, {"URY", "South America", "Uruguay", "2020-08-17", 
  1457., 17., 13.286, 40., 2., 0.429, 419.434, 4.894, 3.825, 11.515, 0.576, 
  0.123, 1.03, "", "", "", "", "", "", "", "", "", "", "", "", 1956., 0.563, 
  0.007, 147.2, "tests performed", "", "", "", "", "", "", "", "", "", 32.41, 
  3.473727*^6, 19.751, 35.6, 14.655, 10.361, 20551.409, 0.1, 160.708, 6.93, 
  14., 19.9, "", 2.8, 77.91, 0.817}, {"URY", "South America", "Uruguay", 
  "2020-08-18", 1485., 28., 14.286, 40., 0., 0.429, 427.495, 8.061, 4.113, 
  11.515, 0., 0.123, 1.02, "", "", "", "", "", "", "", "", "", 147594., 
  42.489, "", 1738., 0.5, 0.008, 121.7, "tests performed", "", "", "", "", 
  "", "", "", "", "", 32.41, 3.473727*^6, 19.751, 35.6, 14.655, 10.361, 
  20551.409, 0.1, 160.708, 6.93, 14., 19.9, "", 2.8, 77.91, 0.817}, 
 {"URY", "South America", "Uruguay", "2020-08-19", 1493., 8., 14.286, 40., 
  0., 0.429, 429.798, 2.303, 4.113, 11.515, 0., 0.123, 0.97, "", "", "", "", 
  "", "", "", "", 4527., 152121., 43.792, 1.303, 2134., 0.614, 0.007, 149.4, 
  "tests performed", "", "", "", "", "", "", "", "", "", 32.41, 3.473727*^6, 
  19.751, 35.6, 14.655, 10.361, 20551.409, 0.1, 160.708, 6.93, 14., 19.9, "", 
  2.8, 77.91, 0.817}, {"URY", "South America", "Uruguay", "2020-08-20", 
  1506., 13., 13.857, 41., 1., 0.571, 433.54, 3.742, 3.989, 11.803, 0.288, 
  0.165, 0.95, "", "", "", "", "", "", "", "", 2310., 154431., 44.457, 0.665, 
  2247., 0.647, 0.006, 162.2, "tests performed", "", "", "", "", "", "", "", 
  "", "", 32.41, 3.473727*^6, 19.751, 35.6, 14.655, 10.361, 20551.409, 0.1, 
  160.708, 6.93, 14., 19.9, "", 2.8, 77.91, 0.817}, 
 {"URY", "South America", "Uruguay", "2020-08-21", 1516., 10., 13.571, 42., 
  1., 0.571, 436.419, 2.879, 3.907, 12.091, 0.288, 0.165, 0.92, "", "", "", 
  "", "", "", "", "", "", "", "", "", 1995., 0.574, 0.007, 147., 
  "tests performed", "", "", "", "", "", "", "", "", "", 32.41, 3.473727*^6, 
  19.751, 35.6, 14.655, 10.361, 20551.409, 0.1, 160.708, 6.93, 14., 19.9, "", 
  2.8, 77.91, 0.817}, {"URY", "South America", "Uruguay", "2020-08-22", 
  1521., 5., 12.429, 42., 0., 0.571, 437.858, 1.439, 3.578, 12.091, 0., 
  0.165, 0.9, "", "", "", "", "", "", "", "", "", 158702., 45.686, "", 2068., 
  0.595, 0.006, 166.4, "tests performed", "", "", "", "", "", "", "", "", "", 
  32.41, 3.473727*^6, 19.751, 35.6, 14.655, 10.361, 20551.409, 0.1, 160.708, 
  6.93, 14., 19.9, "", 2.8, 77.91, 0.817}, {"URY", "South America", 
  "Uruguay", "2020-08-23", 1527., 6., 12.429, 42., 0., 0.571, 439.585, 1.727, 
  3.578, 12.091, 0., 0.165, 0.89, "", "", "", "", "", "", "", "", 1514., 
  160216., 46.122, 0.436, 1993., 0.574, 0.006, 160.4, "tests performed", "", 
  "", "", "", "", "", "", "", "", 32.41, 3.473727*^6, 19.751, 35.6, 14.655, 
  10.361, 20551.409, 0.1, 160.708, 6.93, 14., 19.9, "", 2.8, 77.91, 0.817}, 
 {"URY", "South America", "Uruguay", "2020-08-24", 1533., 6., 10.857, 42., 
  0., 0.286, 441.313, 1.727, 3.126, 12.091, 0., 0.082, 0.9, "", "", "", "", 
  "", "", "", "", "", "", "", "", 2106., 0.606, 0.005, 194., 
  "tests performed", "", "", "", "", "", "", "", "", "", 36.11, 3.473727*^6, 
  19.751, 35.6, 14.655, 10.361, 20551.409, 0.1, 160.708, 6.93, 14., 19.9, "", 
  2.8, 77.91, 0.817}, {"URY", "South America", "Uruguay", "2020-08-25", 
  1536., 3., 7.286, 43., 1., 0.429, 442.176, 0.864, 2.097, 12.379, 0.288, 
  0.123, 0.9, "", "", "", "", "", "", "", "", "", 163129., 46.961, "", 2219., 
  0.639, 0.003, 304.6, "tests performed", "", "", "", "", "", "", "", "", "", 
  32.41, 3.473727*^6, 19.751, 35.6, 14.655, 10.361, 20551.409, 0.1, 160.708, 
  6.93, 14., 19.9, "", 2.8, 77.91, 0.817}, {"URY", "South America", 
  "Uruguay", "2020-08-26", 1543., 7., 7.143, 43., 0., 0.429, 444.191, 2.015, 
  2.056, 12.379, 0., 0.123, 0.93, "", "", "", "", "", "", "", "", 1609., 
  164738., 47.424, 0.463, 1802., 0.519, 0.004, 252.3, "tests performed", "", 
  "", "", "", "", "", "", "", "", 32.41, 3.473727*^6, 19.751, 35.6, 14.655, 
  10.361, 20551.409, 0.1, 160.708, 6.93, 14., 19.9, "", 2.8, 77.91, 0.817}, 
 {"URY", "South America", "Uruguay", "2020-08-27", 1551., 8., 6.429, 43., 0., 
  0.286, 446.494, 2.303, 1.851, 12.379, 0., 0.082, 0.97, "", "", "", "", "", 
  "", "", "", 1379., 166117., 47.821, 0.397, 1669., 0.48, 0.004, 259.6, 
  "tests performed", "", "", "", "", "", "", "", "", "", 32.41, 3.473727*^6, 
  19.751, 35.6, 14.655, 10.361, 20551.409, 0.1, 160.708, 6.93, 14., 19.9, "", 
  2.8, 77.91, 0.817}, {"URY", "South America", "Uruguay", "2020-08-28", 
  1556., 5., 5.714, 43., 0., 0.143, 447.934, 1.439, 1.645, 12.379, 0., 0.041, 
  1.02, "", "", "", "", "", "", "", "", 1599., 167716., 48.281, 0.46, 1593., 
  0.459, 0.004, 278.8, "tests performed", "", "", "", "", "", "", "", "", "", 
  32.41, 3.473727*^6, 19.751, 35.6, 14.655, 10.361, 20551.409, 0.1, 160.708, 
  6.93, 14., 19.9, "", 2.8, 77.91, 0.817}, {"URY", "South America", 
  "Uruguay", "2020-08-29", 1570., 14., 7., 44., 1., 0.286, 451.964, 4.03, 
  2.015, 12.667, 0.288, 0.082, 1.08, "", "", "", "", "", "", "", "", 3521., 
  171237., 49.295, 1.014, 1791., 0.516, 0.004, 255.9, "tests performed", "", 
  "", "", "", "", "", "", "", "", 32.41, 3.473727*^6, 19.751, 35.6, 14.655, 
  10.361, 20551.409, 0.1, 160.708, 6.93, 14., 19.9, "", 2.8, 77.91, 0.817}, 
 {"URY", "South America", "Uruguay", "2020-08-30", 1585., 15., 8.286, 44., 
  0., 0.286, 456.282, 4.318, 2.385, 12.667, 0., 0.082, 1.12, "", "", "", "", 
  "", "", "", "", 844., 172081., 49.538, 0.243, 1695., 0.488, 0.005, 204.6, 
  "tests performed", "", "", "", "", "", "", "", "", "", 32.41, 3.473727*^6, 
  19.751, 35.6, 14.655, 10.361, 20551.409, 0.1, 160.708, 6.93, 14., 19.9, "", 
  2.8, 77.91, 0.817}, {"URY", "South America", "Uruguay", "2020-08-31", 
  1595., 10., 8.857, 44., 0., 0.286, 459.161, 2.879, 2.55, 12.667, 0., 0.082, 
  1.14, "", "", "", "", "", "", "", "", 1106., 173187., 49.856, 0.318, 1645., 
  0.474, 0.005, 185.7, "tests performed", "", "", "", "", "", "", "", "", "", 
  32.41, 3.473727*^6, 19.751, 35.6, 14.655, 10.361, 20551.409, 0.1, 160.708, 
  6.93, 14., 19.9, "", 2.8, 77.91, 0.817}, {"URY", "South America", 
  "Uruguay", "2020-09-01", 1611., 16., 10.714, 44., 0., 0.143, 463.767, 
  4.606, 3.084, 12.667, 0., 0.041, 1.15, "", "", "", "", "", "", "", "", 
  1893., 175080., 50.401, 0.545, 1707., 0.491, 0.006, 159.3, 
  "tests performed", "", "", "", "", "", "", "", "", "", 32.41, 3.473727*^6, 
  19.751, 35.6, 14.655, 10.361, 20551.409, 0.1, 160.708, 6.93, 14., 19.9, "", 
  2.8, 77.91, 0.817}, {"URY", "South America", "Uruguay", "2020-09-02", 
  1626., 15., 11.857, 44., 0., 0.143, 468.085, 4.318, 3.413, 12.667, 0., 
  0.041, 1.15, "", "", "", "", "", "", "", "", "", "", "", "", 1731., 0.498, 
  0.007, 146., "tests performed", "", "", "", "", "", "", "", "", "", 32.41, 
  3.473727*^6, 19.751, 35.6, 14.655, 10.361, 20551.409, 0.1, 160.708, 6.93, 
  14., 19.9, "", 2.8, 77.91, 0.817}, {"URY", "South America", "Uruguay", 
  "2020-09-03", 1636., 10., 12.143, 44., 0., 0.143, 470.964, 2.879, 3.496, 
  12.667, 0., 0.041, 1.16, "", "", "", "", "", "", "", "", "", 178629., 
  51.423, "", 1787., 0.514, 0.007, 147.2, "tests performed", "", "", "", "", 
  "", "", "", "", "", 32.41, 3.473727*^6, 19.751, 35.6, 14.655, 10.361, 
  20551.409, 0.1, 160.708, 6.93, 14., 19.9, "", 2.8, 77.91, 0.817}, 
 {"URY", "South America", "Uruguay", "2020-09-04", 1653., 17., 13.857, 45., 
  1., 0.286, 475.858, 4.894, 3.989, 12.954, 0.288, 0.082, 1.17, "", "", "", 
  "", "", "", "", "", "", "", "", "", 1845., 0.531, 0.008, 133.1, 
  "tests performed", "", "", "", "", "", "", "", "", "", 32.41, 3.473727*^6, 
  19.751, 35.6, 14.655, 10.361, 20551.409, 0.1, 160.708, 6.93, 14., 19.9, "", 
  2.8, 77.91, 0.817}, {"URY", "South America", "Uruguay", "2020-09-05", 
  1669., 16., 14.143, 45., 0., 0.143, 480.464, 4.606, 4.071, 12.954, 0., 
  0.041, 1.18, "", "", "", "", "", "", "", "", "", "", "", "", 1628., 0.469, 
  0.009, 115.1, "tests performed", "", "", "", "", "", "", "", "", "", 32.41, 
  3.473727*^6, 19.751, 35.6, 14.655, 10.361, 20551.409, 0.1, 160.708, 6.93, 
  14., 19.9, "", 2.8, 77.91, 0.817}, {"URY", "South America", "Uruguay", 
  "2020-09-06", 1679., 10., 13.429, 45., 0., 0.143, 483.343, 2.879, 3.866, 
  12.954, 0., 0.041, 1.18, "", "", "", "", "", "", "", "", "", "", "", "", 
  1793., 0.516, 0.007, 133.5, "tests performed", "", "", "", "", "", "", "", 
  "", "", 32.41, 3.473727*^6, 19.751, 35.6, 14.655, 10.361, 20551.409, 0.1, 
  160.708, 6.93, 14., 19.9, "", 2.8, 77.91, 0.817}, 
 {"URY", "South America", "Uruguay", "2020-09-07", 1693., 14., 14., 45., 0., 
  0.143, 487.373, 4.03, 4.03, 12.954, 0., 0.041, 1.19, "", "", "", "", "", 
  "", "", "", "", "", "", "", 1921., 0.553, 0.007, 137.2, "tests performed", 
  "", "", "", "", "", "", "", "", "", 32.41, 3.473727*^6, 19.751, 35.6, 
  14.655, 10.361, 20551.409, 0.1, 160.708, 6.93, 14., 19.9, "", 2.8, 77.91, 
  0.817}, {"URY", "South America", "Uruguay", "2020-09-08", 1712., 19., 
  14.429, 45., 0., 0.143, 492.842, 5.47, 4.154, 12.954, 0., 0.041, 1.19, "", 
  "", "", "", "", "", "", "", "", 188636., 54.304, "", 1937., 0.558, 0.007, 
  134.2, "tests performed", "", "", "", "", "", "", "", "", "", 32.41, 
  3.473727*^6, 19.751, 35.6, 14.655, 10.361, 20551.409, 0.1, 160.708, 6.93, 
  14., 19.9, "", 2.8, 77.91, 0.817}, {"URY", "South America", "Uruguay", 
  "2020-09-09", 1741., 29., 16.429, 45., 0., 0.143, 501.191, 8.348, 4.729, 
  12.954, 0., 0.041, 1.19, "", "", "", "", "", "", "", "", 1720., 190356., 
  54.799, 0.495, 1929., 0.555, 0.009, 117.4, "tests performed", "", "", "", 
  "", "", "", "", "", "", 32.41, 3.473727*^6, 19.751, 35.6, 14.655, 10.361, 
  20551.409, 0.1, 160.708, 6.93, 14., 19.9, "", 2.8, 77.91, 0.817}, 
 {"URY", "South America", "Uruguay", "2020-09-10", 1759., 18., 17.571, 45., 
  0., 0.143, 506.373, 5.182, 5.058, 12.954, 0., 0.041, 1.16, "", "", "", "", 
  "", "", "", "", 2222., 192578., 55.438, 0.64, 1993., 0.574, 0.009, 113.4, 
  "tests performed", "", "", "", "", "", "", "", "", "", 32.41, 3.473727*^6, 
  19.751, 35.6, 14.655, 10.361, 20551.409, 0.1, 160.708, 6.93, 14., 19.9, "", 
  2.8, 77.91, 0.817}, {"URY", "South America", "Uruguay", "2020-09-11", 
  1773., 14., 17.143, 45., 0., 0., 510.403, 4.03, 4.935, 12.954, 0., 0., 
  1.13, "", "", "", "", "", "", "", "", 2621., 195199., 56.193, 0.755, 2081., 
  0.599, 0.008, 121.4, "tests performed", "", "", "", "", "", "", "", "", "", 
  32.41, 3.473727*^6, 19.751, 35.6, 14.655, 10.361, 20551.409, 0.1, 160.708, 
  6.93, 14., 19.9, "", 2.8, 77.91, 0.817}, {"URY", "South America", 
  "Uruguay", "2020-09-12", 1780., 7., 15.857, 45., 0., 0., 512.418, 2.015, 
  4.565, 12.954, 0., 0., 1.12, "", "", "", "", "", "", "", "", 1693., 
  196892., 56.68, 0.487, 2037., 0.586, 0.008, 128.5, "tests performed", "", 
  "", "", "", "", "", "", "", "", 32.41, 3.473727*^6, 19.751, 35.6, 14.655, 
  10.361, 20551.409, 0.1, 160.708, 6.93, 14., 19.9, "", 2.8, 77.91, 0.817}, 
 {"URY", "South America", "Uruguay", "2020-09-13", 1808., 28., 18.429, 45., 
  0., 0., 520.478, 8.061, 5.305, 12.954, 0., 0., 1.12, "", "", "", "", "", 
  "", "", "", 1149., 198041., 57.011, 0.331, 1915., 0.551, 0.01, 103.9, 
  "tests performed", "", "", "", "", "", "", "", "", "", 32.41, 3.473727*^6, 
  19.751, 35.6, 14.655, 10.361, 20551.409, 0.1, 160.708, 6.93, 14., 19.9, "", 
  2.8, 77.91, 0.817}, {"URY", "South America", "Uruguay", "2020-09-14", 
  1812., 4., 17., 45., 0., 0., 521.63, 1.152, 4.894, 12.954, 0., 0., 1.1, "", 
  "", "", "", "", "", "", "", 3394., 201435., 57.988, 0.977, 2114., 0.609, 
  0.008, 124.4, "tests performed", "", "", "", "", "", "", "", "", "", 32.41, 
  3.473727*^6, 19.751, 35.6, 14.655, 10.361, 20551.409, 0.1, 160.708, 6.93, 
  14., 19.9, "", 2.8, 77.91, 0.817}, {"URY", "South America", "Uruguay", 
  "2020-09-15", 1827., 15., 16.429, 45., 0., 0., 525.948, 4.318, 4.729, 
  12.954, 0., 0., 1.09, "", "", "", "", "", "", "", "", 1797., 203232., 
  58.505, 0.517, 2085., 0.6, 0.008, 126.9, "tests performed", "", "", "", "", 
  "", "", "", "", "", 32.41, 3.473727*^6, 19.751, 35.6, 14.655, 10.361, 
  20551.409, 0.1, 160.708, 6.93, 14., 19.9, "", 2.8, 77.91, 0.817}, 
 {"URY", "South America", "Uruguay", "2020-09-16", 1856., 29., 16.429, 45., 
  0., 0., 534.296, 8.348, 4.729, 12.954, 0., 0., 1.09, "", "", "", "", "", 
  "", "", "", 2046., 205278., 59.094, 0.589, 2132., 0.614, 0.008, 129.8, 
  "tests performed", "", "", "", "", "", "", "", "", "", 43.52, 3.473727*^6, 
  19.751, 35.6, 14.655, 10.361, 20551.409, 0.1, 160.708, 6.93, 14., 19.9, "", 
  2.8, 77.91, 0.817}, {"URY", "South America", "Uruguay", "2020-09-17", 
  1876., 20., 16.714, 46., 1., 0.143, 540.054, 5.758, 4.812, 13.242, 0.288, 
  0.041, 1.07, "", "", "", "", "", "", "", "", 3015., 208293., 59.962, 0.868, 
  2245., 0.646, 0.007, 134.3, "tests performed", "", "", "", "", "", "", "", 
  "", "", 43.52, 3.473727*^6, 19.751, 35.6, 14.655, 10.361, 20551.409, 0.1, 
  160.708, 6.93, 14., 19.9, "", 2.8, 77.91, 0.817}, 
 {"URY", "South America", "Uruguay", "2020-09-18", 1890., 14., 16.714, 46., 
  0., 0.143, 544.084, 4.03, 4.812, 13.242, 0., 0.041, 1.04, "", "", "", "", 
  "", "", "", "", 1906., 210199., 60.511, 0.549, 2143., 0.617, 0.008, 128.2, 
  "tests performed", "", "", "", "", "", "", "", "", "", 43.52, 3.473727*^6, 
  19.751, 35.6, 14.655, 10.361, 20551.409, 0.1, 160.708, 6.93, 14., 19.9, "", 
  2.8, 77.91, 0.817}, {"URY", "South America", "Uruguay", "2020-09-19", 
  1904., 14., 17.714, 46., 0., 0.143, 548.114, 4.03, 5.1, 13.242, 0., 0.041, 
  1.02, "", "", "", "", "", "", "", "", "", "", "", "", 2094., 0.603, 0.008, 
  118.2, "tests performed", "", "", "", "", "", "", "", "", "", 43.52, 
  3.473727*^6, 19.751, 35.6, 14.655, 10.361, 20551.409, 0.1, 160.708, 6.93, 
  14., 19.9, "", 2.8, 77.91, 0.817}, {"URY", "South America", "Uruguay", 
  "2020-09-20", 1917., 13., 15.571, 46., 0., 0.143, 551.857, 3.742, 4.483, 
  13.242, 0., 0.041, 1.01, "", "", "", "", "", "", "", "", "", 212901., 
  61.289, "", 2123., 0.611, 0.007, 136.3, "tests performed", "", "", "", "", 
  "", "", "", "", "", 43.52, 3.473727*^6, 19.751, 35.6, 14.655, 10.361, 
  20551.409, 0.1, 160.708, 6.93, 14., 19.9, "", 2.8, 77.91, 0.817}, 
 {"URY", "South America", "Uruguay", "2020-09-21", 1927., 10., 16.429, 46., 
  0., 0.143, 554.736, 2.879, 4.729, 13.242, 0., 0.041, 1.01, "", "", "", "", 
  "", "", "", "", 3457., 216358., 62.284, 0.995, 2132., 0.614, 0.008, 129.8, 
  "tests performed", "", "", "", "", "", "", "", "", "", 43.52, 3.473727*^6, 
  19.751, 35.6, 14.655, 10.361, 20551.409, 0.1, 160.708, 6.93, 14., 19.9, "", 
  2.8, 77.91, 0.817}, {"URY", "South America", "Uruguay", "2020-09-22", 
  1934., 7., 15.286, 46., 0., 0.143, 556.751, 2.015, 4.4, 13.242, 0., 0.041, 
  1., "", "", "", "", "", "", "", "", 1881., 218239., 62.826, 0.541, 2144., 
  0.617, 0.007, 140.3, "tests performed", "", "", "", "", "", "", "", "", "", 
  43.52, 3.473727*^6, 19.751, 35.6, 14.655, 10.361, 20551.409, 0.1, 160.708, 
  6.93, 14., 19.9, "", 2.8, 77.91, 0.817}, {"URY", "South America", 
  "Uruguay", "2020-09-23", 1946., 12., 12.857, 47., 1., 0.286, 560.205, 
  3.455, 3.701, 13.53, 0.288, 0.082, 1.01, "", "", "", "", "", "", "", "", 
  3074., 221313., 63.711, 0.885, 2291., 0.66, 0.006, 178.2, 
  "tests performed", "", "", "", "", "", "", "", "", "", 43.52, 3.473727*^6, 
  19.751, 35.6, 14.655, 10.361, 20551.409, 0.1, 160.708, 6.93, 14., 19.9, "", 
  2.8, 77.91, 0.817}, {"URY", "South America", "Uruguay", "2020-09-24", 
  1959., 13., 11.857, 47., 0., 0.143, 563.948, 3.742, 3.413, 13.53, 0., 
  0.041, 1.03, "", "", "", "", "", "", "", "", 3009., 224322., 64.577, 0.866, 
  2290., 0.659, 0.005, 193.1, "tests performed", "", "", "", "", "", "", "", 
  "", "", 43.52, 3.473727*^6, 19.751, 35.6, 14.655, 10.361, 20551.409, 0.1, 
  160.708, 6.93, 14., 19.9, "", 2.8, 77.91, 0.817}, 
 {"URY", "South America", "Uruguay", "2020-09-25", 1967., 8., 11., 47., 0., 
  0.143, 566.251, 2.303, 3.167, 13.53, 0., 0.041, 1.06, "", "", "", "", "", 
  "", "", "", 1481., 225803., 65.003, 0.426, 2229., 0.642, 0.005, 202.6, 
  "tests performed", "", "", "", "", "", "", "", "", "", 43.52, 3.473727*^6, 
  19.751, 35.6, 14.655, 10.361, 20551.409, 0.1, 160.708, 6.93, 14., 19.9, "", 
  2.8, 77.91, 0.817}, {"URY", "South America", "Uruguay", "2020-09-26", 
  1998., 31., 13.429, 47., 0., 0.143, 575.175, 8.924, 3.866, 13.53, 0., 
  0.041, 1.1, "", "", "", "", "", "", "", "", 2532., 228335., 65.732, 0.729, 
  2398., 0.69, 0.006, 178.6, "tests performed", "", "", "", "", "", "", "", 
  "", "", 43.52, 3.473727*^6, 19.751, 35.6, 14.655, 10.361, 20551.409, 0.1, 
  160.708, 6.93, 14., 19.9, "", 2.8, 77.91, 0.817}, 
 {"URY", "South America", "Uruguay", "2020-09-27", 2008., 10., 13., 47., 0., 
  0.143, 578.053, 2.879, 3.742, 13.53, 0., 0.041, 1.11, "", "", "", "", "", 
  "", "", "", 1183., 229518., 66.073, 0.341, 2374., 0.683, 0.005, 182.6, 
  "tests performed", "", "", "", "", "", "", "", "", "", 43.52, 3.473727*^6, 
  19.751, 35.6, 14.655, 10.361, 20551.409, 0.1, 160.708, 6.93, 14., 19.9, "", 
  2.8, 77.91, 0.817}, {"URY", "South America", "Uruguay", "2020-09-28", 
  2010., 2., 11.857, 47., 0., 0.143, 578.629, 0.576, 3.413, 13.53, 0., 0.041, 
  1.12, "", "", "", "", "", "", "", "", 2841., 232359., 66.89, 0.818, 2286., 
  0.658, 0.005, 192.8, "tests performed", "", "", "", "", "", "", "", "", "", 
  43.52, 3.473727*^6, 19.751, 35.6, 14.655, 10.361, 20551.409, 0.1, 160.708, 
  6.93, 14., 19.9, "", 2.8, 77.91, 0.817}, {"URY", "South America", 
  "Uruguay", "2020-09-29", 2033., 23., 14.143, 48., 1., 0.286, 585.25, 6.621, 
  4.071, 13.818, 0.288, 0.082, 1.15, "", "", "", "", "", "", "", "", 1543., 
  233902., 67.335, 0.444, 2238., 0.644, 0.006, 158.2, "tests performed", "", 
  "", "", "", "", "", "", "", "", 43.52, 3.473727*^6, 19.751, 35.6, 14.655, 
  10.361, 20551.409, 0.1, 160.708, 6.93, 14., 19.9, "", 2.8, 77.91, 0.817}, 
 {"URY", "South America", "Uruguay", "2020-09-30", 2046., 13., 14.286, 48., 
  0., 0.143, 588.993, 3.742, 4.113, 13.818, 0., 0.041, 1.17, "", "", "", "", 
  "", "", "", "", 2353., 236255., 68.012, 0.677, 2135., 0.615, 0.007, 149.4, 
  "tests performed", "", "", "", "", "", "", "", "", "", 43.52, 3.473727*^6, 
  19.751, 35.6, 14.655, 10.361, 20551.409, 0.1, 160.708, 6.93, 14., 19.9, "", 
  2.8, 77.91, 0.817}, {"URY", "South America", "Uruguay", "2020-10-01", 
  2061., 15., 14.571, 48., 0., 0.143, 593.311, 4.318, 4.195, 13.818, 0., 
  0.041, 1.2, "", "", "", "", "", "", "", "", 2661., 238916., 68.778, 0.766, 
  2085., 0.6, 0.007, 143.1, "tests performed", "", "", "", "", "", "", "", 
  "", "", 43.52, 3.473727*^6, 19.751, 35.6, 14.655, 10.361, 20551.409, 0.1, 
  160.708, 6.93, 14., 19.9, "", 2.8, 77.91, 0.817}, 
 {"URY", "South America", "Uruguay", "2020-10-02", 2097., 36., 18.571, 48., 
  0., 0.143, 603.674, 10.364, 5.346, 13.818, 0., 0.041, 1.24, "", "", "", "", 
  "", "", "", "", 3220., 242136., 69.705, 0.927, 2333., 0.672, 0.008, 125.6, 
  "tests performed", "", "", "", "", "", "", "", "", "", 43.52, 3.473727*^6, 
  19.751, 35.6, 14.655, 10.361, 20551.409, 0.1, 160.708, 6.93, 14., 19.9, "", 
  2.8, 77.91, 0.817}, {"URY", "South America", "Uruguay", "2020-10-03", 
  2122., 25., 17.714, 48., 0., 0.143, 610.871, 7.197, 5.1, 13.818, 0., 0.041, 
  1.23, "", "", "", "", "", "", "", "", 3061., 245197., 70.586, 0.881, 2409., 
  0.693, 0.007, 136., "tests performed", "", "", "", "", "", "", "", "", "", 
  43.52, 3.473727*^6, 19.751, 35.6, 14.655, 10.361, 20551.409, 0.1, 160.708, 
  6.93, 14., 19.9, "", 2.8, 77.91, 0.817}, {"URY", "South America", 
  "Uruguay", "2020-10-04", 2145., 23., 19.571, 48., 0., 0.143, 617.492, 
  6.621, 5.634, 13.818, 0., 0.041, 1.23, "", "", "", "", "", "", "", "", 
  1569., 246766., 71.038, 0.452, 2464., 0.709, 0.008, 125.9, 
  "tests performed", "", "", "", "", "", "", "", "", "", 43.52, 3.473727*^6, 
  19.751, 35.6, 14.655, 10.361, 20551.409, 0.1, 160.708, 6.93, 14., 19.9, "", 
  2.8, 77.91, 0.817}, {"URY", "South America", "Uruguay", "2020-10-05", 
  2155., 10., 20.714, 48., 0., 0.143, 620.371, 2.879, 5.963, 13.818, 0., 
  0.041, 1.22, "", "", "", "", "", "", "", "", "", "", "", "", 2386., 0.687, 
  0.009, 115.2, "tests performed", "", "", "", "", "", "", "", "", "", 43.52, 
  3.473727*^6, 19.751, 35.6, 14.655, 10.361, 20551.409, 0.1, 160.708, 6.93, 
  14., 19.9, "", 2.8, 77.91, 0.817}, {"URY", "South America", "Uruguay", 
  "2020-10-06", 2177., 22., 20.571, 49., 1., 0.143, 626.704, 6.333, 5.922, 
  14.106, 0.288, 0.041, 1.21, "", "", "", "", "", "", "", "", "", 251361., 
  72.361, "", 2494., 0.718, 0.008, 121.2, "tests performed", "", "", "", "", 
  "", "", "", "", "", 43.52, 3.473727*^6, 19.751, 35.6, 14.655, 10.361, 
  20551.409, 0.1, 160.708, 6.93, 14., 19.9, "", 2.8, 77.91, 0.817}, 
 {"URY", "South America", "Uruguay", "2020-10-07", 2206., 29., 22.857, 49., 
  0., 0.143, 635.053, 8.348, 6.58, 14.106, 0., 0.041, 1.22, "", "", "", "", 
  "", "", "", "", 2819., 254180., 73.172, 0.812, 2561., 0.737, 0.009, 112., 
  "tests performed", "", "", "", "", "", "", "", "", "", 43.52, 3.473727*^6, 
  19.751, 35.6, 14.655, 10.361, 20551.409, 0.1, 160.708, 6.93, 14., 19.9, "", 
  2.8, 77.91, 0.817}, {"URY", "South America", "Uruguay", "2020-10-08", 
  2226., 20., 23.571, 49., 0., 0.143, 640.81, 5.758, 6.786, 14.106, 0., 
  0.041, 1.22, "", "", "", "", "", "", "", "", 2597., 256777., 73.92, 0.748, 
  2552., 0.735, 0.009, 108.3, "tests performed", "", "", "", "", "", "", "", 
  "", "", 43.52, 3.473727*^6, 19.751, 35.6, 14.655, 10.361, 20551.409, 0.1, 
  160.708, 6.93, 14., 19.9, "", 2.8, 77.91, 0.817}, 
 {"URY", "South America", "Uruguay", "2020-10-09", 2251., 25., 22., 49., 0., 
  0.143, 648.007, 7.197, 6.333, 14.106, 0., 0.041, 1.22, "", "", "", "", "", 
  "", "", "", 2995., 259772., 74.782, 0.862, 2519., 0.725, 0.009, 114.5, 
  "tests performed", "", "", "", "", "", "", "", "", "", 43.52, 3.473727*^6, 
  19.751, 35.6, 14.655, 10.361, 20551.409, 0.1, 160.708, 6.93, 14., 19.9, "", 
  2.8, 77.91, 0.817}, {"URY", "South America", "Uruguay", "2020-10-10", 
  2268., 17., 20.857, 50., 1., 0.286, 652.901, 4.894, 6.004, 14.394, 0.288, 
  0.082, 1.22, "", "", "", "", "", "", "", "", 2720., 262492., 75.565, 0.783, 
  2471., 0.711, 0.008, 118.5, "tests performed", "", "", "", "", "", "", "", 
  "", "", 43.52, 3.473727*^6, 19.751, 35.6, 14.655, 10.361, 20551.409, 0.1, 
  160.708, 6.93, 14., 19.9, "", 2.8, 77.91, 0.817}, 
 {"URY", "South America", "Uruguay", "2020-10-11", 2294., 26., 21.286, 50., 
  0., 0.286, 660.386, 7.485, 6.128, 14.394, 0., 0.082, 1.25, "", "", "", "", 
  "", "", "", "", 1595., 264087., 76.024, 0.459, 2474., 0.712, 0.009, 116.2, 
  "tests performed", "", "", "", "", "", "", "", "", "", 43.52, 3.473727*^6, 
  19.751, 35.6, 14.655, 10.361, 20551.409, 0.1, 160.708, 6.93, 14., 19.9, "", 
  2.8, 77.91, 0.817}, {"URY", "South America", "Uruguay", "2020-10-12", 
  2313., 19., 22.571, 51., 1., 0.429, 665.855, 5.47, 6.498, 14.682, 0.288, 
  0.123, 1.27, "", "", "", "", "", "", "", "", 2340., 266427., 76.698, 0.674, 
  2480., 0.714, 0.009, 109.9, "tests performed", "", "", "", "", "", "", "", 
  "", "", 43.52, 3.473727*^6, 19.751, 35.6, 14.655, 10.361, 20551.409, 0.1, 
  160.708, 6.93, 14., 19.9, "", 2.8, 77.91, 0.817}, 
 {"URY", "South America", "Uruguay", "2020-10-13", 2337., 24., 22.857, 51., 
  0., 0.286, 672.764, 6.909, 6.58, 14.682, 0., 0.082, 1.28, "", "", "", "", 
  "", "", "", "", 1813., 268240., 77.22, 0.522, 2411., 0.694, 0.009, 105.5, 
  "tests performed", "", "", "", "", "", "", "", "", "", 43.52, 3.473727*^6, 
  19.751, 35.6, 14.655, 10.361, 20551.409, 0.1, 160.708, 6.93, 14., 19.9, "", 
  2.8, 77.91, 0.817}, {"URY", "South America", "Uruguay", "2020-10-14", 
  2388., 51., 26., 51., 0., 0.286, 687.446, 14.682, 7.485, 14.682, 0., 0.082, 
  1.31, "", "", "", "", "", "", "", "", 2540., 270780., 77.951, 0.731, 2371., 
  0.683, 0.011, 91.2, "tests performed", "", "", "", "", "", "", "", "", "", 
  43.52, 3.473727*^6, 19.751, 35.6, 14.655, 10.361, 20551.409, 0.1, 160.708, 
  6.93, 14., 19.9, "", 2.8, 77.91, 0.817}, {"URY", "South America", 
  "Uruguay", "2020-10-15", 2417., 29., 27.286, 51., 0., 0.286, 695.794, 
  8.348, 7.855, 14.682, 0., 0.082, 1.3, "", "", "", "", "", "", "", "", 
  2825., 273605., 78.764, 0.813, 2404., 0.692, 0.011, 88.1, 
  "tests performed", "", "", "", "", "", "", "", "", "", 43.52, 3.473727*^6, 
  19.751, 35.6, 14.655, 10.361, 20551.409, 0.1, 160.708, 6.93, 14., 19.9, "", 
  2.8, 77.91, 0.817}, {"URY", "South America", "Uruguay", "2020-10-16", 
  2450., 33., 28.429, 51., 0., 0.286, 705.294, 9.5, 8.184, 14.682, 0., 0.082, 
  1.3, "", "", "", "", "", "", "", "", 2954., 276559., 79.614, 0.85, 2398., 
  0.69, 0.012, 84.4, "tests performed", "", "", "", "", "", "", "", "", "", 
  43.52, 3.473727*^6, 19.751, 35.6, 14.655, 10.361, 20551.409, 0.1, 160.708, 
  6.93, 14., 19.9, "", 2.8, 77.91, 0.817}, {"URY", "South America", 
  "Uruguay", "2020-10-17", 2501., 51., 33.286, 51., 0., 0.143, 719.976, 
  14.682, 9.582, 14.682, 0., 0.041, 1.31, "", "", "", "", "", "", "", "", 
  2601., 279160., 80.363, 0.749, 2381., 0.685, 0.014, 71.5, 
  "tests performed", "", "", "", "", "", "", "", "", "", 43.52, 3.473727*^6, 
  19.751, 35.6, 14.655, 10.361, 20551.409, 0.1, 160.708, 6.93, 14., 19.9, "", 
  2.8, 77.91, 0.817}, {"URY", "South America", "Uruguay", "2020-10-18", 
  2531., 30., 33.857, 51., 0., 0.143, 728.612, 8.636, 9.747, 14.682, 0., 
  0.041, 1.3, "", "", "", "", "", "", "", "", "", "", "", "", 2492., 0.717, 
  0.014, 73.6, "tests performed", "", "", "", "", "", "", "", "", "", 43.52, 
  3.473727*^6, 19.751, 35.6, 14.655, 10.361, 20551.409, 0.1, 160.708, 6.93, 
  14., 19.9, "", 2.8, 77.91, 0.817}, {"URY", "South America", "Uruguay", 
  "2020-10-19", 2560., 29., 35.286, 51., 0., 0., 736.961, 8.348, 10.158, 
  14.682, 0., 0., 1.3, "", "", "", "", "", "", "", "", "", 283904., 81.729, 
  "", 2497., 0.719, 0.014, 70.8, "tests performed", "", "", "", "", "", "", 
  "", "", "", 43.52, 3.473727*^6, 19.751, 35.6, 14.655, 10.361, 20551.409, 
  0.1, 160.708, 6.93, 14., 19.9, "", 2.8, 77.91, 0.817}, 
 {"URY", "South America", "Uruguay", "2020-10-20", 2623., 63., 40.857, 52., 
  1., 0.143, 755.097, 18.136, 11.762, 14.97, 0.288, 0.041, 1.29, "", "", "", 
  "", "", "", "", "", 2679., 286583., 82.5, 0.771, 2620., 0.754, 0.016, 64.1, 
  "tests performed", "", "", "", "", "", "", "", "", "", 43.52, 3.473727*^6, 
  19.751, 35.6, 14.655, 10.361, 20551.409, 0.1, 160.708, 6.93, 14., 19.9, "", 
  2.8, 77.91, 0.817}, {"URY", "South America", "Uruguay", "2020-10-21", 
  2663., 40., 39.286, 53., 1., 0.286, 766.612, 11.515, 11.309, 15.257, 0.288, 
  0.082, 1.26, "", "", "", "", "", "", "", "", 3512., 290095., 83.511, 1.011, 
  2759., 0.794, 0.014, 70.2, "tests performed", "", "", "", "", "", "", "", 
  "", "", 43.52, 3.473727*^6, 19.751, 35.6, 14.655, 10.361, 20551.409, 0.1, 
  160.708, 6.93, 14., 19.9, "", 2.8, 77.91, 0.817}, 
 {"URY", "South America", "Uruguay", "2020-10-22", 2701., 38., 40.571, 53., 
  0., 0.286, 777.551, 10.939, 11.68, 15.257, 0., 0.082, 1.25, "", "", "", "", 
  "", "", "", "", 2430., 292525., 84.211, 0.7, 2703., 0.778, 0.015, 66.6, 
  "tests performed", "", "", "", "", "", "", "", "", "", 43.52, 3.473727*^6, 
  19.751, 35.6, 14.655, 10.361, 20551.409, 0.1, 160.708, 6.93, 14., 19.9, "", 
  2.8, 77.91, 0.817}, {"URY", "South America", "Uruguay", "2020-10-23", 
  2759., 58., 44.143, 53., 0., 0.286, 794.248, 16.697, 12.708, 15.257, 0., 
  0.082, 1.24, "", "", "", "", "", "", "", "", 3054., 295579., 85.09, 0.879, 
  2717., 0.782, 0.016, 61.5, "tests performed", "", "", "", "", "", "", "", 
  "", "", 43.52, 3.473727*^6, 19.751, 35.6, 14.655, 10.361, 20551.409, 0.1, 
  160.708, 6.93, 14., 19.9, "", 2.8, 77.91, 0.817}, 
 {"URY", "South America", "Uruguay", "2020-10-24", 2807., 48., 43.714, 53., 
  0., 0.286, 808.066, 13.818, 12.584, 15.257, 0., 0.082, 1.22, "", "", "", 
  "", "", "", "", "", 3621., 299200., 86.132, 1.042, 2863., 0.824, 0.015, 
  65.5, "tests performed", "", "", "", "", "", "", "", "", "", 43.52, 
  3.473727*^6, 19.751, 35.6, 14.655, 10.361, 20551.409, 0.1, 160.708, 6.93, 
  14., 19.9, "", 2.8, 77.91, 0.817}, {"URY", "South America", "Uruguay", 
  "2020-10-25", 2851., 44., 45.714, 53., 0., 0.286, 820.732, 12.667, 13.16, 
  15.257, 0., 0.082, 1.2, "", "", "", "", "", "", "", "", 3134., 302334., 
  87.034, 0.902, 2972., 0.856, 0.015, 65., "tests performed", "", "", "", "", 
  "", "", "", "", "", 43.52, 3.473727*^6, 19.751, 35.6, 14.655, 10.361, 
  20551.409, 0.1, 160.708, 6.93, 14., 19.9, "", 2.8, 77.91, 0.817}, 
 {"URY", "South America", "Uruguay", "2020-10-26", 2872., 21., 44.571, 54., 
  1., 0.429, 826.778, 6.045, 12.831, 15.545, 0.288, 0.123, 1.19, "", "", "", 
  "", "", "", "", "", 2481., 304815., 87.749, 0.714, 2987., 0.86, 0.015, 67., 
  "tests performed", "", "", "", "", "", "", "", "", "", 43.52, 3.473727*^6, 
  19.751, 35.6, 14.655, 10.361, 20551.409, 0.1, 160.708, 6.93, 14., 19.9, "", 
  2.8, 77.91, 0.817}, {"URY", "South America", "Uruguay", "2020-10-27", 
  2916., 44., 41.857, 54., 0., 0.286, 839.444, 12.667, 12.05, 15.545, 0., 
  0.082, 1.18, "", "", "", "", "", "", "", "", 2438., 307253., 88.451, 0.702, 
  2953., 0.85, 0.014, 70.5, "tests performed", "", "", "", "", "", "", "", 
  "", "", 43.52, 3.473727*^6, 19.751, 35.6, 14.655, 10.361, 20551.409, 0.1, 
  160.708, 6.93, 14., 19.9, "", 2.8, 77.91, 0.817}, 
 {"URY", "South America", "Uruguay", "2020-10-28", 2981., 65., 45.429, 55., 
  1., 0.286, 858.156, 18.712, 13.078, 15.833, 0.288, 0.082, 1.17, "", "", "", 
  "", "", "", "", "", 3710., 310963., 89.519, 1.068, 2981., 0.858, 0.015, 
  65.6, "tests performed", "", "", "", "", "", "", "", "", "", 43.52, 
  3.473727*^6, 19.751, 35.6, 14.655, 10.361, 20551.409, 0.1, 160.708, 6.93, 
  14., 19.9, "", 2.8, 77.91, 0.817}, {"URY", "South America", "Uruguay", 
  "2020-10-29", 3044., 63., 49., 57., 2., 0.571, 876.292, 18.136, 14.106, 
  16.409, 0.576, 0.165, 1.16, "", "", "", "", "", "", "", "", 3857., 314820., 
  90.629, 1.11, 3185., 0.917, 0.015, 65., "tests performed", "", "", "", "", 
  "", "", "", "", "", 43.52, 3.473727*^6, 19.751, 35.6, 14.655, 10.361, 
  20551.409, 0.1, 160.708, 6.93, 14., 19.9, "", 2.8, 77.91, 0.817}, 
 {"URY", "South America", "Uruguay", "2020-10-30", 3082., 38., 46.143, 58., 
  1., 0.714, 887.231, 10.939, 13.283, 16.697, 0.288, 0.206, 1.14, "", "", "", 
  "", "", "", "", "", 2696., 317516., 91.405, 0.776, 3134., 0.902, 0.015, 
  67.9, "tests performed", "", "", "", "", "", "", "", "", "", 43.52, 
  3.473727*^6, 19.751, 35.6, 14.655, 10.361, 20551.409, 0.1, 160.708, 6.93, 
  14., 19.9, "", 2.8, 77.91, 0.817}, {"URY", "South America", "Uruguay", 
  "2020-10-31", 3124., 42., 45.286, 58., 0., 0.714, 899.322, 12.091, 13.037, 
  16.697, 0., 0.206, 1.12, "", "", "", "", "", "", "", "", 3073., 320589., 
  92.29, 0.885, 3056., 0.88, 0.015, 67.5, "tests performed", "", "", "", "", 
  "", "", "", "", "", 43.52, 3.473727*^6, 19.751, 35.6, 14.655, 10.361, 
  20551.409, 0.1, 160.708, 6.93, 14., 19.9, "", 2.8, 77.91, 0.817}, 
 {"URY", "South America", "Uruguay", "2020-11-01", 3149., 25., 42.571, 59., 
  1., 0.857, 906.519, 7.197, 12.255, 16.985, 0.288, 0.247, 1.12, "", "", "", 
  "", "", "", "", "", 3341., 323930., 93.251, 0.962, 3085., 0.888, 0.014, 
  72.5, "tests performed", "", "", "", "", "", "", "", "", "", 43.52, 
  3.473727*^6, 19.751, 35.6, 14.655, 10.361, 20551.409, 0.1, 160.708, 6.93, 
  14., 19.9, "", 2.8, 77.91, 0.817}, {"URY", "South America", "Uruguay", 
  "2020-11-02", 3165., 16., 41.857, 60., 1., 0.857, 911.125, 4.606, 12.05, 
  17.273, 0.288, 0.247, 1.13, "", "", "", "", "", "", "", "", 1214., 325144., 
  93.601, 0.349, 2904., 0.836, 0.014, 69.4, "tests performed", "", "", "", 
  "", "", "", "", "", "", 43.52, 3.473727*^6, 19.751, 35.6, 14.655, 10.361, 
  20551.409, 0.1, 160.708, 6.93, 14., 19.9, "", 2.8, 77.91, 0.817}, 
 {"URY", "South America", "Uruguay", "2020-11-03", 3196., 31., 40., 61., 1., 
  1., 920.049, 8.924, 11.515, 17.56, 0.288, 0.288, 1.15, "", "", "", "", "", 
  "", "", "", 2650., 327794., 94.364, 0.763, 2934., 0.845, 0.014, 73.3, 
  "tests performed", "", "", "", "", "", "", "", "", "", 43.52, 3.473727*^6, 
  19.751, 35.6, 14.655, 10.361, 20551.409, 0.1, 160.708, 6.93, 14., 19.9, "", 
  2.8, 77.91, 0.817}, {"URY", "South America", "Uruguay", "2020-11-04", 
  3245., 49., 37.714, 61., 0., 0.857, 934.155, 14.106, 10.857, 17.56, 0., 
  0.247, 1.19, "", "", "", "", "", "", "", "", 3081., 330875., 95.251, 0.887, 
  2845., 0.819, 0.013, 75.4, "tests performed", "", "", "", "", "", "", "", 
  "", "", 43.52, 3.473727*^6, 19.751, 35.6, 14.655, 10.361, 20551.409, 0.1, 
  160.708, 6.93, 14., 19.9, "", 2.8, 77.91, 0.817}, 
 {"URY", "South America", "Uruguay", "2020-11-05", 3309., 64., 37.857, 61., 
  0., 0.571, 952.579, 18.424, 10.898, 17.56, 0., 0.165, 1.22, "", "", "", "", 
  "", "", "", "", 3271., 334146., 96.192, 0.942, 2761., 0.795, 0.014, 72.9, 
  "tests performed", "", "", "", "", "", "", "", "", "", 43.52, 3.473727*^6, 
  19.751, 35.6, 14.655, 10.361, 20551.409, 0.1, 160.708, 6.93, 14., 19.9, "", 
  2.8, 77.91, 0.817}, {"URY", "South America", "Uruguay", "2020-11-06", 
  3370., 61., 41.143, 61., 0., 0.429, 970.14, 17.56, 11.844, 17.56, 0., 
  0.123, 1.25, "", "", "", "", "", "", "", "", 3043., 337189., 97.068, 0.876, 
  2810., 0.809, 0.015, 68.3, "tests performed", "", "", "", "", "", "", "", 
  "", "", 43.52, 3.473727*^6, 19.751, 35.6, 14.655, 10.361, 20551.409, 0.1, 
  160.708, 6.93, 14., 19.9, "", 2.8, 77.91, 0.817}, 
 {"URY", "South America", "Uruguay", "2020-11-07", 3441., 71., 45.286, 61., 
  0., 0.429, 990.579, 20.439, 13.037, 17.56, 0., 0.123, 1.26, "", "", "", "", 
  "", "", "", "", 2935., 340124., 97.913, 0.845, 2791., 0.803, 0.016, 61.6, 
  "tests performed", "", "", "", "", "", "", "", "", "", 43.52, 3.473727*^6, 
  19.751, 35.6, 14.655, 10.361, 20551.409, 0.1, 160.708, 6.93, 14., 19.9, "", 
  2.8, 77.91, 0.817}, {"URY", "South America", "Uruguay", "2020-11-08", 
  3514., 73., 52.143, 62., 1., 0.429, 1011.594, 21.015, 15.011, 17.848, 
  0.288, 0.123, 1.27, "", "", "", "", "", "", "", "", 4226., 344350., 99.13, 
  1.217, 2917., 0.84, 0.018, 55.9, "tests performed", "", "", "", "", "", "", 
  "", "", "", 43.52, 3.473727*^6, 19.751, 35.6, 14.655, 10.361, 20551.409, 
  0.1, 160.708, 6.93, 14., 19.9, "", 2.8, 77.91, 0.817}, 
 {"URY", "South America", "Uruguay", "2020-11-09", 3560., 46., 56.429, 62., 
  0., 0.286, 1024.836, 13.242, 16.244, 17.848, 0., 0.082, 1.28, "", "", "", 
  "", "", "", "", "", 2994., 347344., 99.992, 0.862, 3171., 0.913, 0.018, 
  56.2, "tests performed", "", "", "", "", "", "", "", "", "", 43.52, 
  3.473727*^6, 19.751, 35.6, 14.655, 10.361, 20551.409, 0.1, 160.708, 6.93, 
  14., 19.9, "", 2.8, 77.91, 0.817}, {"URY", "South America", "Uruguay", 
  "2020-11-10", 3620., 60., 60.571, 62., 0., 0.143, 1042.108, 17.273, 17.437, 
  17.848, 0., 0.041, 1.28, "", "", "", "", "", "", "", "", 3285., 350629., 
  100.937, 0.946, 3262., 0.939, 0.019, 53.9, "tests performed", "", "", "", 
  "", "", "", "", "", "", 43.52, 3.473727*^6, 19.751, 35.6, 14.655, 10.361, 
  20551.409, 0.1, 160.708, 6.93, 14., 19.9, "", 2.8, 77.91, 0.817}, 
 {"URY", "South America", "Uruguay", "2020-11-11", 3700., 80., 65., 63., 1., 
  0.286, 1065.138, 23.03, 18.712, 18.136, 0.288, 0.082, 1.29, "", "", "", "", 
  "", "", "", "", 4341., 354970., 102.187, 1.25, 3442., 0.991, 0.019, 53., 
  "tests performed", "", "", "", "", "", "", "", "", "", 43.52, 3.473727*^6, 
  19.751, 35.6, 14.655, 10.361, 20551.409, 0.1, 160.708, 6.93, 14., 19.9, "", 
  2.8, 77.91, 0.817}, {"URY", "South America", "Uruguay", "2020-11-12", 
  3795., 95., 69.429, 63., 0., 0.286, 1092.487, 27.348, 19.987, 18.136, 0., 
  0.082, 1.29, "", "", "", "", "", "", "", "", 3802., 358772., 103.282, 
  1.095, 3518., 1.013, 0.02, 50.7, "tests performed", "", "", "", "", "", "", 
  "", "", "", 43.52, 3.473727*^6, 19.751, 35.6, 14.655, 10.361, 20551.409, 
  0.1, 160.708, 6.93, 14., 19.9, "", 2.8, 77.91, 0.817}, 
 {"URY", "South America", "Uruguay", "2020-11-13", 3883., 88., 73.286, 64., 
  1., 0.429, 1117.82, 25.333, 21.097, 18.424, 0.288, 0.123, 1.28, "", "", "", 
  "", "", "", "", "", 3183., 361955., 104.198, 0.916, 3538., 1.019, 0.021, 
  48.3, "tests performed", "", "", "", "", "", "", "", "", "", 43.52, 
  3.473727*^6, 19.751, 35.6, 14.655, 10.361, 20551.409, 0.1, 160.708, 6.93, 
  14., 19.9, "", 2.8, 77.91, 0.817}, {"URY", "South America", "Uruguay", 
  "2020-11-14", 3957., 74., 73.714, 64., 0., 0.429, 1139.122, 21.303, 21.221, 
  18.424, 0., 0.123, 1.28, "", "", "", "", "", "", "", "", 4640., 366595., 
  105.534, 1.336, 3782., 1.089, 0.019, 51.3, "tests performed", "", "", "", 
  "", "", "", "", "", "", 43.52, 3.473727*^6, 19.751, 35.6, 14.655, 10.361, 
  20551.409, 0.1, 160.708, 6.93, 14., 19.9, "", 2.8, 77.91, 0.817}, 
 {"URY", "South America", "Uruguay", "2020-11-15", 4030., 73., 73.714, 65., 
  1., 0.429, 1160.137, 21.015, 21.221, 18.712, 0.288, 0.123, 1.28, "", "", 
  "", "", "", "", "", "", 3829., 370424., 106.636, 1.102, 3725., 1.072, 0.02, 
  50.5, "tests performed", "", "", "", "", "", "", "", "", "", 43.52, 
  3.473727*^6, 19.751, 35.6, 14.655, 10.361, 20551.409, 0.1, 160.708, 6.93, 
  14., 19.9, "", 2.8, 77.91, 0.817}, {"URY", "South America", "Uruguay", 
  "2020-11-16", 4104., 74., 77.714, 67., 2., 0.714, 1181.44, 21.303, 22.372, 
  19.288, 0.576, 0.206, 1.29, "", "", "", "", "", "", "", "", 2807., 373231., 
  107.444, 0.808, 3698., 1.065, 0.021, 47.6, "tests performed", "", "", "", 
  "", "", "", "", "", "", 43.52, 3.473727*^6, 19.751, 35.6, 14.655, 10.361, 
  20551.409, 0.1, 160.708, 6.93, 14., 19.9, "", 2.8, 77.91, 0.817}, 
 {"URY", "South America", "Uruguay", "2020-11-17", 4208., 104., 84., 68., 1., 
  0.857, 1211.379, 29.939, 24.182, 19.576, 0.288, 0.247, 1.28, "", "", "", 
  "", "", "", "", "", 4092., 377323., 108.622, 1.178, 3813., 1.098, 0.022, 
  45.4, "tests performed", "", "", "", "", "", "", "", "", "", 43.52, 
  3.473727*^6, 19.751, 35.6, 14.655, 10.361, 20551.409, 0.1, 160.708, 6.93, 
  14., 19.9, "", 2.8, 77.91, 0.817}, {"URY", "South America", "Uruguay", 
  "2020-11-18", 4296., 88., 85.143, 68., 0., 0.714, 1236.712, 25.333, 24.511, 
  19.576, 0., 0.206, 1.28, "", "", "", "", "", "", "", "", 5087., 382410., 
  110.086, 1.464, 3920., 1.128, 0.022, 46., "tests performed", "", "", "", 
  "", "", "", "", "", "", 43.52, 3.473727*^6, 19.751, 35.6, 14.655, 10.361, 
  20551.409, 0.1, 160.708, 6.93, 14., 19.9, "", 2.8, 77.91, 0.817}, 
 {"URY", "South America", "Uruguay", "2020-11-19", 4377., 81., 83.143, 69., 
  1., 0.857, 1260.03, 23.318, 23.935, 19.863, 0.288, 0.247, 1.27, "", "", "", 
  "", "", "", "", "", 3555., 385965., 111.11, 1.023, 3885., 1.118, 0.021, 
  46.7, "tests performed", "", "", "", "", "", "", "", "", "", 43.52, 
  3.473727*^6, 19.751, 35.6, 14.655, 10.361, 20551.409, 0.1, 160.708, 6.93, 
  14., 19.9, "", 2.8, 77.91, 0.817}, {"URY", "South America", "Uruguay", 
  "2020-11-20", 4477., 100., 84.857, 69., 0., 0.714, 1288.817, 28.788, 
  24.428, 19.863, 0., 0.206, 1.28, "", "", "", "", "", "", "", "", 4739., 
  390704., 112.474, 1.364, 4107., 1.182, 0.021, 48.4, "tests performed", "", 
  "", "", "", "", "", "", "", "", 43.52, 3.473727*^6, 19.751, 35.6, 14.655, 
  10.361, 20551.409, 0.1, 160.708, 6.93, 14., 19.9, "", 2.8, 77.91, 0.817}, 
 {"URY", "South America", "Uruguay", "2020-11-21", 4564., 87., 86.714, 69., 
  0., 0.714, 1313.863, 25.045, 24.963, 19.863, 0., 0.206, 1.3, "", "", "", 
  "", "", "", "", "", "", "", "", "", 4063., 1.17, 0.021, 46.9, 
  "tests performed", "", "", "", "", "", "", "", "", "", 43.52, 3.473727*^6, 
  19.751, 35.6, 14.655, 10.361, 20551.409, 0.1, 160.708, 6.93, 14., 19.9, "", 
  2.8, 77.91, 0.817}, {"URY", "South America", "Uruguay", "2020-11-22", 
  4699., 135., 95.571, 71., 2., 0.857, 1352.726, 38.863, 27.513, 20.439, 
  0.576, 0.247, 1.31, "", "", "", "", "", "", "", "", "", 399366., 114.968, 
  "", 4135., 1.19, 0.023, 43.3, "tests performed", "", "", "", "", "", "", 
  "", "", "", 43.52, 3.473727*^6, 19.751, 35.6, 14.655, 10.361, 20551.409, 
  0.1, 160.708, 6.93, 14., 19.9, "", 2.8, 77.91, 0.817}, 
 {"URY", "South America", "Uruguay", "2020-11-23", 4763., 64., 94.143, 71., 
  0., 0.571, 1371.15, 18.424, 27.101, 20.439, 0., 0.165, 1.32, "", "", "", 
  "", "", "", "", "", 2131., 401497., 115.581, 0.613, 4038., 1.162, 0.023, 
  42.9, "tests performed", "", "", "", "", "", "", "", "", "", 43.52, 
  3.473727*^6, 19.751, 35.6, 14.655, 10.361, 20551.409, 0.1, 160.708, 6.93, 
  14., 19.9, "", 2.8, 77.91, 0.817}, {"URY", "South America", "Uruguay", 
  "2020-11-24", 4870., 107., 94.571, 72., 1., 0.571, 1401.952, 30.803, 
  27.225, 20.727, 0.288, 0.165, 1.34, "", "", "", "", "", "", "", "", 5003., 
  406500., 117.021, 1.44, 4168., 1.2, 0.023, 44.1, "tests performed", "", "", 
  "", "", "", "", "", "", "", 43.52, 3.473727*^6, 19.751, 35.6, 14.655, 
  10.361, 20551.409, 0.1, 160.708, 6.93, 14., 19.9, "", 2.8, 77.91, 0.817}, 
 {"URY", "South America", "Uruguay", "2020-11-25", 4988., 118., 98.857, 73., 
  1., 0.714, 1435.922, 33.969, 28.459, 21.015, 0.288, 0.206, 1.36, "", "", 
  "", "", "", "", "", "", 5763., 412263., 118.68, 1.659, 4265., 1.228, 0.023, 
  43.1, "tests performed", "", "", "", "", "", "", "", "", "", 43.52, 
  3.473727*^6, 19.751, 35.6, 14.655, 10.361, 20551.409, 0.1, 160.708, 6.93, 
  14., 19.9, "", 2.8, 77.91, 0.817}, {"URY", "South America", "Uruguay", 
  "2020-11-26", 5117., 129., 105.714, 74., 1., 0.714, 1473.058, 37.136, 
  30.433, 21.303, 0.288, 0.206, 1.38, "", "", "", "", "", "", "", "", 3830., 
  416093., 119.783, 1.103, 4304., 1.239, 0.025, 40.7, "tests performed", "", 
  "", "", "", "", "", "", "", "", 43.52, 3.473727*^6, 19.751, 35.6, 14.655, 
  10.361, 20551.409, 0.1, 160.708, 6.93, 14., 19.9, "", 2.8, 77.91, 0.817}, 
 {"URY", "South America", "Uruguay", "2020-11-27", 5303., 186., 118., 74., 
  0., 0.714, 1526.602, 53.545, 33.969, 21.303, 0., 0.206, 1.41, "", "", "", 
  "", "", "", "", "", 4329., 420422., 121.029, 1.246, 4245., 1.222, 0.028, 
  36., "tests performed", "", "", "", "", "", "", "", "", "", 43.52, 
  3.473727*^6, 19.751, 35.6, 14.655, 10.361, 20551.409, 0.1, 160.708, 6.93, 
  14., 19.9, "", 2.8, 77.91, 0.817}, {"URY", "South America", "Uruguay", 
  "2020-11-28", 5511., 208., 135.286, 75., 1., 0.857, 1586.48, 59.878, 
  38.945, 21.591, 0.288, 0.247, 1.42, "", "", "", "", "", "", "", "", 3912., 
  424334., 122.155, 1.126, 4186., 1.205, 0.032, 30.9, "tests performed", "", 
  "", "", "", "", "", "", "", "", 43.52, 3.473727*^6, 19.751, 35.6, 14.655, 
  10.361, 20551.409, 0.1, 160.708, 6.93, 14., 19.9, "", 2.8, 77.91, 0.817}, 
 {"URY", "South America", "Uruguay", "2020-11-29", 5716., 205., 145.286, 76., 
  1., 0.714, 1645.495, 59.014, 41.824, 21.879, 0.288, 0.206, 1.42, "", "", 
  "", "", "", "", "", "", 5867., 430201., 123.844, 1.689, 4405., 1.268, 
  0.033, 30.3, "tests performed", "", "", "", "", "", "", "", "", "", 43.52, 
  3.473727*^6, 19.751, 35.6, 14.655, 10.361, 20551.409, 0.1, 160.708, 6.93, 
  14., 19.9, "", 2.8, 77.91, 0.817}, {"URY", "South America", "Uruguay", 
  "2020-11-30", 5857., 141., 156.286, 77., 1., 0.857, 1686.085, 40.59, 
  44.991, 22.166, 0.288, 0.247, 1.42, "", "", "", "", "", "", "", "", 3698., 
  433899., 124.909, 1.065, 4629., 1.333, 0.034, 29.6, "tests performed", "", 
  "", "", "", "", "", "", "", "", 43.52, 3.473727*^6, 19.751, 35.6, 14.655, 
  10.361, 20551.409, 0.1, 160.708, 6.93, 14., 19.9, "", 2.8, 77.91, 0.817}, 
 {"URY", "South America", "Uruguay", "2020-12-01", 6024., 167., 164.857, 78., 
  1., 0.857, 1734.16, 48.075, 47.458, 22.454, 0.288, 0.247, 1.41, "", "", "", 
  "", "", "", "", "", 3621., 437520., 125.951, 1.042, 4431., 1.276, 0.037, 
  26.9, "tests performed", "", "", "", "", "", "", "", "", "", 43.52, 
  3.473727*^6, 19.751, 35.6, 14.655, 10.361, 20551.409, 0.1, 160.708, 6.93, 
  14., 19.9, "", 2.8, 77.91, 0.817}, {"URY", "South America", "Uruguay", 
  "2020-12-02", 6225., 201., 176.714, 80., 2., 1., 1792.023, 57.863, 50.872, 
  23.03, 0.576, 0.288, 1.41, "", "", "", "", "", "", "", "", 5267., 442787., 
  127.467, 1.516, 4361., 1.255, 0.041, 24.7, "tests performed", "", "", "", 
  "", "", "", "", "", "", 50., 3.473727*^6, 19.751, 35.6, 14.655, 10.361, 
  20551.409, 0.1, 160.708, 6.93, 14., 19.9, "", 2.8, 77.91, 0.817}, 
 {"URY", "South America", "Uruguay", "2020-12-03", 6455., 230., 191.143, 80., 
  0., 0.857, 1858.235, 66.211, 55.025, 23.03, 0., 0.247, 1.42, "", "", "", 
  "", "", "", "", "", 5599., 448386., 129.079, 1.612, 4613., 1.328, 0.041, 
  24.1, "tests performed", "", "", "", "", "", "", "", "", "", 50., 
  3.473727*^6, 19.751, 35.6, 14.655, 10.361, 20551.409, 0.1, 160.708, 6.93, 
  14., 19.9, "", 2.8, 77.91, 0.817}, {"URY", "South America", "Uruguay", 
  "2020-12-04", 6731., 276., 204., 80., 0., 0.857, 1937.688, 79.454, 58.727, 
  23.03, 0., 0.247, 1.42, "", "", "", "", "", "", "", "", 7473., 455859., 
  131.231, 2.151, 5062., 1.457, 0.04, 24.8, "tests performed", "", "", "", 
  "", "", "", "", "", "", 50., 3.473727*^6, 19.751, 35.6, 14.655, 10.361, 
  20551.409, 0.1, 160.708, 6.93, 14., 19.9, "", 2.8, 77.91, 0.817}, 
 {"URY", "South America", "Uruguay", "2020-12-05", 6965., 234., 207.714, 81., 
```
