## Supplementary material for "Modeling the waves of Covid-19": forecasting program for later stages: world-6-7.txt (part 36 of 37)

```
  1., 0.857, 2005.051, 67.363, 59.796, 23.318, 0.288, 0.247, 1.42, "", "", 
  "", "", "", "", "", "", 4961., 460820., 132.659, 1.428, 5212., 1.5, 0.04, 
  25.1, "tests performed", "", "", "", "", "", "", "", "", "", 50., 
  3.473727*^6, 19.751, 35.6, 14.655, 10.361, 20551.409, 0.1, 160.708, 6.93, 
  14., 19.9, "", 2.8, 77.91, 0.817}, {"URY", "South America", "Uruguay", 
  "2020-12-06", 7303., 338., 226.714, 82., 1., 0.857, 2102.353, 97.302, 
  65.265, 23.606, 0.288, 0.247, 1.42, "", "", "", "", "", "", "", "", 7362., 
  468182., 134.778, 2.119, 5426., 1.562, 0.042, 23.9, "tests performed", "", 
  "", "", "", "", "", "", "", "", 50., 3.473727*^6, 19.751, 35.6, 14.655, 
  10.361, 20551.409, 0.1, 160.708, 6.93, 14., 19.9, "", 2.8, 77.91, 0.817}, 
 {"URY", "South America", "Uruguay", "2020-12-07", 7505., 202., 235.429, 83., 
  1., 0.857, 2160.504, 58.151, 67.774, 23.894, 0.288, 0.247, 1.41, "", "", 
  "", "", "", "", "", "", 4117., 472299., 135.963, 1.185, 5486., 1.579, 
  0.043, 23.3, "tests performed", "", "", "", "", "", "", "", "", "", 50., 
  3.473727*^6, 19.751, 35.6, 14.655, 10.361, 20551.409, 0.1, 160.708, 6.93, 
  14., 19.9, "", 2.8, 77.91, 0.817}, {"URY", "South America", "Uruguay", 
  "2020-12-08", 7806., 301., 254.571, 86., 3., 1.143, 2247.154, 86.65, 
  73.285, 24.757, 0.864, 0.329, 1.41, "", "", "", "", "", "", "", "", 5622., 
  477921., 137.582, 1.618, 5772., 1.662, 0.044, 22.7, "tests performed", "", 
  "", "", "", "", "", "", "", "", 50., 3.473727*^6, 19.751, 35.6, 14.655, 
  10.361, 20551.409, 0.1, 160.708, 6.93, 14., 19.9, "", 2.8, 77.91, 0.817}, 
 {"URY", "South America", "Uruguay", "2020-12-09", 8104., 298., 268.429, 87., 
  1., 1., 2332.941, 85.787, 77.274, 25.045, 0.288, 0.288, 1.4, "", "", "", 
  "", "", "", "", "", 6353., 484274., 139.41, 1.829, 5927., 1.706, 0.045, 
  22.1, "tests performed", "", "", "", "", "", "", "", "", "", 50., 
  3.473727*^6, 19.751, 35.6, 14.655, 10.361, 20551.409, 0.1, 160.708, 6.93, 
  14., 19.9, "", 2.8, 77.91, 0.817}, {"URY", "South America", "Uruguay", 
  "2020-12-10", 8487., 383., 290.286, 90., 3., 1.429, 2443.197, 110.256, 
  83.566, 25.909, 0.864, 0.411, 1.39, "", "", "", "", "", "", "", "", 6385., 
  490659., 141.249, 1.838, 6039., 1.738, 0.048, 20.8, "tests performed", "", 
  "", "", "", "", "", "", "", "", 50., 3.473727*^6, 19.751, 35.6, 14.655, 
  10.361, 20551.409, 0.1, 160.708, 6.93, 14., 19.9, "", 2.8, 77.91, 0.817}, 
 {"URY", "South America", "Uruguay", "2020-12-11", 8849., 362., 302.571, 90., 
  0., 1.429, 2547.408, 104.211, 87.103, 25.909, 0., 0.411, 1.39, "", "", "", 
  "", "", "", "", "", 6045., 496704., 142.989, 1.74, 5835., 1.68, 0.052, 
  19.3, "tests performed", "", "", "", "", "", "", "", "", "", 50., 
  3.473727*^6, 19.751, 35.6, 14.655, 10.361, 20551.409, 0.1, 160.708, 6.93, 
  14., 19.9, "", 2.8, 77.91, 0.817}, {"URY", "South America", "Uruguay", 
  "2020-12-12", 9180., 331., 316.429, 91., 1., 1.429, 2642.695, 95.287, 
  91.092, 26.197, 0.288, 0.411, 1.38, "", "", "", "", "", "", "", "", 6669., 
  503373., 144.909, 1.92, 6079., 1.75, 0.052, 19.2, "tests performed", "", 
  "", "", "", "", "", "", "", "", 50., 3.473727*^6, 19.751, 35.6, 14.655, 
  10.361, 20551.409, 0.1, 160.708, 6.93, 14., 19.9, "", 2.8, 77.91, 0.817}, 
 {"URY", "South America", "Uruguay", "2020-12-13", 9708., 528., 343.571, 92., 
  1., 1.429, 2794.693, 151.998, 98.906, 26.485, 0.288, 0.411, 1.38, "", "", 
  "", "", "", "", "", "", 6658., 510031., 146.825, 1.917, 5978., 1.721, 
  0.057, 17.4, "tests performed", "", "", "", "", "", "", "", "", "", 50., 
  3.473727*^6, 19.751, 35.6, 14.655, 10.361, 20551.409, 0.1, 160.708, 6.93, 
  14., 19.9, "", 2.8, 77.91, 0.817}, {"URY", "South America", "Uruguay", 
  "2020-12-14", 10029., 321., 360.571, 95., 3., 1.714, 2887.101, 92.408, 
  103.8, 27.348, 0.864, 0.494, 1.37, "", "", "", "", "", "", "", "", "", "", 
  "", "", 6186., 1.781, 0.058, 17.2, "tests performed", "", "", "", "", "", 
  "", "", "", "", 50., 3.473727*^6, 19.751, 35.6, 14.655, 10.361, 20551.409, 
  0.1, 160.708, 6.93, 14., 19.9, "", 2.8, 77.91, 0.817}, 
 {"URY", "South America", "Uruguay", "2020-12-15", 10418., 389., 373.143, 
  98., 3., 1.714, 2999.084, 111.983, 107.419, 28.212, 0.864, 0.494, 1.36, "", 
  "", "", "", "", "", "", "", "", 521173., 150.033, "", 6179., 1.779, 0.06, 
  16.6, "tests performed", "", "", "", "", "", "", "", "", "", 50., 
  3.473727*^6, 19.751, 35.6, 14.655, 10.361, 20551.409, 0.1, 160.708, 6.93, 
  14., 19.9, "", 2.8, 77.91, 0.817}, {"URY", "South America", "Uruguay", 
  "2020-12-16", 10893., 475., 398.429, 102., 4., 2.143, 3135.825, 136.741, 
  114.698, 29.363, 1.152, 0.617, 1.34, "", "", "", "", "", "", "", "", 7410., 
  528583., 152.166, 2.133, 6330., 1.822, 0.063, 15.9, "tests performed", "", 
  "", "", "", "", "", "", "", "", 53.7, 3.473727*^6, 19.751, 35.6, 14.655, 
  10.361, 20551.409, 0.1, 160.708, 6.93, 14., 19.9, "", 2.8, 77.91, 0.817}, 
 {"URY", "South America", "Uruguay", "2020-12-17", 11436., 543., 421.286, 
  105., 3., 2.143, 3292.141, 156.316, 121.278, 30.227, 0.864, 0.617, 1.33, 
  "", "", "", "", "", "", "", "", 8695., 537278., 154.669, 2.503, 6660., 
  1.917, 0.063, 15.8, "tests performed", "", "", "", "", "", "", "", "", "", 
  53.7, 3.473727*^6, 19.751, 35.6, 14.655, 10.361, 20551.409, 0.1, 160.708, 
  6.93, 14., 19.9, "", 2.8, 77.91, 0.817}, {"URY", "South America", 
  "Uruguay", "2020-12-18", 11950., 514., 443., 109., 4., 2.714, 3440.109, 
  147.968, 127.529, 31.378, 1.152, 0.781, 1.32, "", "", "", "", "", "", "", 
  "", 7177., 544455., 156.735, 2.066, 6822., 1.964, 0.065, 15.4, 
  "tests performed", "", "", "", "", "", "", "", "", "", 53.7, 3.473727*^6, 
  19.751, 35.6, 14.655, 10.361, 20551.409, 0.1, 160.708, 6.93, 14., 19.9, "", 
  2.8, 77.91, 0.817}, {"URY", "South America", "Uruguay", "2020-12-19", 
  12557., 607., 482.429, 114., 5., 3.286, 3614.849, 174.74, 138.879, 32.818, 
  1.439, 0.946, 1.31, "", "", "", "", "", "", "", "", 8249., 552704., 159.11, 
  2.375, 7047., 2.029, 0.068, 14.6, "tests performed", "", "", "", "", "", 
  "", "", "", "", 53.7, 3.473727*^6, 19.751, 35.6, 14.655, 10.361, 20551.409, 
  0.1, 160.708, 6.93, 14., 19.9, "", 2.8, 77.91, 0.817}, 
 {"URY", "South America", "Uruguay", "2020-12-20", 13048., 491., 477.143, 
  119., 5., 3.857, 3756.196, 141.347, 137.358, 34.257, 1.439, 1.11, 1.29, "", 
  "", "", "", "", "", "", "", 6553., 559257., 160.996, 1.886, 7032., 2.024, 
  0.068, 14.7, "tests performed", "", "", "", "", "", "", "", "", "", 53.7, 
  3.473727*^6, 19.751, 35.6, 14.655, 10.361, 20551.409, 0.1, 160.708, 6.93, 
  14., 19.9, "", 2.8, 77.91, 0.817}, {"URY", "South America", "Uruguay", 
  "2020-12-21", 13477., 429., 492.571, 119., 0., 3.429, 3879.695, 123.498, 
  141.799, 34.257, 0., 0.987, 1.27, "", "", "", "", "", "", "", "", 5950., 
  565207., 162.709, 1.713, 7086., 2.04, 0.07, 14.4, "tests performed", "", 
  "", "", "", "", "", "", "", "", 70.37, 3.473727*^6, 19.751, 35.6, 14.655, 
  10.361, 20551.409, 0.1, 160.708, 6.93, 14., 19.9, "", 2.8, 77.91, 0.817}, 
 {"URY", "South America", "Uruguay", "2020-12-22", 14001., 524., 511.857, 
  120., 1., 3.143, 4030.541, 150.847, 147.351, 34.545, 0.288, 0.905, 1.26, 
  "", "", "", "", "", "", "", "", 7374., 572581., 164.832, 2.123, 7344., 
  2.114, 0.07, 14.3, "tests performed", "", "", "", "", "", "", "", "", "", 
  70.37, 3.473727*^6, 19.751, 35.6, 14.655, 10.361, 20551.409, 0.1, 160.708, 
  6.93, 14., 19.9, "", 2.8, 77.91, 0.817}, {"URY", "South America", 
  "Uruguay", "2020-12-23", 14710., 709., 545.286, 128., 8., 3.714, 4234.645, 
  204.104, 156.974, 36.848, 2.303, 1.069, 1.24, "", "", "", "", "", "", "", 
  "", 10892., 583473., 167.967, 3.136, 7841., 2.257, 0.07, 14.4, 
  "tests performed", "", "", "", "", "", "", "", "", "", 70.37, 3.473727*^6, 
  19.751, 35.6, 14.655, 10.361, 20551.409, 0.1, 160.708, 6.93, 14., 19.9, "", 
  2.8, 77.91, 0.817}, {"URY", "South America", "Uruguay", "2020-12-24", 
  15457., 747., 574.429, 135., 7., 4.286, 4449.688, 215.043, 165.364, 38.863, 
  2.015, 1.234, 1.21, "", "", "", "", "", "", "", "", 13346., 596819., 
  171.809, 3.842, 8506., 2.449, 0.068, 14.8, "tests performed", "", "", "", 
  "", "", "", "", "", "", 70.37, 3.473727*^6, 19.751, 35.6, 14.655, 10.361, 
  20551.409, 0.1, 160.708, 6.93, 14., 19.9, "", 2.8, 77.91, 0.817}, 
 {"URY", "South America", "Uruguay", "2020-12-25", 15848., 391., 556.857, 
  143., 8., 4.857, 4562.247, 112.559, 160.305, 41.166, 2.303, 1.398, 1.19, 
  "", "", "", "", "", "", "", "", 6215., 603034., 173.599, 1.789, 8368., 
  2.409, 0.067, 15., "tests performed", "", "", "", "", "", "", "", "", "", 
  70.37, 3.473727*^6, 19.751, 35.6, 14.655, 10.361, 20551.409, 0.1, 160.708, 
  6.93, 14., 19.9, "", 2.8, 77.91, 0.817}, {"URY", "South America", 
  "Uruguay", "2020-12-26", 16218., 370., 523., 147., 4., 4.714, 4668.761, 
  106.514, 150.559, 42.318, 1.152, 1.357, 1.17, "", "", "", "", "", "", "", 
  "", 3353., 606387., 174.564, 0.965, 7669., 2.208, 0.068, 14.7, 
  "tests performed", "", "", "", "", "", "", "", "", "", 70.37, 3.473727*^6, 
  19.751, 35.6, 14.655, 10.361, 20551.409, 0.1, 160.708, 6.93, 14., 19.9, "", 
  2.8, 77.91, 0.817}, {"URY", "South America", "Uruguay", "2020-12-27", 
  16728., 510., 525.714, 158., 11., 5.571, 4815.577, 146.816, 151.34, 45.484, 
  3.167, 1.604, 1.17, "", "", "", "", "", "", "", "", 6992., 613379., 
  176.577, 2.013, 7732., 2.226, 0.068, 14.7, "tests performed", "", "", "", 
  "", "", "", "", "", "", 70.37, 3.473727*^6, 19.751, 35.6, 14.655, 10.361, 
  20551.409, 0.1, 160.708, 6.93, 14., 19.9, "", 2.8, 77.91, 0.817}, 
 {"URY", "South America", "Uruguay", "2020-12-28", 17306., 578., 547., 160., 
  2., 5.857, 4981.969, 166.392, 157.468, 46.06, 0.576, 1.686, 1.17, "", "", 
  "", "", "", "", "", "", 5423., 618802., 178.138, 1.561, 7656., 2.204, 
  0.071, 14., "tests performed", "", "", "", "", "", "", "", "", "", 70.37, 
  3.473727*^6, 19.751, 35.6, 14.655, 10.361, 20551.409, 0.1, 160.708, 6.93, 
  14., 19.9, "", 2.8, 77.91, 0.817}, {"URY", "South America", "Uruguay", 
  "2020-12-29", 17962., 656., 565.857, 168., 8., 6.857, 5170.815, 188.846, 
  162.896, 48.363, 2.303, 1.974, 1.17, "", "", "", "", "", "", "", "", 7137., 
  625939., 180.192, 2.055, 7623., 2.194, 0.074, 13.5, "tests performed", "", 
  "", "", "", "", "", "", "", "", 70.37, 3.473727*^6, 19.751, 35.6, 14.655, 
  10.361, 20551.409, 0.1, 160.708, 6.93, 14., 19.9, "", 2.8, 77.91, 0.817}, 
 {"URY", "South America", "Uruguay", "2020-12-30", 18480., 518., 538.571, 
  174., 6., 6.571, 5319.934, 149.119, 155.041, 50.09, 1.727, 1.892, 1.16, "", 
  "", "", "", "", "", "", "", 7410., 633349., 182.325, 2.133, 7125., 2.051, 
  0.076, 13.2, "tests performed", "", "", "", "", "", "", "", "", "", 70.37, 
  3.473727*^6, 19.751, 35.6, 14.655, 10.361, 20551.409, 0.1, 160.708, 6.93, 
  14., 19.9, "", 2.8, 77.91, 0.817}, {"URY", "South America", "Uruguay", 
  "2020-12-31", 19119., 639., 523.143, 181., 7., 6.571, 5503.887, 183.952, 
  150.6, 52.105, 2.015, 1.892, 1.15, "", "", "", "", "", "", "", "", 6779., 
  640128., 184.277, 1.952, 6187., 1.781, 0.085, 11.8, "tests performed", "", 
  "", "", "", "", "", "", "", "", 70.37, 3.473727*^6, 19.751, 35.6, 14.655, 
  10.361, 20551.409, 0.1, 160.708, 6.93, 14., 19.9, "", 2.8, 77.91, 0.817}, 
 {"URY", "South America", "Uruguay", "2021-01-01", 19753., 634., 557.857, 
  193., 12., 7.143, 5686.4, 182.513, 160.593, 55.56, 3.455, 2.056, 1.15, "", 
  "", "", "", "", "", "", "", 4640., 644768., 185.613, 1.336, 5962., 1.716, 
  0.094, 10.7, "tests performed", "", "", "", "", "", "", "", "", "", 70.37, 
  3.473727*^6, 19.751, 35.6, 14.655, 10.361, 20551.409, 0.1, 160.708, 6.93, 
  14., 19.9, "", 2.8, 77.91, 0.817}, {"URY", "South America", "Uruguay", 
  "2021-01-02", 20275., 522., 579.571, 201., 8., 7.714, 5836.671, 150.271, 
  166.844, 57.863, 2.303, 2.221, 1.15, "", "", "", "", "", "", "", "", 3973., 
  648741., 186.756, 1.144, 6051., 1.742, 0.096, 10.4, "tests performed", "", 
  "", "", "", "", "", "", "", "", 70.37, 3.473727*^6, 19.751, 35.6, 14.655, 
  10.361, 20551.409, 0.1, 160.708, 6.93, 14., 19.9, "", 2.8, 77.91, 0.817}, 
 {"URY", "South America", "Uruguay", "2021-01-03", 20823., 548., 585., 204., 
  3., 6.571, 5994.426, 157.756, 168.407, 58.727, 0.864, 1.892, 1.16, "", "", 
  "", "", "", "", "", "", 5450., 654191., 188.325, 1.569, 5830., 1.678, 0.1, 
  10., "tests performed", "", "", "", "", "", "", "", "", "", 70.37, 
  3.473727*^6, 19.751, 35.6, 14.655, 10.361, 20551.409, 0.1, 160.708, 6.93, 
  14., 19.9, "", 2.8, 77.91, 0.817}, {"URY", "South America", "Uruguay", 
  "2021-01-04", 21426., 603., 588.571, 211., 7., 7.286, 6168.015, 173.589, 
  169.435, 60.742, 2.015, 2.097, 1.17, "", "", "", "", "", "", "", "", "", 
  "", "", "", 5979., 1.721, 0.098, 10.2, "tests performed", "", "", "", "", 
  "", "", "", "", "", 70.37, 3.473727*^6, 19.751, 35.6, 14.655, 10.361, 
  20551.409, 0.1, 160.708, 6.93, 14., 19.9, "", 2.8, 77.91, 0.817}, 
 {"URY", "South America", "Uruguay", "2021-01-05", 22104., 678., 591.714, 
  217., 6., 7., 6363.194, 195.179, 170.34, 62.469, 1.727, 2.015, 1.18, "", 
  "", "", "", "", "", "", "", "", 667116., 192.046, "", 5882., 1.693, 0.101, 
  9.9, "tests performed", "", "", "", "", "", "", "", "", "", 70.37, 
  3.473727*^6, 19.751, 35.6, 14.655, 10.361, 20551.409, 0.1, 160.708, 6.93, 
  14., 19.9, "", 2.8, 77.91, 0.817}, {"URY", "South America", "Uruguay", 
  "2021-01-06", 23048., 944., 652.571, 221., 4., 6.714, 6634.949, 271.754, 
  187.859, 63.62, 1.152, 1.933, 1.18, "", "", "", "", "", "", "", "", 6534., 
  673650., 193.927, 1.881, 5757., 1.657, 0.113, 8.8, "tests performed", "", 
  "", "", "", "", "", "", "", "", 70.37, 3.473727*^6, 19.751, 35.6, 14.655, 
  10.361, 20551.409, 0.1, 160.708, 6.93, 14., 19.9, "", 2.8, 77.91, 0.817}, 
 {"URY", "South America", "Uruguay", "2021-01-07", 23807., 759., 669.714, 
  231., 10., 7.143, 6853.446, 218.497, 192.794, 66.499, 2.879, 2.056, 1.17, 
  "", "", "", "", "", "", "", "", 6031., 679681., 195.663, 1.736, 5650., 
  1.626, 0.119, 8.4, "tests performed", "", "", "", "", "", "", "", "", "", 
  70.37, 3.473727*^6, 19.751, 35.6, 14.655, 10.361, 20551.409, 0.1, 160.708, 
  6.93, 14., 19.9, "", 2.8, 77.91, 0.817}, {"URY", "South America", 
  "Uruguay", "2021-01-08", 24339., 532., 655.143, 240., 9., 6.714, 7006.596, 
  153.15, 188.599, 69.09, 2.591, 1.933, 1.16, "", "", "", "", "", "", "", "", 
  7215., 686896., 197.74, 2.077, 6018., 1.732, 0.109, 9.2, "tests performed", 
  "", "", "", "", "", "", "", "", "", 70.37, 3.473727*^6, 19.751, 35.6, 
  14.655, 10.361, 20551.409, 0.1, 160.708, 6.93, 14., 19.9, "", 2.8, 77.91, 
  0.817}, {"URY", "South America", "Uruguay", "2021-01-09", 24974., 635., 
  671.286, 248., 8., 6.714, 7189.396, 182.801, 193.247, 71.393, 2.303, 1.933, 
  1.17, "", "", "", "", "", "", "", "", "", "", "", "", 6511., 1.874, 0.103, 
  9.7, "tests performed", "", "", "", "", "", "", "", "", "", 70.37, 
  3.473727*^6, 19.751, 35.6, 14.655, 10.361, 20551.409, 0.1, 160.708, 6.93, 
  14., 19.9, "", 2.8, 77.91, 0.817}, {"URY", "South America", "Uruguay", 
  "2021-01-10", 26186., 1212., 766.143, 256., 8., 7.429, 7538.301, 348.905, 
  220.554, 73.696, 2.303, 2.139, 1.18, "", "", "", "", "", "", "", "", "", 
  701734., 202.012, "", 6792., 1.955, 0.113, 8.9, "tests performed", "", "", 
  "", "", "", "", "", "", "", 70.37, 3.473727*^6, 19.751, 35.6, 14.655, 
  10.361, 20551.409, 0.1, 160.708, 6.93, 14., 19.9, "", 2.8, 77.91, 0.817}, 
 {"URY", "South America", "Uruguay", "2021-01-11", 26901., 715., 782.143, 
  262., 6., 7.286, 7744.132, 205.831, 225.16, 75.423, 1.727, 2.097, 1.17, "", 
  "", "", "", "", "", "", "", 4933., 706667., 203.432, 1.42, 6573., 1.892, 
  0.119, 8.4, "tests performed", "", "", "", "", "", "", "", "", "", 64.81, 
  3.473727*^6, 19.751, 35.6, 14.655, 10.361, 20551.409, 0.1, 160.708, 6.93, 
  14., 19.9, "", 2.8, 77.91, 0.817}, {"URY", "South America", "Uruguay", 
  "2021-01-12", 27846., 945., 820.286, 269., 7., 7.429, 8016.174, 272.042, 
  236.14, 77.438, 2.015, 2.139, 1.16, "", "", "", "", "", "", "", "", 7826., 
  714493., 205.685, 2.253, 6768., 1.948, 0.121, 8.3, "tests performed", "", 
  "", "", "", "", "", "", "", "", 64.81, 3.473727*^6, 19.751, 35.6, 14.655, 
  10.361, 20551.409, 0.1, 160.708, 6.93, 14., 19.9, "", 2.8, 77.91, 0.817}, 
 {"URY", "South America", "Uruguay", "2021-01-13", 28475., 629., 775.286, 
  275., 6., 7.714, 8197.248, 181.074, 223.186, 79.166, 1.727, 2.221, 1.14, 
  "", "", "", "", "", "", "", "", 7385., 721878., 207.811, 2.126, 6890., 
  1.983, 0.113, 8.9, "tests performed", "", "", "", "", "", "", "", "", "", 
  64.81, 3.473727*^6, 19.751, 35.6, 14.655, 10.361, 20551.409, 0.1, 160.708, 
  6.93, 14., 19.9, "", 2.8, 77.91, 0.817}, {"URY", "South America", 
  "Uruguay", "2021-01-14", 29989., 1514., 883.143, 280., 5., 7., 8633.091, 
  435.843, 254.235, 80.605, 1.439, 2.015, 1.13, "", "", "", "", "", "", "", 
  "", 7640., 729518., 210.01, 2.199, 7120., 2.05, 0.124, 8.1, 
  "tests performed", "", "", "", "", "", "", "", "", "", 64.81, 3.473727*^6, 
  19.751, 35.6, 14.655, 10.361, 20551.409, 0.1, 160.708, 6.93, 14., 19.9, "", 
  2.8, 77.91, 0.817}, {"URY", "South America", "Uruguay", "2021-01-15", 
  30946., 957., 943.857, 291., 11., 7.286, 8908.587, 275.497, 271.713, 
  83.772, 3.167, 2.097, 1.1, "", "", "", "", "", "", "", "", 8792., 738310., 
  212.541, 2.531, 7345., 2.114, 0.129, 7.8, "tests performed", "", "", "", 
  "", "", "", "", "", "", 64.81, 3.473727*^6, 19.751, 35.6, 14.655, 10.361, 
  20551.409, 0.1, 160.708, 6.93, 14., 19.9, "", 2.8, 77.91, 0.817}, 
 {"URY", "South America", "Uruguay", "2021-01-16", 31669., 723., 956.429, 
  298., 7., 7.143, 9116.721, 208.134, 275.332, 85.787, 2.015, 2.056, 1.06, 
  "", "", "", "", "", "", "", "", 8527., 746837., 214.996, 2.455, 7503., 
  2.16, 0.127, 7.8, "tests performed", "", "", "", "", "", "", "", "", "", 
  64.81, 3.473727*^6, 19.751, 35.6, 14.655, 10.361, 20551.409, 0.1, 160.708, 
  6.93, 14., 19.9, "", 2.8, 77.91, 0.817}, {"URY", "South America", 
  "Uruguay", "2021-01-17", 32378., 709., 884.571, 311., 13., 7.857, 9320.825, 
  204.104, 254.646, 89.529, 3.742, 2.262, 1.04, "", "", "", "", "", "", "", 
  "", 6247., 753084., 216.794, 1.798, 7336., 2.112, 0.121, 8.3, 
  "tests performed", "", "", "", "", "", "", "", "", "", 64.81, 3.473727*^6, 
  19.751, 35.6, 14.655, 10.361, 20551.409, 0.1, 160.708, 6.93, 14., 19.9, "", 
  2.8, 77.91, 0.817}, {"URY", "South America", "Uruguay", "2021-01-18", 
  32863., 485., 851.714, 319., 8., 8.143, 9460.444, 139.619, 245.187, 91.832, 
  2.303, 2.344, 1.02, "", "", "", "", "", "", "", "", "", "", "", "", 7407., 
  2.132, 0.115, 8.7, "tests performed", "", "", "", "", "", "", "", "", "", 
  64.81, 3.473727*^6, 19.751, 35.6, 14.655, 10.361, 20551.409, 0.1, 160.708, 
  6.93, 14., 19.9, "", 2.8, 77.91, 0.817}, {"URY", "South America", 
  "Uruguay", "2021-01-19", 33446., 583., 800., 330., 11., 8.714, 9628.275, 
  167.831, 230.3, 94.999, 3.167, 2.509, 1.01, "", "", "", "", "", "", "", "", 
  "", 763950., 219.922, "", 7065., 2.034, 0.113, 8.8, "tests performed", "", 
  "", "", "", "", "", "", "", "", 64.81, 3.473727*^6, 19.751, 35.6, 14.655, 
  10.361, 20551.409, 0.1, 160.708, 6.93, 14., 19.9, "", 2.8, 77.91, 0.817}, 
 {"URY", "South America", "Uruguay", "2021-01-20", 34294., 848., 831.286, 
  336., 6., 8.714, 9872.394, 244.118, 239.307, 96.726, 1.727, 2.509, 1., "", 
  "", "", "", "", "", "", "", 7847., 771797., 222.181, 2.259, 7131., 2.053, 
  0.117, 8.6, "tests performed", "", "", "", "", "", "", "", "", "", 64.81, 
  3.473727*^6, 19.751, 35.6, 14.655, 10.361, 20551.409, 0.1, 160.708, 6.93, 
  14., 19.9, "", 2.8, 77.91, 0.817}, {"URY", "South America", "Uruguay", 
  "2021-01-21", 34992., 698., 714.714, 347., 11., 9.571, 10073.33, 200.937, 
  205.749, 99.893, 3.167, 2.755, 0.99, "", "", "", "", "", "", "", "", 7330., 
  779127., 224.291, 2.11, 7087., 2.04, 0.101, 9.9, "tests performed", "", "", 
  "", "", "", "", "", "", "", 64.81, 3.473727*^6, 19.751, 35.6, 14.655, 
  10.361, 20551.409, 0.1, 160.708, 6.93, 14., 19.9, "", 2.8, 77.91, 0.817}, 
 {"URY", "South America", "Uruguay", "2021-01-22", 36170., 1178., 746.286, 
  364., 17., 10.429, 10412.447, 339.117, 214.837, 104.787, 4.894, 3.002, 
  0.99, "", "", "", "", "", "", "", "", 9533., 788660., 227.036, 2.744, 
  7193., 2.071, 0.104, 9.6, "tests performed", "", "", "", "", "", "", "", 
  "", "", 64.81, 3.473727*^6, 19.751, 35.6, 14.655, 10.361, 20551.409, 0.1, 
  160.708, 6.93, 14., 19.9, "", 2.8, 77.91, 0.817}, 
 {"URY", "South America", "Uruguay", "2021-01-23", 36967., 797., 756.857, 
  367., 3., 9.857, 10641.884, 229.437, 217.88, 105.65, 0.864, 2.838, 0.97, 
  "", "", "", "", "", "", "", "", 6512., 795172., 228.91, 1.875, 6905., 
  1.988, 0.11, 9.1, "tests performed", "", "", "", "", "", "", "", "", "", 
  64.81, 3.473727*^6, 19.751, 35.6, 14.655, 10.361, 20551.409, 0.1, 160.708, 
  6.93, 14., 19.9, "", 2.8, 77.91, 0.817}, {"URY", "South America", 
  "Uruguay", "2021-01-24", 37633., 666., 750.714, 376., 9., 9.286, 10833.609, 
  191.725, 216.112, 108.241, 2.591, 2.673, 0.95, "", "", "", "", "", "", "", 
  "", 6314., 801486., 230.728, 1.818, 6915., 1.991, 0.109, 9.2, 
  "tests performed", "", "", "", "", "", "", "", "", "", 64.81, 3.473727*^6, 
  19.751, 35.6, 14.655, 10.361, 20551.409, 0.1, 160.708, 6.93, 14., 19.9, "", 
  2.8, 77.91, 0.817}, {"URY", "South America", "Uruguay", "2021-01-25", 
  38041., 408., 739.714, 390., 14., 10.143, 10951.062, 117.453, 212.945, 
  112.271, 4.03, 2.92, 0.93, "", "", "", "", "", "", "", "", 4467., 805953., 
  232.014, 1.286, 6777., 1.951, 0.109, 9.2, "tests performed", "", "", "", 
  "", "", "", "", "", "", 64.81, 3.473727*^6, 19.751, 35.6, 14.655, 10.361, 
  20551.409, 0.1, 160.708, 6.93, 14., 19.9, "", 2.8, 77.91, 0.817}, 
 {"URY", "South America", "Uruguay", "2021-01-26", 38680., 639., 747.714, 
  401., 11., 10.143, 11135.014, 183.952, 215.248, 115.438, 3.167, 2.92, 0.92, 
  "", "", "", "", "", "", "", "", 7308., 813261., 234.118, 2.104, 7044., 
  2.028, 0.106, 9.4, "tests performed", "", "", "", "", "", "", "", "", "", 
  64.81, 3.473727*^6, 19.751, 35.6, 14.655, 10.361, 20551.409, 0.1, 160.708, 
  6.93, 14., 19.9, "", 2.8, 77.91, 0.817}, {"URY", "South America", 
  "Uruguay", "2021-01-27", 39328., 648., 719.143, 407., 6., 10.143, 
  11321.558, 186.543, 207.023, 117.165, 1.727, 2.92, 0.91, "", "", "", "", 
  "", "", "", "", 7628., 820889., 236.314, 2.196, 7013., 2.019, 0.103, 9.8, 
  "tests performed", "", "", "", "", "", "", "", "", "", 64.81, 3.473727*^6, 
  19.751, 35.6, 14.655, 10.361, 20551.409, 0.1, 160.708, 6.93, 14., 19.9, "", 
  2.8, 77.91, 0.817}, {"URY", "South America", "Uruguay", "2021-01-28", 
  39887., 559., 699.286, 415., 8., 9.714, 11482.48, 160.922, 201.307, 
  119.468, 2.303, 2.797, 0.9, "", "", "", "", "", "", "", "", 7290., 828179., 
  238.412, 2.099, 7007., 2.017, 0.1, 10., "tests performed", "", "", "", "", 
  "", "", "", "", "", 64.81, 3.473727*^6, 19.751, 35.6, 14.655, 10.361, 
  20551.409, 0.1, 160.708, 6.93, 14., 19.9, "", 2.8, 77.91, 0.817}, 
 {"URY", "South America", "Uruguay", "2021-01-29", 40529., 642., 622.714, 
  425., 10., 8.714, 11667.296, 184.816, 179.264, 122.347, 2.879, 2.509, 0.9, 
  "", "", "", "", "", "", "", "", 8468., 836647., 240.85, 2.438, 6855., 
  1.973, 0.091, 11., "tests performed", "", "", "", "", "", "", "", "", "", 
  64.81, 3.473727*^6, 19.751, 35.6, 14.655, 10.361, 20551.409, 0.1, 160.708, 
  6.93, 14., 19.9, "", 2.8, 77.91, 0.817}, {"URY", "South America", 
  "Uruguay", "2021-01-30", 41181., 652., 602., 431., 6., 9.143, 11854.99, 
  187.695, 173.301, 124.074, 1.727, 2.632, 0.9, "", "", "", "", "", "", "", 
  "", 6077., 842724., 242.599, 1.749, 6793., 1.956, 0.089, 11.3, 
  "tests performed", "", "", "", "", "", "", "", "", "", 64.81, 3.473727*^6, 
  19.751, 35.6, 14.655, 10.361, 20551.409, 0.1, 160.708, 6.93, 14., 19.9, "", 
  2.8, 77.91, 0.817}, {"URY", "South America", "Uruguay", "2021-01-31", 
  41738., 557., 586.429, 436., 5., 8.571, 12015.337, 160.347, 168.818, 
  125.514, 1.439, 2.468, 0.9, "", "", "", "", "", "", "", "", 5302., 848026., 
  244.126, 1.526, 6649., 1.914, 0.088, 11.3, "tests performed", "", "", "", 
  "", "", "", "", "", "", 64.81, 3.473727*^6, 19.751, 35.6, 14.655, 10.361, 
  20551.409, 0.1, 160.708, 6.93, 14., 19.9, "", 2.8, 77.91, 0.817}, 
 {"URY", "South America", "Uruguay", "2021-02-01", 42128., 390., 583.857, 
  444., 8., 7.714, 12127.608, 112.271, 168.078, 127.817, 2.303, 2.221, 0.9, 
  "", "", "", "", "", "", "", "", 4097., 852123., 245.305, 1.179, 6596., 
  1.899, 0.089, 11.3, "tests performed", "", "", "", "", "", "", "", "", "", 
  64.81, 3.473727*^6, 19.751, 35.6, 14.655, 10.361, 20551.409, 0.1, 160.708, 
  6.93, 14., 19.9, "", 2.8, 77.91, 0.817}, {"URY", "South America", 
  "Uruguay", "2021-02-02", 42667., 539., 569.571, 453., 9., 7.429, 12282.773, 
  155.165, 163.966, 130.407, 2.591, 2.139, 0.9, "", "", "", "", "", "", "", 
  "", 7104., 859227., 247.35, 2.045, 6567., 1.89, 0.087, 11.5, 
  "tests performed", "", "", "", "", "", "", "", "", "", 64.81, 3.473727*^6, 
  19.751, 35.6, 14.655, 10.361, 20551.409, 0.1, 160.708, 6.93, 14., 19.9, "", 
  2.8, 77.91, 0.817}, {"URY", "South America", "Uruguay", "2021-02-03", 
  43215., 548., 555.286, 464., 11., 8.143, 12440.529, 157.756, 159.853, 
  133.574, 3.167, 2.344, 0.9, "", "", "", "", "", "", "", "", 7829., 867056., 
  249.604, 2.254, 6595., 1.899, 0.084, 11.9, "tests performed", "", "", "", 
  "", "", "", "", "", "", 64.81, 3.473727*^6, 19.751, 35.6, 14.655, 10.361, 
  20551.409, 0.1, 160.708, 6.93, 14., 19.9, "", 2.8, 77.91, 0.817}, 
 {"URY", "South America", "Uruguay", "2021-02-04", 43804., 589., 559.571, 
  476., 12., 8.714, 12610.087, 169.559, 161.087, 137.029, 3.455, 2.509, 0.9, 
  "", "", "", "", "", "", "", "", 6814., 873870., 251.566, 1.962, 6527., 
  1.879, 0.086, 11.7, "tests performed", "", "", "", "", "", "", "", "", "", 
  64.81, 3.473727*^6, 19.751, 35.6, 14.655, 10.361, 20551.409, 0.1, 160.708, 
  6.93, 14., 19.9, "", 2.8, 77.91, 0.817}, {"URY", "South America", 
  "Uruguay", "2021-02-05", 44303., 499., 539.143, 478., 2., 7.571, 12753.737, 
  143.65, 155.206, 137.604, 0.576, 2.18, 0.91, "", "", "", "", "", "", "", 
  "", "", "", "", "", 6046., 1.74, 0.089, 11.2, "tests performed", "", "", 
  "", "", "", "", "", "", "", 64.81, 3.473727*^6, 19.751, 35.6, 14.655, 
  10.361, 20551.409, 0.1, 160.708, 6.93, 14., 19.9, "", 2.8, 77.91, 0.817}, 
 {"URY", "South America", "Uruguay", "2021-02-06", 44812., 509., 518.714, 
  481., 3., 7.143, 12900.265, 146.528, 149.325, 138.468, 0.864, 2.056, 0.91, 
  "", "", "", "", "", "", "", "", "", "", "", "", 5906., 1.7, 0.088, 11.4, 
  "tests performed", "", "", "", "", "", "", "", "", "", 64.81, 3.473727*^6, 
  19.751, 35.6, 14.655, 10.361, 20551.409, 0.1, 160.708, 6.93, 14., 19.9, "", 
  2.8, 77.91, 0.817}, {"URY", "South America", "Uruguay", "2021-02-07", 
  45311., 499., 510.429, 490., 9., 7.714, 13043.915, 143.65, 146.94, 141.059, 
  2.591, 2.221, 0.93, "", "", "", "", "", "", "", "", "", 889159., 255.967, 
  "", 5876., 1.692, 0.087, 11.5, "tests performed", "", "", "", "", "", "", 
  "", "", "", 64.81, 3.473727*^6, 19.751, 35.6, 14.655, 10.361, 20551.409, 
  0.1, 160.708, 6.93, 14., 19.9, "", 2.8, 77.91, 0.817}, 
 {"URY", "South America", "Uruguay", "2021-02-08", 45650., 339., 503.143, 
  497., 7., 7.571, 13141.505, 97.59, 144.842, 143.074, 2.015, 2.18, 0.94, "", 
  "", "", "", "", "", "", "", "", "", "", "", 6202., 1.785, 0.081, 12.3, 
  "tests performed", "", "", "", "", "", "", "", "", "", 64.81, 3.473727*^6, 
  19.751, 35.6, 14.655, 10.361, 20551.409, 0.1, 160.708, 6.93, 14., 19.9, "", 
  2.8, 77.91, 0.817}, {"URY", "South America", "Uruguay", "2021-02-09", 
  46153., 503., 498., 506., 9., 7.571, 13286.306, 144.801, 143.362, 145.665, 
  2.591, 2.18, 0.95, "", "", "", "", "", "", "", "", "", "", "", "", 6098., 
  1.755, 0.082, 12.2, "tests performed", "", "", "", "", "", "", "", "", "", 
  64.81, 3.473727*^6, 19.751, 35.6, 14.655, 10.361, 20551.409, 0.1, 160.708, 
  6.93, 14., 19.9, "", 2.8, 77.91, 0.817}, {"URY", "South America", 
  "Uruguay", "2021-02-10", 46778., 625., 509., 516., 10., 7.429, 13466.228, 
  179.922, 146.528, 148.544, 2.879, 2.139, 0.96, "", "", "", "", "", "", "", 
  "", "", 908287., 261.473, "", 5890., 1.696, 0.086, 11.6, "tests performed", 
  "", "", "", "", "", "", "", "", "", 64.81, 3.473727*^6, 19.751, 35.6, 
  14.655, 10.361, 20551.409, 0.1, 160.708, 6.93, 14., 19.9, "", 2.8, 77.91, 
  0.817}, {"URY", "South America", "Uruguay", "2021-02-11", 47254., 476., 
  492.857, 524., 8., 6.857, 13603.257, 137.029, 141.881, 150.847, 2.303, 
  1.974, 0.97, "", "", "", "", "", "", "", "", 6126., 914413., 263.237, 
  1.764, 5792., 1.667, 0.085, 11.8, "tests performed", "", "", "", "", "", 
  "", "", "", "", 64.81, 3.473727*^6, 19.751, 35.6, 14.655, 10.361, 
  20551.409, 0.1, 160.708, 6.93, 14., 19.9, "", 2.8, 77.91, 0.817}, 
 {"URY", "South America", "Uruguay", "2021-02-12", 47828., 574., 503.571, 
  527., 3., 7., 13768.497, 165.24, 144.966, 151.71, 0.864, 2.015, 0.98, "", 
  "", "", "", "", "", "", "", "", "", "", "", 5891., 1.696, 0.085, 11.7, 
  "tests performed", "", "", "", "", "", "", "", "", "", 64.81, 3.473727*^6, 
  19.751, 35.6, 14.655, 10.361, 20551.409, 0.1, 160.708, 6.93, 14., 19.9, "", 
  2.8, 77.91, 0.817}, {"URY", "South America", "Uruguay", "2021-02-13", 
  48459., 631., 521., 533., 6., 7.429, 13950.146, 181.649, 149.983, 153.438, 
  1.727, 2.139, 0.99, "", "", "", "", "", "", "", "", "", 925989., 266.569, 
  "", 5989., 1.724, 0.087, 11.5, "tests performed", "", "", "", "", "", "", 
  "", "", "", 64.81, 3.473727*^6, 19.751, 35.6, 14.655, 10.361, 20551.409, 
  0.1, 160.708, 6.93, 14., 19.9, "", 2.8, 77.91, 0.817}, 
 {"URY", "South America", "Uruguay", "2021-02-14", 48909., 450., 514., 535., 
  2., 6.429, 14079.69, 129.544, 147.968, 154.013, 0.576, 1.851, 1., "", "", 
  "", "", "", "", "", "", 5614., 931603., 268.185, 1.616, 6063., 1.745, 
  0.085, 11.8, "tests performed", "", "", "", "", "", "", "", "", "", 64.81, 
  3.473727*^6, 19.751, 35.6, 14.655, 10.361, 20551.409, 0.1, 160.708, 6.93, 
  14., 19.9, "", 2.8, 77.91, 0.817}, {"URY", "South America", "Uruguay", 
  "2021-02-15", 49360., 451., 530., 541., 6., 6.286, 14209.522, 129.832, 
  152.574, 155.741, 1.727, 1.81, 1.01, "", "", "", "", "", "", "", "", 3402., 
  935005., 269.165, 0.979, 5639., 1.623, 0.094, 10.6, "tests performed", "", 
  "", "", "", "", "", "", "", "", 64.81, 3.473727*^6, 19.751, 35.6, 14.655, 
  10.361, 20551.409, 0.1, 160.708, 6.93, 14., 19.9, "", 2.8, 77.91, 0.817}, 
 {"URY", "South America", "Uruguay", "2021-02-16", 49725., 365., 510.286, 
  546., 5., 5.714, 14314.596, 105.074, 146.899, 157.18, 1.439, 1.645, 1.02, 
  "", "", "", "", "", "", "", "", 5010., 940015., 270.607, 1.442, 5443., 
  1.567, 0.094, 10.7, "tests performed", "", "", "", "", "", "", "", "", "", 
  64.81, 3.473727*^6, 19.751, 35.6, 14.655, 10.361, 20551.409, 0.1, 160.708, 
  6.93, 14., 19.9, "", 2.8, 77.91, 0.817}, {"URY", "South America", 
  "Uruguay", "2021-02-17", 50208., 483., 490., 553., 7., 5.286, 14453.64, 
  139.044, 141.059, 159.195, 2.015, 1.522, 1.04, "", "", "", "", "", "", "", 
  "", 6032., 946047., 272.344, 1.736, 5394., 1.553, 0.091, 11., 
  "tests performed", "", "", "", "", "", "", "", "", "", 64.81, 3.473727*^6, 
  19.751, 35.6, 14.655, 10.361, 20551.409, 0.1, 160.708, 6.93, 14., 19.9, "", 
  2.8, 77.91, 0.817}, {"URY", "South America", "Uruguay", "2021-02-18", 
  50752., 544., 499.714, 558., 5., 4.857, 14610.244, 156.604, 143.855, 
  160.634, 1.439, 1.398, 1.06, "", "", "", "", "", "", "", "", 6562., 
  952609., 274.233, 1.889, 5457., 1.571, 0.092, 10.9, "tests performed", "", 
  "", "", "", "", "", "", "", "", 64.81, 3.473727*^6, 19.751, 35.6, 14.655, 
  10.361, 20551.409, 0.1, 160.708, 6.93, 14., 19.9, "", 2.8, 77.91, 0.817}, 
 {"URY", "South America", "Uruguay", "2021-02-19", 51377., 625., 507., 563., 
  5., 5.143, 14790.166, 179.922, 145.953, 162.074, 1.439, 1.481, 1.09, "", 
  "", "", "", "", "", "", "", 6611., 959220., 276.136, 1.903, 5574., 1.605, 
  0.091, 11., "tests performed", "", "", "", "", "", "", "", "", "", 64.81, 
  3.473727*^6, 19.751, 35.6, 14.655, 10.361, 20551.409, 0.1, 160.708, 6.93, 
  14., 19.9, "", 2.8, 77.91, 0.817}, {"URY", "South America", "Uruguay", 
  "2021-02-20", 52163., 786., 529.143, 569., 6., 5.143, 15016.436, 226.27, 
  152.327, 163.801, 1.727, 1.481, 1.11, "", "", "", "", "", "", "", "", 
  6359., 965579., 277.966, 1.831, 5656., 1.628, 0.094, 10.7, 
  "tests performed", "", "", "", "", "", "", "", "", "", 64.81, 3.473727*^6, 
  19.751, 35.6, 14.655, 10.361, 20551.409, 0.1, 160.708, 6.93, 14., 19.9, "", 
  2.8, 77.91, 0.817}, {"URY", "South America", "Uruguay", "2021-02-21", 
  52815., 652., 558., 574., 5., 5.571, 15204.131, 187.695, 160.634, 165.24, 
  1.439, 1.604, 1.13, "", "", "", "", "", "", "", "", 5304., 970883., 
  279.493, 1.527, 5611., 1.615, 0.099, 10.1, "tests performed", "", "", "", 
  "", "", "", "", "", "", 68.52, 3.473727*^6, 19.751, 35.6, 14.655, 10.361, 
  20551.409, 0.1, 160.708, 6.93, 14., 19.9, "", 2.8, 77.91, 0.817}, 
 {"URY", "South America", "Uruguay", "2021-02-22", 53310., 495., 564.286, 
  583., 9., 6., 15346.629, 142.498, 162.444, 167.831, 2.591, 1.727, 1.14, "", 
  "", "", "", "", "", "", "", 4867., 975750., 280.894, 1.401, 5821., 1.676, 
  0.097, 10.3, "tests performed", "", "", "", "", "", "", "", "", "", 68.52, 
  3.473727*^6, 19.751, 35.6, 14.655, 10.361, 20551.409, 0.1, 160.708, 6.93, 
  14., 19.9, "", 2.8, 77.91, 0.817}, {"URY", "South America", "Uruguay", 
  "2021-02-23", 53973., 663., 606.857, 588., 5., 6., 15537.49, 190.861, 
  174.699, 169.271, 1.439, 1.727, 1.15, "", "", "", "", "", "", "", "", "", 
  "", "", "", 6159., 1.773, 0.099, 10.1, "tests performed", "", "", "", "", 
  "", "", "", "", "", 68.52, 3.473727*^6, 19.751, 35.6, 14.655, 10.361, 
  20551.409, 0.1, 160.708, 6.93, 14., 19.9, "", 2.8, 77.91, 0.817}, 
 {"URY", "South America", "Uruguay", "2021-02-24", 54874., 901., 666.571, 
  591., 3., 5.429, 15796.866, 259.376, 191.889, 170.134, 0.864, 1.563, 1.16, 
  "", "", "", "", "", "", "", "", "", 990505., 285.142, "", 6351., 1.828, 
  0.105, 9.5, "tests performed", "", "", "", "", "", "", "", "", "", 68.52, 
  3.473727*^6, 19.751, 35.6, 14.655, 10.361, 20551.409, 0.1, 160.708, 6.93, 
  14., 19.9, "", 2.8, 77.91, 0.817}, {"URY", "South America", "Uruguay", 
  "2021-02-25", 55695., 821., 706.143, 595., 4., 5.286, 16033.212, 236.346, 
  203.281, 171.286, 1.152, 1.522, 1.16, "", "", "", "", "", "", "", "", "", 
  "", "", "", 6506., 1.873, 0.109, 9.2, "tests performed", "", "", "", "", 
  "", "", "", "", "", 68.52, 3.473727*^6, 19.751, 35.6, 14.655, 10.361, 
  20551.409, 0.1, 160.708, 6.93, 14., 19.9, "", 2.8, 77.91, 0.817}, 
 {"URY", "South America", "Uruguay", "2021-02-26", 56542., 847., 737.857, 
  601., 6., 5.429, 16277.042, 243.83, 212.411, 173.013, 1.727, 1.563, 1.16, 
  "", "", "", "", "", "", "", "", "", 1.005801*^6, 289.545, "", 6654., 1.916, 
  0.111, 9., "tests performed", "", "", "", "", "", "", "", "", "", 68.52, 
  3.473727*^6, 19.751, 35.6, 14.655, 10.361, 20551.409, 0.1, 160.708, 6.93, 
  14., 19.9, "", 2.8, 77.91, 0.817}, {"URY", "South America", "Uruguay", 
  "2021-02-27", 57362., 820., 742.714, 603., 2., 4.857, 16513.1, 236.058, 
  213.809, 173.589, 0.576, 1.398, 1.15, "", "", "", "", "", "", "", "", 
  6493., 1.012294*^6, 291.414, 1.869, 6674., 1.921, 0.111, 9., 
  "tests performed", 374., 374., "", "", "", 0.01, 0.01, "", "", 68.52, 
  3.473727*^6, 19.751, 35.6, 14.655, 10.361, 20551.409, 0.1, 160.708, 6.93, 
  14., 19.9, "", 2.8, 77.91, 0.817}, {"URY", "South America", "Uruguay", 
  "2021-02-28", 57994., 632., 739.857, 608., 5., 4.857, 16695.037, 181.937, 
  212.987, 175.028, 1.439, 1.398, 1.15, "", "", "", "", "", "", "", "", 
  5540., 1.017834*^6, 293.009, 1.595, 6707., 1.931, 0.11, 9.1, 
  "tests performed", 375., 375., "", 1., 1., 0.01, 0.01, "", 0., 68.52, 
  3.473727*^6, 19.751, 35.6, 14.655, 10.361, 20551.409, 0.1, 160.708, 6.93, 
  14., 19.9, "", 2.8, 77.91, 0.817}, {"URY", "South America", "Uruguay", 
  "2021-03-01", 58589., 595., 754.143, 611., 3., 4., 16866.323, 171.286, 
  217.099, 175.892, 0.864, 1.152, 1.15, "", "", "", "", "", "", "", "", 
  5478., 1.023312*^6, 294.586, 1.577, 6795., 1.956, 0.111, 9., 
  "tests performed", 18395., 18395., "", 18020., 9010., 0.53, 0.53, "", 
  2594., 68.52, 3.473727*^6, 19.751, 35.6, 14.655, 10.361, 20551.409, 0.1, 
  160.708, 6.93, 14., 19.9, "", 2.8, 77.91, 0.817}, 
 {"URY", "South America", "Uruguay", "2021-03-02", 59171., 582., 742.571, 
  617., 6., 4.143, 17033.866, 167.543, 213.768, 177.619, 1.727, 1.193, 1.16, 
  "", "", "", "", "", "", "", "", 6548., 1.02986*^6, 296.471, 1.885, 6676., 
  1.922, 0.111, 9., "tests performed", 33124., 33124., "", 14729., 10917., 
  0.95, 0.95, "", 3143., 68.52, 3.473727*^6, 19.751, 35.6, 14.655, 10.361, 
  20551.409, 0.1, 160.708, 6.93, 14., 19.9, "", 2.8, 77.91, 0.817}, 
 {"URY", "South America", "Uruguay", "2021-03-03", 60074., 903., 742.857, 
  624., 7., 4.714, 17293.817, 259.951, 213.85, 179.634, 2.015, 1.357, 1.17, 
  "", "", "", "", "", "", "", "", 7118., 1.036978*^6, 298.52, 2.049, 6639., 
  1.911, 0.112, 8.9, "tests performed", 54420., 54420., "", 21296., 13512., 
  1.57, 1.57, "", 3890., 68.52, 3.473727*^6, 19.751, 35.6, 14.655, 10.361, 
  20551.409, 0.1, 160.708, 6.93, 14., 19.9, "", 2.8, 77.91, 0.817}, 
 {"URY", "South America", "Uruguay", "2021-03-04", 60945., 871., 750., 631., 
  7., 5.143, 17544.557, 250.739, 215.906, 181.649, 2.015, 1.481, 1.18, "", 
  "", "", "", "", "", "", "", 6701., 1.043679*^6, 300.449, 1.929, 6504., 
  1.872, 0.115, 8.7, "tests performed", 63396., 63396., "", 8976., 12604., 
  1.83, 1.83, "", 3628., 68.52, 3.473727*^6, 19.751, 35.6, 14.655, 10.361, 
  20551.409, 0.1, 160.708, 6.93, 14., 19.9, "", 2.8, 77.91, 0.817}, 
 {"URY", "South America", "Uruguay", "2021-03-05", 61929., 984., 769.571, 
  637., 6., 5.143, 17827.826, 283.269, 221.541, 183.377, 1.727, 1.481, 1.19, 
  "", "", "", "", "", "", "", "", 7198., 1.050877*^6, 302.521, 2.072, 6439., 
  1.854, 0.12, 8.4, "tests performed", 72589., 72589., "", 9193., 12036., 
  2.09, 2.09, "", 3465., 68.52, 3.473727*^6, 19.751, 35.6, 14.655, 10.361, 
  20551.409, 0.1, 160.708, 6.93, 14., 19.9, "", 2.8, 77.91, 0.817}, 
 {"URY", "South America", "Uruguay", "2021-03-06", 63010., 1081., 806.857, 
  645., 8., 6., 18139.019, 311.193, 232.274, 185.68, 2.303, 1.727, 1.2, "", 
  "", "", "", "", "", "", "", 9318., 1.060195*^6, 305.204, 2.682, 6843., 
  1.97, 0.118, 8.5, "tests performed", 72591., 72591., "", 2., 10317., 2.09, 
  2.09, "", 2970., 68.52, 3.473727*^6, 19.751, 35.6, 14.655, 10.361, 
  20551.409, 0.1, 160.708, 6.93, 14., 19.9, "", 2.8, 77.91, 0.817}, 
 {"URY", "South America", "Uruguay", "2021-03-07", 63837., 827., 834.714, 
  651., 6., 6.143, 18377.092, 238.073, 240.294, 187.407, 1.727, 1.768, 1.21, 
  "", "", "", "", "", "", "", "", 5403., 1.065598*^6, 306.759, 1.555, 6823., 
  1.964, 0.122, 8.2, "tests performed", 72591., 72591., "", 0., 10317., 2.09, 
  2.09, "", 2970., 68.52, 3.473727*^6, 19.751, 35.6, 14.655, 10.361, 
  20551.409, 0.1, 160.708, 6.93, 14., 19.9, "", 2.8, 77.91, 0.817}, 
 {"URY", "South America", "Uruguay", "2021-03-08", 64700., 863., 873., 658., 
  7., 6.714, 18625.528, 248.436, 251.315, 189.422, 2.015, 1.933, 1.21, "", 
  "", "", "", "", "", "", "", "", "", "", "", 7339., 2.113, 0.119, 8.4, 
  "tests performed", 100731., 100731., "", 28140., 11762., 2.9, 2.9, "", 
  3386., 68.52, 3.473727*^6, 19.751, 35.6, 14.655, 10.361, 20551.409, 0.1, 
  160.708, 6.93, 14., 19.9, "", 2.8, 77.91, 0.817}, 
 {"URY", "South America", "Uruguay", "2021-03-09", 65527., 827., 908., 666., 
  8., 7., 18863.601, 238.073, 261.391, 191.725, 2.303, 2.015, 1.22, "", "", 
  "", "", "", "", "", "", "", "", "", "", 7702., 2.217, 0.118, 8.5, 
  "tests performed", 122559., 122559., "", 21828., 12776., 3.53, 3.53, "", 
  3678., 68.52, 3.473727*^6, 19.751, 35.6, 14.655, 10.361, 20551.409, 0.1, 
  160.708, 6.93, 14., 19.9, "", 2.8, 77.91, 0.817}, 
 {"URY", "South America", "Uruguay", "2021-03-10", 66484., 957., 915.714, 
  678., 12., 7.714, 19139.098, 275.497, 263.611, 195.179, 3.455, 2.221, 1.23, 
  "", "", "", "", "", "", "", "", "", "", "", "", 7983., 2.298, 0.115, 8.7, 
  "tests performed", 147721., 147721., "", 25162., 13329., 4.25, 4.25, "", 
  3837., 68.52, 3.473727*^6, 19.751, 35.6, 14.655, 10.361, 20551.409, 0.1, 
  160.708, 6.93, 14., 19.9, "", 2.8, 77.91, 0.817}, 
 {"URY", "South America", "Uruguay", "2021-03-11", 67717., 1233., 967.429, 
  683., 5., 7.429, 19494.048, 354.95, 278.499, 196.619, 1.439, 2.139, 1.24, 
  "", "", "", "", "", "", "", "", "", 1.101948*^6, 317.224, "", 8324., 2.396, 
  0.116, 8.6, "tests performed", 170132., 170132., "", 22411., 15248., 4.9, 
  4.9, "", 4390., 68.52, 3.473727*^6, 19.751, 35.6, 14.655, 10.361, 
  20551.409, 0.1, 160.708, 6.93, 14., 19.9, "", 2.8, 77.91, 0.817}, 
 {"URY", "South America", "Uruguay", "2021-03-12", 69074., 1357., 1020.714, 
  689., 6., 7.429, 19884.694, 390.647, 293.838, 198.346, 1.727, 2.139, 1.25, 
  "", "", "", "", "", "", "", "", "", "", "", "", 9149., 2.634, 0.112, 9., 
  "tests performed", 192870., 192870., "", 22738., 17183., 5.55, 5.55, "", 
  4947., 68.52, 3.473727*^6, 19.751, 35.6, 14.655, 10.361, 20551.409, 0.1, 
  160.708, 6.93, 14., 19.9, "", 2.8, 77.91, 0.817}, 
 {"URY", "South America", "Uruguay", "2021-03-13", 70133., 1059., 1017.571, 
  698., 9., 7.571, 20189.554, 304.86, 292.934, 200.937, 2.591, 2.18, 1.26, 
  "", "", "", "", "", "", "", "", "", "", "", "", 9670., 2.784, 0.105, 9.5, 
  "tests performed", 203292., 203292., "", 10422., 18672., 5.85, 5.85, "", 
  5375., 68.52, 3.473727*^6, 19.751, 35.6, 14.655, 10.361, 20551.409, 0.1, 
  160.708, 6.93, 14., 19.9, "", 2.8, 77.91, 0.817}, 
 {"URY", "South America", "Uruguay", "2021-03-14", 71691., 1558., 1122., 
  712., 14., 8.714, 20638.064, 448.51, 322.996, 204.967, 4.03, 2.509, 1.27, 
  "", "", "", "", "", "", "", "", "", 1.140858*^6, 328.425, "", 10751., 
  3.095, 0.104, 9.6, "tests performed", 203293., 203293., "", 1., 18672., 
  5.85, 5.85, "", 5375., 68.52, 3.473727*^6, 19.751, 35.6, 14.655, 10.361, 
  20551.409, 0.1, 160.708, 6.93, 14., 19.9, "", 2.8, 77.91, 0.817}, 
 {"URY", "South America", "Uruguay", "2021-03-15", 72862., 1171., 1166., 
  717., 5., 8.429, 20975.166, 337.102, 335.663, 206.407, 1.439, 2.426, 1.27, 
  "", "", "", "", "", "", "", "", "", "", "", "", 11033., 3.176, 0.106, 9.5, 
  "tests performed", 214552., 214552., "", 11259., 16260., 6.18, 6.18, "", 
  4681., 87.04, 3.473727*^6, 19.751, 35.6, 14.655, 10.361, 20551.409, 0.1, 
  160.708, 6.93, 14., 19.9, "", 2.8, 77.91, 0.817}, 
 {"URY", "South America", "Uruguay", "2021-03-16", 73770., 908., 1177.571, 
  725., 8., 8.429, 21236.557, 261.391, 338.994, 208.71, 2.303, 2.426, 1.27, 
  "", "", "", "", "", "", "", "", "", "", "", "", 11314., 3.257, 0.104, 9.6, 
  "tests performed", 221212., 221212., "", 6660., 14093., 6.37, 6.37, "", 
  4057., 87.04, 3.473727*^6, 19.751, 35.6, 14.655, 10.361, 20551.409, 0.1, 
  160.708, 6.93, 14., 19.9, "", 2.8, 77.91, 0.817}, 
 {"URY", "South America", "Uruguay", "2021-03-17", 75138., 1368., 1236.286, 
  740., 15., 8.857, 21630.37, 393.813, 355.896, 213.028, 4.318, 2.55, 1.28, 
  "", "", "", "", "", "", "", "", "", 1.174028*^6, 337.974, "", 11595., 
  3.338, 0.107, 9.4, "tests performed", 229102., 229102., "", 7890., 11626., 
  6.6, 6.6, "", 3347., 87.04, 3.473727*^6, 19.751, 35.6, 14.655, 10.361, 
  20551.409, 0.1, 160.708, 6.93, 14., 19.9, "", 2.8, 77.91, 0.817}, 
 {"URY", "South America", "Uruguay", "2021-03-18", 76816., 1678., 1299.857, 
  749., 9., 9.429, 22113.425, 483.055, 374.197, 215.619, 2.591, 2.714, 1.29, 
  "", "", "", "", "", "", "", "", "", "", "", "", 12254., 3.528, 0.106, 9.4, 
  "tests performed", 265622., 265622., "", 36520., 13641., 7.65, 7.65, "", 
  3927., 87.04, 3.473727*^6, 19.751, 35.6, 14.655, 10.361, 20551.409, 0.1, 
  160.708, 6.93, 14., 19.9, "", 2.8, 77.91, 0.817}, 
 {"URY", "South America", "Uruguay", "2021-03-19", 78401., 1585., 1332.429, 
  760., 11., 10.143, 22569.707, 456.282, 383.573, 218.785, 3.167, 2.92, 1.29, 
  "", "", "", "", "", "", "", "", "", "", "", "", 12357., 3.557, 0.108, 9.3, 
  "tests performed", 301916., 301916., "", 36294., 15578., 8.69, 8.69, "", 
  4485., 87.04, 3.473727*^6, 19.751, 35.6, 14.655, 10.361, 20551.409, 0.1, 
  160.708, 6.93, 14., 19.9, "", 2.8, 77.91, 0.817}, 
 {"URY", "South America", "Uruguay", "2021-03-20", 79923., 1522., 1398.571, 
  776., 16., 11.143, 23007.853, 438.146, 402.614, 223.391, 4.606, 3.208, 
  1.31, "", "", "", "", "", "", "", "", "", "", "", "", 12461., 3.587, 0.112, 
  8.9, "tests performed", 314399., 314399., "", 12483., 15872., 9.05, 9.05, 
  "", 4569., 87.04, 3.473727*^6, 19.751, 35.6, 14.655, 10.361, 20551.409, 
  0.1, 160.708, 6.93, 14., 19.9, "", 2.8, 77.91, 0.817}, 
 {"URY", "South America", "Uruguay", "2021-03-21", 81537., 1614., 1406.571, 
  792., 16., 11.429, 23472.484, 464.631, 404.917, 227.997, 4.606, 3.29, 1.32, 
  "", "", "", "", "", "", "", "", "", 1.228807*^6, 353.743, "", 12564., 
  3.617, 0.112, 8.9, "tests performed", 314418., 314418., "", 19., 15875., 
  9.05, 9.05, "", 4570., 87.04, 3.473727*^6, 19.751, 35.6, 14.655, 10.361, 
  20551.409, 0.1, 160.708, 6.93, 14., 19.9, "", 2.8, 77.91, 0.817}, 
 {"URY", "South America", "Uruguay", "2021-03-22", 84230., 2693., 1624., 
  811., 19., 13.429, 24247.732, 775.248, 467.509, 233.467, 5.47, 3.866, 1.34, 
  "", "", "", "", "", "", "", "", 14952., 1.243759*^6, 358.047, 4.304, 
  13121., 3.777, 0.124, 8.1, "tests performed", 353300., 353300., "", 38882., 
  19821., 10.17, 10.17, "", 5706., 87.04, 3.473727*^6, 19.751, 35.6, 14.655, 
  10.361, 20551.409, 0.1, 160.708, 6.93, 14., 19.9, "", 2.8, 77.91, 0.817}, 
 {"URY", "South America", "Uruguay", "2021-03-23", 86007., 1777., 1748.143, 
  827., 16., 14.571, 24759.286, 511.554, 503.247, 238.073, 4.606, 4.195, 
  1.32, "", "", "", "", "", "", "", "", "", "", "", "", 13051., 3.757, 0.134, 
  7.5, "tests performed", 389797., 389797., "", 36497., 24084., 11.22, 11.22, 
  "", 6933., 87.04, 3.473727*^6, 19.751, 35.6, 14.655, 10.361, 20551.409, 
  0.1, 160.708, 6.93, 14., 19.9, "", 2.8, 77.91, 0.817}, 
 {"URY", "South America", "Uruguay", "2021-03-24", 87812., 1805., 1810.571, 
  843., 16., 14.714, 25278.901, 519.615, 521.219, 242.679, 4.606, 4.236, 
  1.31, "", "", "", "", "", "", "", "", "", 1.264894*^6, 364.132, "", 12981., 
  3.737, 0.139, 7.2, "tests performed", 425211., 425211., "", 35414., 28016., 
  12.24, 12.24, "", 8065., 87.04, 3.473727*^6, 19.751, 35.6, 14.655, 10.361, 
  20551.409, 0.1, 160.708, 6.93, 14., 19.9, "", 2.8, 77.91, 0.817}, 
 {"URY", "South America", "Uruguay", "2021-03-25", 89458., 1646., 1806., 
  856., 13., 15.286, 25752.743, 473.843, 519.903, 246.421, 3.742, 4.4, 1.31, 
  "", "", "", "", "", "", "", "", 11657., 1.276551*^6, 367.487, 3.356, 
  12690., 3.653, 0.142, 7., "tests performed", 468666., 468666., "", 43455., 
  29006., 13.49, 13.49, "", 8350., 87.04, 3.473727*^6, 19.751, 35.6, 14.655, 
  10.361, 20551.409, 0.1, 160.708, 6.93, 14., 19.9, "", 2.8, 77.91, 0.817}, 
 {"URY", "South America", "Uruguay", "2021-03-26", 92343., 2885., 1991.714, 
  875., 19., 16.429, 26583.263, 830.52, 573.365, 251.891, 5.47, 4.729, 1.31, 
  "", "", "", "", "", "", "", "", 18903., 1.295454*^6, 372.929, 5.442, 
  13434., 3.867, 0.148, 6.7, "tests performed", 509786., 509786., "", 41120., 
  29696., 14.68, 14.68, "", 8549., 87.04, 3.473727*^6, 19.751, 35.6, 14.655, 
  10.361, 20551.409, 0.1, 160.708, 6.93, 14., 19.9, "", 2.8, 77.91, 0.817}, 
 {"URY", "South America", "Uruguay", "2021-03-27", 95278., 2935., 2193.571, 
  901., 26., 17.857, 27428.177, 844.914, 631.475, 259.376, 7.485, 5.141, 
  1.32, "", "", "", "", "", "", "", "", 13098., 1.308552*^6, 376.7, 3.771, 
  13349., 3.843, 0.164, 6.1, "tests performed", 522953., 522953., "", 13167., 
  29793., 15.05, 15.05, "", 8577., 87.04, 3.473727*^6, 19.751, 35.6, 14.655, 
  10.361, 20551.409, 0.1, 160.708, 6.93, 14., 19.9, "", 2.8, 77.91, 0.817}, 
 {"URY", "South America", "Uruguay", "2021-03-28", 97406., 2128., 2267., 
  915., 14., 17.571, 28040.776, 612.599, 652.613, 263.406, 4.03, 5.058, 1.3, 
  "", "", "", "", "", "", "", "", 11417., 1.319969*^6, 379.986, 3.287, 
  13023., 3.749, 0.174, 5.7, "tests performed", 522962., 522962., "", 9., 
  29792., 15.05, 15.05, "", 8576., 87.04, 3.473727*^6, 19.751, 35.6, 14.655, 
  10.361, 20551.409, 0.1, 160.708, 6.93, 14., 19.9, "", 2.8, 77.91, 0.817}, 
 {"URY", "South America", "Uruguay", "2021-03-29", 99584., 2178., 2193.429, 
  928., 13., 16.714, 28667.768, 626.992, 631.434, 267.148, 3.742, 4.812, 1.3, 
  "", "", "", "", "", "", "", "", 15101., 1.33507*^6, 384.334, 4.347, 13044., 
  3.755, 0.168, 5.9, "tests performed", 577322., 560052., 17270., 54360., 
  32003., 16.62, 16.12, 0.5, 9213., 87.04, 3.473727*^6, 19.751, 35.6, 14.655, 
  10.361, 20551.409, 0.1, 160.708, 6.93, 14., 19.9, "", 2.8, 77.91, 0.817}, 
 {"URY", "South America", "Uruguay", "2021-03-30", 102461., 2877., 2350.571, 
  953., 25., 18., 29495.985, 828.217, 676.671, 274.345, 7.197, 5.182, 1.29, 
  "", "", "", "", "", "", "", "", 17864., 1.352934*^6, 389.476, 5.143, 
  14087., 4.055, 0.167, 6., "tests performed", 629480., 598260., 31220., 
  52158., 34240., 18.12, 17.22, 0.9, 9857., 87.04, 3.473727*^6, 19.751, 35.6, 
  14.655, 10.361, 20551.409, 0.1, 160.708, 6.93, 14., 19.9, "", 2.8, 77.91, 
  0.817}, {"URY", "South America", "Uruguay", "2021-03-31", 105549., 3088., 
  2533.857, 974., 21., 18.714, 30384.944, 888.959, 729.435, 280.39, 6.045, 
  5.387, 1.28, "", "", "", "", "", "", "", "", 19414., 1.372348*^6, 395.065, 
  5.589, 15351., 4.419, 0.165, 6.1, "tests performed", 687455., 635883., 
  51572., 57975., 37463., 19.79, 18.31, 1.48, 10785., 72.22, 3.473727*^6, 
  19.751, 35.6, 14.655, 10.361, 20551.409, 0.1, 160.708, 6.93, 14., 19.9, "", 
  2.8, 77.91, 0.817}, {"URY", "South America", "Uruguay", "2021-04-01", 
  108188., 2639., 2675.714, 1009., 35., 21.857, 31144.647, 759.703, 770.272, 
  290.466, 10.076, 6.292, 1.26, "", "", "", "", "", "", "", "", 15104., 
  1.387452*^6, 399.413, 4.348, 15843., 4.561, 0.169, 5.9, "tests performed", 
  735522., 675455., 60067., 48067., 38122., 21.17, 19.44, 1.73, 10974., 
  72.22, 3.473727*^6, 19.751, 35.6, 14.655, 10.361, 20551.409, 0.1, 160.708, 
  6.93, 14., 19.9, "", 2.8, 77.91, 0.817}, {"URY", "South America", 
  "Uruguay", "2021-04-02", 111568., 3380., 2746.429, 1041., 32., 23.714, 
  32117.665, 973.018, 790.629, 299.678, 9.212, 6.827, 1.25, "", "", "", "", 
  "", "", "", "", "", "", "", "", 15119., 4.352, 0.182, 5.5, 
  "tests performed", 784777., 715986., 68791., 49255., 39284., 22.59, 20.61, 
  1.98, 11309., 72.22, 3.473727*^6, 19.751, 35.6, 14.655, 10.361, 20551.409, 
  0.1, 160.708, 6.93, 14., 19.9, "", 2.8, 77.91, 0.817}, 
 {"URY", "South America", "Uruguay", "2021-04-03", 113904., 2336., 2660.857, 
  1071., 30., 24.286, 32790.142, 672.477, 765.995, 308.314, 8.636, 6.991, 
  1.25, "", "", "", "", "", "", "", "", "", "", "", "", 15225., 4.383, 0.175, 
  5.7, "tests performed", 797135., 728293., 68842., 12358., 39169., 22.95, 
  20.97, 1.98, 11276., 72.22, 3.473727*^6, 19.751, 35.6, 14.655, 10.361, 
  20551.409, 0.1, 160.708, 6.93, 14., 19.9, "", 2.8, 77.91, 0.817}, 
 {"URY", "South America", "Uruguay", "2021-04-04", 117757., 3853., 2907.286, 
  1101., 30., 26.571, 33899.325, 1109.183, 836.936, 316.951, 8.636, 7.649, 
  1.25, "", "", "", "", "", "", "", "", "", "", "", "", 15571., 4.483, 0.187, 
  5.4, "tests performed", 797144., 728300., 68844., 9., 39169., 22.95, 20.97, 
  1.98, 11276., 72.22, 3.473727*^6, 19.751, 35.6, 14.655, 10.361, 20551.409, 
  0.1, 160.708, 6.93, 14., 19.9, "", 2.8, 77.91, 0.817}, 
 {"URY", "South America", "Uruguay", "2021-04-05", 119958., 2201., 2910.571, 
  1146., 45., 31.143, 34532.938, 633.613, 837.881, 329.905, 12.954, 8.965, 
  1.24, "", "", "", "", "", "", "", "", "", 1.442803*^6, 415.347, "", 15390., 
  4.43, 0.189, 5.3, "tests performed", 835437., 739037., 96400., 38293., 
  36874., 24.05, 21.28, 2.78, 10615., 72.22, 3.473727*^6, 19.751, 35.6, 
  14.655, 10.361, 20551.409, 0.1, 160.708, 6.93, 14., 19.9, "", 2.8, 77.91, 
  0.817}, {"URY", "South America", "Uruguay", "2021-04-06", 123063., 3105., 
  2943.143, 1191., 45., 34., 35426.791, 893.853, 847.258, 342.859, 12.954, 
  9.788, 1.23, "", "", "", "", "", "", "", "", 13955., 1.456758*^6, 419.365, 
  4.017, 14832., 4.27, 0.198, 5., "tests performed", 879519., 761905., 
  117614., 44082., 35720., 25.32, 21.93, 3.39, 10283., 72.22, 3.473727*^6, 
  19.751, 35.6, 14.655, 10.361, 20551.409, 0.1, 160.708, 6.93, 14., 19.9, "", 
  2.8, 77.91, 0.817}, {"URY", "South America", "Uruguay", "2021-04-07", 
  126987., 3924., 3062.571, 1231., 40., 36.714, 36556.413, 1129.622, 881.638, 
  354.374, 11.515, 10.569, 1.23, "", "", "", "", "", "", "", "", "", "", "", 
  "", 14316., 4.121, 0.214, 4.7, "tests performed", 925636., 783666., 
  141970., 46117., 34026., 26.65, 22.56, 4.09, 9795., 72.22, 3.473727*^6, 
  19.751, 35.6, 14.655, 10.361, 20551.409, 0.1, 160.708, 6.93, 14., 19.9, "", 
  2.8, 77.91, 0.817}, {"URY", "South America", "Uruguay", "2021-04-08", 
  130657., 3670., 3209.857, 1275., 44., 38., 37612.915, 1056.502, 924.038, 
  367.041, 12.667, 10.939, 1.21, "", "", "", "", "", "", "", "", "", 
  1.488362*^6, 428.463, "", 14416., 4.15, 0.223, 4.5, "tests performed", 
  974362., 811140., 163222., 48726., 34120., 28.05, 23.35, 4.7, 9822., 72.22, 
  3.473727*^6, 19.751, 35.6, 14.655, 10.361, 20551.409, 0.1, 160.708, 6.93, 
  14., 19.9, "", 2.8, 77.91, 0.817}, {"URY", "South America", "Uruguay", 
  "2021-04-09", 137946., 7289., 3768.286, 1363., 88., 46., 39711.238, 
  2098.323, 1084.796, 392.374, 25.333, 13.242, 1.2, "", "", "", "", "", "", 
  "", "", 15815., 1.504177*^6, 433.015, 4.553, 14698., 4.231, 0.256, 3.9, 
  "tests performed", 1.014125*^6, 823094., 191031., 39763., 32764., 29.19, 
  23.69, 5.5, 9432., 72.22, 3.473727*^6, 19.751, 35.6, 14.655, 10.361, 
  20551.409, 0.1, 160.708, 6.93, 14., 19.9, "", 2.8, 77.91, 0.817}, 
 {"URY", "South America", "Uruguay", "2021-04-10", 141380., 3434., 3925.143, 
  1414., 51., 49., 40699.802, 988.564, 1129.951, 407.056, 14.682, 14.106, 
  1.16, "", "", "", "", "", "", "", "", 15345., 1.519522*^6, 437.433, 4.417, 
  14914., 4.293, 0.263, 3.8, "tests performed", 1.041163*^6, 841005., 
  200158., 27038., 34861., 29.97, 24.21, 5.76, 10036., 72.22, 3.473727*^6, 
  19.751, 35.6, 14.655, 10.361, 20551.409, 0.1, 160.708, 6.93, 14., 19.9, "", 
  2.8, 77.91, 0.817}, {"URY", "South America", "Uruguay", "2021-04-11", 
  144642., 3262., 3840.714, 1462., 48., 51.571, 41638.851, 939.049, 1105.647, 
  420.874, 13.818, 14.846, 1.12, "", "", "", "", "", "", "", "", 12990., 
  1.532512*^6, 441.172, 3.739, 14792., 4.258, 0.26, 3.9, "tests performed", 
  1.041531*^6, 841364., 200167., 368., 34912., 29.98, 24.22, 5.76, 10050., 
  72.22, 3.473727*^6, 19.751, 35.6, 14.655, 10.361, 20551.409, 0.1, 160.708, 
  6.93, 14., 19.9, "", 2.8, 77.91, 0.817}, {"URY", "South America", 
  "Uruguay", "2021-04-12", 147173., 2531., 3887.857, 1533., 71., 55.286, 
  42367.463, 728.612, 1119.218, 441.313, 20.439, 15.915, 1.09, "", "", "", 
  "", "", "", "", "", 11720., 1.544232*^6, 444.546, 3.374, 14490., 4.171, 
  0.268, 3.7, "tests performed", 1.094816*^6, 887258., 207558., 53285., 
  37054., 31.52, 25.54, 5.98, 10667., 72.22, 3.473727*^6, 19.751, 35.6, 
  14.655, 10.361, 20551.409, 0.1, 160.708, 6.93, 14., 19.9, "", 2.8, 77.91, 
  0.817}, {"URY", "South America", "Uruguay", "2021-04-13", 149430., 2257., 
  3766.714, 1595., 62., 57.714, 43017.197, 649.734, 1084.344, 459.161, 
  17.848, 16.615, 1.06, "", "", "", "", "", "", "", "", 16946., 1.561178*^6, 
  449.424, 4.878, 14917., 4.294, 0.253, 4., "tests performed", 1.152135*^6, 
  934557., 217578., 57319., 38945., 33.17, 26.9, 6.26, 11211., 72.22, 
  3.473727*^6, 19.751, 35.6, 14.655, 10.361, 20551.409, 0.1, 160.708, 6.93, 
  14., 19.9, "", 2.8, 77.91, 0.817}, {"URY", "South America", "Uruguay", 
  "2021-04-14", 152089., 2659., 3586., 1647., 52., 59.429, 43782.658, 765.46, 
  1032.321, 474.131, 14.97, 17.108, 1.04, "", "", "", "", "", "", "", "", 
  14200., 1.575378*^6, 453.512, 4.088, 14688., 4.228, 0.244, 4.1, 
  "tests performed", 1.209944*^6, 982466., 227478., 57809., 40615., 34.83, 
  28.28, 6.55, 11692., 72.22, 3.473727*^6, 19.751, 35.6, 14.655, 10.361, 
  20551.409, 0.1, 160.708, 6.93, 14., 19.9, "", 2.8, 77.91, 0.817}, 
 {"URY", "South America", "Uruguay", "2021-04-15", 156499., 4410., 3691.714, 
  1726., 79., 64.429, 45052.187, 1269.53, 1062.753, 496.873, 22.742, 18.547, 
  1.02, "", "", "", "", "", "", "", "", 18835., 1.594213*^6, 458.934, 5.422, 
  15122., 4.353, 0.244, 4.1, "tests performed", 1.273556*^6, 1.013313*^6, 
  260243., 63612., 42742., 36.66, 29.17, 7.49, 12304., 72.22, 3.473727*^6, 
  19.751, 35.6, 14.655, 10.361, 20551.409, 0.1, 160.708, 6.93, 14., 19.9, "", 
  2.8, 77.91, 0.817}, {"URY", "South America", "Uruguay", "2021-04-16", 
  159569., 3070., 3089., 1788., 62., 60.714, 45935.964, 883.777, 889.247, 
  514.721, 17.848, 17.478, 1., "", "", "", "", "", "", "", "", "", "", "", 
  "", 14594., 4.201, 0.212, 4.7, "tests performed", 1.336356*^6, 1.042951*^6, 
  293405., 62800., 46033., 38.47, 30.02, 8.45, 13252., 72.22, 3.473727*^6, 
  19.751, 35.6, 14.655, 10.361, 20551.409, 0.1, 160.708, 6.93, 14., 19.9, "", 
  2.8, 77.91, 0.817}, {"URY", "South America", "Uruguay", "2021-04-17", 
  162400., 2831., 3002.857, 1848., 60., 62., 46750.939, 814.975, 864.448, 
  531.993, 17.273, 17.848, 0.99, "", "", "", "", "", "", "", "", "", "", "", 
  "", 14134., 4.069, 0.212, 4.7, "tests performed", 1.37132*^6, 1.068441*^6, 
  302879., 34964., 47165., 39.48, 30.76, 8.72, 13578., 72.22, 3.473727*^6, 
  19.751, 35.6, 14.655, 10.361, 20551.409, 0.1, 160.708, 6.93, 14., 19.9, "", 
  2.8, 77.91, 0.817}, {"URY", "South America", "Uruguay", "2021-04-18", 
  164744., 2344., 2871.714, 1908., 60., 63.714, 47425.719, 674.78, 826.695, 
  549.266, 17.273, 18.342, 0.99, "", "", "", "", "", "", "", "", "", 
  1.630582*^6, 469.404, "", 14010., 4.033, 0.205, 4.9, "tests performed", 
  1.386944*^6, 1.084035*^6, 302909., 15624., 49345., 39.93, 31.21, 8.72, 
  14205., 72.22, 3.473727*^6, 19.751, 35.6, 14.655, 10.361, 20551.409, 0.1, 
  160.708, 6.93, 14., 19.9, "", 2.8, 77.91, 0.817}, 
 {"URY", "South America", "Uruguay", "2021-04-19", 167033., 2289., 2837.143, 
  1971., 63., 62.571, 48084.665, 658.946, 816.743, 567.402, 18.136, 18.013, 
  0.98, "", "", "", "", "", "", "", "", 11273., 1.641855*^6, 472.649, 3.245, 
  13946., 4.015, 0.203, 4.9, "tests performed", 1.425806*^6, 1.092092*^6, 
  333714., 38862., 47284., 41.05, 31.44, 9.61, 13612., 77.78, 3.473727*^6, 
  19.751, 35.6, 14.655, 10.361, 20551.409, 0.1, 160.708, 6.93, 14., 19.9, "", 
  2.8, 77.91, 0.817}, {"URY", "South America", "Uruguay", "2021-04-20", 
  169327., 2294., 2842.429, 2022., 51., 61., 48745.051, 660.386, 818.265, 
  582.084, 14.682, 17.56, 0.98, "", "", "", "", "", "", "", "", 16076., 
  1.657931*^6, 477.277, 4.628, 13822., 3.979, 0.206, 4.9, "tests performed", 
  1.471556*^6, 1.102316*^6, 369240., 45750., 45632., 42.36, 31.73, 10.63, 
  13136., 77.78, 3.473727*^6, 19.751, 35.6, 14.655, 10.361, 20551.409, 0.1, 
  160.708, 6.93, 14., 19.9, "", 2.8, 77.91, 0.817}, 
 {"URY", "South America", "Uruguay", "2021-04-21", 172601., 3274., 2930.286, 
  2083., 61., 62.286, 49687.555, 942.504, 843.557, 599.644, 17.56, 17.931, 
  0.98, "", "", "", "", "", "", "", "", 17646., 1.675577*^6, 482.357, 5.08, 
  14314., 4.121, 0.205, 4.9, "tests performed", 1.518045*^6, 1.111748*^6, 
  406297., 46489., 44014., 43.7, 32., 11.7, 12671., 77.78, 3.473727*^6, 
  19.751, 35.6, 14.655, 10.361, 20551.409, 0.1, 160.708, 6.93, 14., 19.9, "", 
  2.8, 77.91, 0.817}, {"URY", "South America", "Uruguay", "2021-04-22", 
  175891., 3290., 2770.286, 2160., 77., 62., 50634.664, 947.11, 797.497, 
  621.811, 22.166, 17.848, 0.98, "", "", "", "", "", "", "", "", "", "", "", 
  "", 13768., 3.963, 0.201, 5., "tests performed", 1.569199*^6, 1.120798*^6, 
  448401., 51154., 42235., 45.17, 32.26, 12.91, 12158., 77.78, 3.473727*^6, 
  19.751, 35.6, 14.655, 10.361, 20551.409, 0.1, 160.708, 6.93, 14., 19.9, "", 
  2.8, 77.91, 0.817}, {"URY", "South America", "Uruguay", "2021-04-23", 
  179537., 3646., 2852.571, 2227., 67., 62.714, 51684.257, 1049.593, 821.185, 
  641.098, 19.288, 18.054, 0.98, "", "", "", "", "", "", "", "", "", "", "", 
  "", 14180., 4.082, 0.201, 5., "tests performed", 1.620218*^6, 1.132845*^6, 
  487373., 51019., 40552., 46.64, 32.61, 14.03, 11674., 77.78, 3.473727*^6, 
  19.751, 35.6, 14.655, 10.361, 20551.409, 0.1, 160.708, 6.93, 14., 19.9, "", 
  2.8, 77.91, 0.817}, {"URY", "South America", "Uruguay", "2021-04-24", 
  182326., 2789., 2846.571, 2283., 56., 62.143, 52487.141, 802.884, 819.457, 
  657.219, 16.121, 17.889, 0.97, "", "", "", "", "", "", "", "", "", 
  1.720603*^6, 495.319, "", 14592., 4.201, 0.195, 5.1, "tests performed", 
  1.64251*^6, 1.142433*^6, 500077., 22292., 38741., 47.28, 32.89, 14.4, 
  11153., 77.78, 3.473727*^6, 19.751, 35.6, 14.655, 10.361, 20551.409, 0.1, 
  160.708, 6.93, 14., 19.9, "", 2.8, 77.91, 0.817}, 
 {"URY", "South America", "Uruguay", "2021-04-25", 184865., 2539., 2874.429, 
  2326., 43., 59.714, 53218.057, 730.915, 827.477, 669.598, 12.379, 17.19, 
  0.97, "", "", "", "", "", "", "", "", 13912., 1.734515*^6, 499.324, 4.005, 
  14848., 4.274, 0.194, 5.2, "tests performed", 1.64302*^6, 1.142922*^6, 
  500098., 510., 36582., 47.3, 32.9, 14.4, 10531., 77.78, 3.473727*^6, 
  19.751, 35.6, 14.655, 10.361, 20551.409, 0.1, 160.708, 6.93, 14., 19.9, "", 
  2.8, 77.91, 0.817}, {"URY", "South America", "Uruguay", "2021-04-26", 
  187349., 2484., 2902.286, 2391., 65., 60., 53933.139, 715.082, 835.496, 
  688.31, 18.712, 17.273, 0.97, "", "", "", "", "", "", "", "", 10927., 
  1.745442*^6, 502.47, 3.146, 14798., 4.26, 0.196, 5.1, "tests performed", 
  1.688163*^6, 1.151657*^6, 536506., 45143., 37480., 48.6, 33.15, 15.44, 
  10790., 77.78, 3.473727*^6, 19.751, 35.6, 14.655, 10.361, 20551.409, 0.1, 
  160.708, 6.93, 14., 19.9, "", 2.8, 77.91, 0.817}, 
 {"URY", "South America", "Uruguay", "2021-04-27", 190096., 2747., 2967., 
  2452., 61., 61.429, 54723.932, 790.793, 854.126, 705.87, 17.56, 17.684, 
  0.96, "", "", "", "", "", "", "", "", 14368., 1.75981*^6, 506.606, 4.136, 
  14554., 4.19, 0.204, 4.9, "tests performed", 1.733095*^6, 1.159675*^6, 
  573420., 44932., 37363., 49.89, 33.38, 16.51, 10756., 77.78, 3.473727*^6, 
  19.751, 35.6, 14.655, 10.361, 20551.409, 0.1, 160.708, 6.93, 14., 19.9, "", 
  2.8, 77.91, 0.817}, {"URY", "South America", "Uruguay", "2021-04-28", 
  193027., 2931., 2918., 2497., 45., 59.143, 55567.694, 843.762, 840.02, 
  718.824, 12.954, 17.026, 0.95, "", "", "", "", "", "", "", "", 15171., 
  1.774981*^6, 510.973, 4.367, 14201., 4.088, 0.205, 4.9, "tests performed", 
  1.777334*^6, 1.167617*^6, 609717., 44239., 37041., 51.17, 33.61, 17.55, 
  10663., 77.78, 3.473727*^6, 19.751, 35.6, 14.655, 10.361, 20551.409, 0.1, 
  160.708, 6.93, 14., 19.9, "", 2.8, 77.91, 0.817}, 
 {"URY", "South America", "Uruguay", "2021-04-29", 195734., 2707., 2834.714, 
  2563., 66., 57.571, 56346.973, 779.278, 816.044, 737.824, 19., 16.573, 
  0.95, "", "", "", "", "", "", "", "", 14347., 1.789328*^6, 515.103, 4.13, 
  14106., 4.061, 0.201, 5., "tests performed", 1.823386*^6, 1.175273*^6, 
  648113., 46052., 36312., 52.49, 33.83, 18.66, 10453., 77.78, 3.473727*^6, 
  19.751, 35.6, 14.655, 10.361, 20551.409, 0.1, 160.708, 6.93, 14., 19.9, "", 
  2.8, 77.91, 0.817}, {"URY", "South America", "Uruguay", "2021-04-30", 
  198428., 2694., 2698.714, 2616., 53., 55.571, 57122.508, 775.536, 776.893, 
  753.082, 15.257, 15.998, 0.95, "", "", "", "", "", "", "", "", 12812., 
  1.80214*^6, 518.791, 3.688, 13792., 3.97, 0.196, 5.1, "tests performed", 
  1.871116*^6, 1.183415*^6, 687701., 47730., 35843., 53.86, 34.07, 19.8, 
  10318., 77.78, 3.473727*^6, 19.751, 35.6, 14.655, 10.361, 20551.409, 0.1, 
  160.708, 6.93, 14., 19.9, "", 2.8, 77.91, 0.817}, 
 {"URY", "South America", "Uruguay", "2021-05-01", 200908., 2480., 2654.571, 
  2669., 53., 55.143, 57836.439, 713.931, 764.185, 768.339, 15.257, 15.874, 
  0.95, "", "", "", "", "", "", "", "", "", "", "", "", 12984., 3.738, 0.204, 
  4.9, "tests performed", 1.87116*^6, 1.183433*^6, 687727., 44., 32664., 
  53.87, 34.07, 19.8, 9403., 72.22, 3.473727*^6, 19.751, 35.6, 14.655, 
  10.361, 20551.409, 0.1, 160.708, 6.93, 14., 19.9, "", 2.8, 77.91, 0.817}, 
 {"URY", "South America", "Uruguay", "2021-05-02", 202492., 1584., 2518.143, 
  2724., 55., 56.857, 58292.433, 455.994, 724.911, 784.172, 15.833, 16.368, 
  0.96, "", "", "", "", "", "", "", "", "", 1.82084*^6, 524.175, "", 12332., 
  3.55, 0.204, 4.9, "tests performed", 1.871331*^6, 1.183591*^6, 687740., 
  171., 32616., 53.87, 34.07, 19.8, 9389., 72.22, 3.473727*^6, 19.751, 35.6, 
  14.655, 10.361, 20551.409, 0.1, 160.708, 6.93, 14., 19.9, "", 2.8, 77.91, 
  0.817}, {"URY", "South America", "Uruguay", "2021-05-03", 204120., 1628., 
  2395.857, 2796., 72., 57.857, 58761.094, 468.661, 689.708, 804.899, 20.727, 
  16.656, 0.97, "", "", "", "", "", "", "", "", 8117., 1.828957*^6, 526.511, 
  2.337, 11931., 3.435, 0.201, 5., "tests performed", 1.903677*^6, 
  1.196706*^6, 706971., 32346., 30788., 54.8, 34.45, 20.35, 8863., 72.22, 
  3.473727*^6, 19.751, 35.6, 14.655, 10.361, 20551.409, 0.1, 160.708, 6.93, 
  14., 19.9, "", 2.8, 77.91, 0.817}, {"URY", "South America", "Uruguay", 
  "2021-05-04", 206946., 2826., 2407.143, 2861., 65., 58.429, 59574.63, 
  813.535, 692.957, 823.611, 18.712, 16.82, 0.99, "", "", "", "", "", "", "", 
  "", 13894., 1.842851*^6, 530.511, 4., 11863., 3.415, 0.203, 4.9, 
  "tests performed", 1.937581*^6, 1.208772*^6, 728809., 33904., 29212., 
  55.78, 34.8, 20.98, 8409., 72.22, 3.473727*^6, 19.751, 35.6, 14.655, 
  10.361, 20551.409, 0.1, 160.708, 6.93, 14., 19.9, "", 2.8, 77.91, 0.817}, 
 {"URY", "South America", "Uruguay", "2021-05-05", 209867., 2921., 2405.714, 
  2918., 57., 60.143, 60415.513, 840.884, 692.546, 840.02, 16.409, 17.314, 
  1., "", "", "", "", "", "", "", "", 14230., 1.857081*^6, 534.608, 4.096, 
  11729., 3.376, 0.205, 4.9, "tests performed", 1.969917*^6, 1.219275*^6, 
  750642., 32336., 27512., 56.71, 35.1, 21.61, 7920., 72.22, 3.473727*^6, 
  19.751, 35.6, 14.655, 10.361, 20551.409, 0.1, 160.708, 6.93, 14., 19.9, "", 
  2.8, 77.91, 0.817}, {"URY", "South America", "Uruguay", "2021-05-06", 
  213449., 3582., 2530.714, 2972., 54., 58.429, 61446.682, 1031.169, 728.53, 
  855.565, 15.545, 16.82, 1., "", "", "", "", "", "", "", "", 15979., 
  1.87306*^6, 539.208, 4.6, 11962., 3.444, 0.212, 4.7, "tests performed", 
  2.00642*^6, 1.229316*^6, 777104., 36503., 26148., 57.76, 35.39, 22.37, 
  7527., 72.22, 3.473727*^6, 19.751, 35.6, 14.655, 10.361, 20551.409, 0.1, 
  160.708, 6.93, 14., 19.9, "", 2.8, 77.91, 0.817}, 
 {"URY", "South America", "Uruguay", "2021-05-07", 216146., 2697., 2531.143, 
  3032., 60., 59.429, 62223.082, 776.4, 728.653, 872.838, 17.273, 17.108, 
  1.01, "", "", "", "", "", "", "", "", 12870., 1.88593*^6, 542.913, 3.705, 
  11970., 3.446, 0.211, 4.7, "tests performed", 2.025416*^6, 1.23857*^6, 
  786846., 18996., 22043., 58.31, 35.66, 22.65, 6346., 72.22, 3.473727*^6, 
  19.751, 35.6, 14.655, 10.361, 20551.409, 0.1, 160.708, 6.93, 14., 19.9, "", 
  2.8, 77.91, 0.817}, {"URY", "South America", "Uruguay", "2021-05-08", 
  218800., 2654., 2556., 3082., 50., 59., 62987.103, 764.021, 735.809, 
  887.231, 14.394, 16.985, 1.01, "", "", "", "", "", "", "", "", 11439., 
  1.897369*^6, 546.206, 3.293, 12268., 3.532, 0.208, 4.8, "tests performed", 
  2.0325*^6, 1.242266*^6, 790234., 7084., 23049., 58.51, 35.76, 22.75, 6635., 
  72.22, 3.473727*^6, 19.751, 35.6, 14.655, 10.361, 20551.409, 0.1, 160.708, 
  6.93, 14., 19.9, "", 2.8, 77.91, 0.817}, {"URY", "South America", 
  "Uruguay", "2021-05-09", 220683., 1883., 2598.714, 3122., 40., 56.857, 
  63529.172, 542.069, 748.106, 898.747, 11.515, 16.368, 1.02, "", "", "", "", 
  "", "", "", "", 12110., 1.909479*^6, 549.692, 3.486, 12663., 3.645, 0.205, 
  4.9, "tests performed", 2.032839*^6, 1.242279*^6, 790560., 339., 23073., 
  58.52, 35.76, 22.76, 6642., 72.22, 3.473727*^6, 19.751, 35.6, 14.655, 
  10.361, 20551.409, 0.1, 160.708, 6.93, 14., 19.9, "", 2.8, 77.91, 0.817}, 
 {"URY", "South America", "Uruguay", "2021-05-10", 222870., 2187., 2678.571, 
  3171., 49., 53.571, 64158.755, 629.583, 771.094, 912.852, 14.106, 15.422, 
  1.03, "", "", "", "", "", "", "", "", 10232., 1.919711*^6, 552.637, 2.946, 
  12965., 3.732, 0.207, 4.8, "tests performed", 2.076915*^6, 1.249716*^6, 
  827199., 44076., 24748., 59.79, 35.98, 23.81, 7124., 72.22, 3.473727*^6, 
  19.751, 35.6, 14.655, 10.361, 20551.409, 0.1, 160.708, 6.93, 14., 19.9, "", 
  2.8, 77.91, 0.817}, {"URY", "South America", "Uruguay", "2021-05-11", 
  225847., 2977., 2700.143, 3208., 37., 49.571, 65015.76, 857.005, 777.304, 
  923.504, 10.651, 14.27, 1.04, "", "", "", "", "", "", "", "", 15160., 
  1.934871*^6, 557.001, 4.364, 13146., 3.784, 0.205, 4.9, "tests performed", 
  2.119835*^6, 1.256106*^6, 863729., 42920., 26036., 61.02, 36.16, 24.86, 
  7495., 72.22, 3.473727*^6, 19.751, 35.6, 14.655, 10.361, 20551.409, 0.1, 
  160.708, 6.93, 14., 19.9, "", 2.8, 77.91, 0.817}, 
 {"URY", "South America", "Uruguay", "2021-05-12", 228102., 2255., 2605., 
  3252., 44., 47.714, 65664.918, 649.159, 749.915, 936.17, 12.667, 13.736, 
  1.05, "", "", "", "", "", "", "", "", "", "", "", "", 13324., 3.836, 0.196, 
  5.1, "tests performed", 2.164146*^6, 1.26321*^6, 900936., 44311., 27747., 
  62.3, 36.36, 25.94, 7988., 72.22, 3.473727*^6, 19.751, 35.6, 14.655, 
  10.361, 20551.409, 0.1, 160.708, 6.93, 14., 19.9, "", 2.8, 77.91, 0.817}, 
 {"URY", "South America", "Uruguay", "2021-05-13", 231901., 3799., 2636., 
  3318., 66., 49.429, 66758.556, 1093.638, 758.839, 955.17, 19., 14.229, 
  1.06, "", "", "", "", "", "", "", "", "", 1.965821*^6, 565.911, "", 13252., 
  3.815, 0.199, 5., "tests performed", 2.226514*^6, 1.300939*^6, 925575., 
  62368., 31442., 64.1, 37.45, 26.65, 9051., 72.22, 3.473727*^6, 19.751, 
  35.6, 14.655, 10.361, 20551.409, 0.1, 160.708, 6.93, 14., 19.9, "", 2.8, 
  77.91, 0.817}, {"URY", "South America", "Uruguay", "2021-05-14", 235206., 
  3305., 2722.857, 3369., 51., 48.143, 67709.984, 951.428, 783.843, 969.852, 
  14.682, 13.859, 1.07, "", "", "", "", "", "", "", "", 14976., 1.980797*^6, 
  570.222, 4.311, 13552., 3.901, 0.201, 5., "tests performed", 2.286727*^6, 
  1.34199*^6, 944737., 60213., 37330., 65.83, 38.63, 27.2, 10746., 72.22, 
  3.473727*^6, 19.751, 35.6, 14.655, 10.361, 20551.409, 0.1, 160.708, 6.93, 
  14., 19.9, "", 2.8, 77.91, 0.817}, {"URY", "South America", "Uruguay", 
  "2021-05-15", 238079., 2873., 2754.143, 3419., 50., 48.143, 68537.05, 
  827.066, 792.85, 984.245, 14.394, 13.859, 1.07, "", "", "", "", "", "", "", 
  "", "", "", "", "", 13663., 3.933, 0.202, 5., "tests performed", 
  2.30809*^6, 1.360259*^6, 947831., 21363., 39370., 66.44, 39.16, 27.29, 
  11334., 72.22, 3.473727*^6, 19.751, 35.6, 14.655, 10.361, 20551.409, 0.1, 
  160.708, 6.93, 14., 19.9, "", 2.8, 77.91, 0.817}, 
 {"URY", "South America", "Uruguay", "2021-05-16", 240512., 2433., 2832.714, 
  3459., 40., 48.143, 69237.45, 700.4, 815.468, 995.76, 11.515, 13.859, 1.08, 
  "", "", "", "", "", "", "", "", "", 2.005217*^6, 577.252, "", 13677., 
  3.937, 0.207, 4.8, "tests performed", 2.308206*^6, 1.360366*^6, 947840., 
  116., 39338., 66.45, 39.16, 27.29, 11324., 72.22, 3.473727*^6, 19.751, 
  35.6, 14.655, 10.361, 20551.409, 0.1, 160.708, 6.93, 14., 19.9, "", 2.8, 
  77.91, 0.817}, {"URY", "South America", "Uruguay", "2021-05-17", 242906., 
  2394., 2862.286, 3521., 62., 50., 69926.623, 689.173, 823.981, 1013.609, 
  17.848, 14.394, 1.09, "", "", "", "", "", "", "", "", 11148., 2.016365*^6, 
  580.462, 3.209, 13808., 3.975, 0.207, 4.8, "tests performed", 2.360698*^6, 
  1.407998*^6, 952700., 52492., 40540., 67.96, 40.53, 27.43, 11670., 72.22, 
  3.473727*^6, 19.751, 35.6, 14.655, 10.361, 20551.409, 0.1, 160.708, 6.93, 
  14., 19.9, "", 2.8, 77.91, 0.817}, {"URY", "South America", "Uruguay", 
  "2021-05-18", 246026., 3120., 2882.714, 3578., 57., 52.857, 70824.794, 
  898.171, 829.862, 1030.018, 16.409, 15.216, 1.1, "", "", "", "", "", "", 
  "", "", 14201., 2.030566*^6, 584.55, 4.088, 13671., 3.936, 0.211, 4.7, 
  "tests performed", 2.412196*^6, 1.452224*^6, 959972., 51498., 41766., 
  69.44, 41.81, 27.64, 12023., 72.22, 3.473727*^6, 19.751, 35.6, 14.655, 
  10.361, 20551.409, 0.1, 160.708, 6.93, 14., 19.9, "", 2.8, 77.91, 0.817}, 
 {"URY", "South America", "Uruguay", "2021-05-19", 249365., 3339., 3037.571, 
  3638., 60., 55.143, 71786.01, 961.215, 874.442, 1047.29, 17.273, 15.874, 
  1.11, "", "", "", "", "", "", "", "", 14060., 2.044626*^6, 588.597, 4.048, 
  13469., 3.877, 0.226, 4.4, "tests performed", 2.455786*^6, 1.489511*^6, 
  966275., 43590., 41663., 70.7, 42.88, 27.82, 11994., 72.22, 3.473727*^6, 
  19.751, 35.6, 14.655, 10.361, 20551.409, 0.1, 160.708, 6.93, 14., 19.9, "", 
  2.8, 77.91, 0.817}, {"URY", "South America", "Uruguay", "2021-05-20", 
  253941., 4576., 3148.571, 3691., 53., 53.286, 73103.327, 1317.317, 906.396, 
  1062.548, 15.257, 15.34, 1.12, "", "", "", "", "", "", "", "", 21237., 
  2.065863*^6, 594.711, 6.114, 14292., 4.114, 0.22, 4.5, "tests performed", 
  2.503176*^6, 1.530585*^6, 972591., 47390., 39523., 72.06, 44.06, 28., 
  11378., 72.22, 3.473727*^6, 19.751, 35.6, 14.655, 10.361, 20551.409, 0.1, 
  160.708, 6.93, 14., 19.9, "", 2.8, 77.91, 0.817}, 
 {"URY", "South America", "Uruguay", "2021-05-21", 258540., 4599., 3333.429, 
  3760., 69., 55.857, 74427.265, 1323.938, 959.612, 1082.411, 19.863, 16.08, 
  1.12, "", "", "", "", "", "", "", "", 17608., 2.083471*^6, 599.78, 5.069, 
  14668., 4.223, 0.227, 4.4, "tests performed", 2.544108*^6, 1.56607*^6, 
  978038., 40932., 36769., 73.24, 45.08, 28.16, 10585., 72.22, 3.473727*^6, 
  19.751, 35.6, 14.655, 10.361, 20551.409, 0.1, 160.708, 6.93, 14., 19.9, "", 
  2.8, 77.91, 0.817}, {"URY", "South America", "Uruguay", "2021-05-22", 
  262009., 3469., 3418.571, 3811., 51., 56., 75425.904, 998.639, 984.122, 
  1097.093, 14.682, 16.121, 1.11, "", "", "", "", "", "", "", "", "", "", "", 
  "", 15038., 4.329, 0.227, 4.4, "tests performed", 2.558628*^6, 1.578158*^6, 
  980470., 14520., 35791., 73.66, 45.43, 28.23, 10303., 72.22, 3.473727*^6, 
  19.751, 35.6, 14.655, 10.361, 20551.409, 0.1, 160.708, 6.93, 14., 19.9, "", 
  2.8, 77.91, 0.817}, {"URY", "South America", "Uruguay", "2021-05-23", 
  265098., 3089., 3512.286, 3871., 60., 58.857, 76315.151, 889.247, 1011.1, 
  1114.365, 17.273, 16.944, 1.11, "", "", "", "", "", "", "", "", "", 
  2.113069*^6, 608.3, "", 15407., 4.435, 0.228, 4.4, "tests performed", 
  2.560044*^6, 1.579136*^6, 980908., 1416., 35977., 73.7, 45.46, 28.24, 
  10357., 72.22, 3.473727*^6, 19.751, 35.6, 14.655, 10.361, 20551.409, 0.1, 
  160.708, 6.93, 14., 19.9, "", 2.8, 77.91, 0.817}, 
 {"URY", "South America", "Uruguay", "2021-05-24", 267888., 2790., 3568.857, 
  3922., 51., 57.286, 77118.323, 803.172, 1027.386, 1129.047, 14.682, 16.491, 
  1.1, "", "", "", "", "", "", "", "", 11723., 2.124792*^6, 611.675, 3.375, 
  15490., 4.459, 0.23, 4.3, "tests performed", 2.601293*^6, 1.61591*^6, 
  985383., 41249., 34371., 74.88, 46.52, 28.37, 9895., 62.04, 3.473727*^6, 
  19.751, 35.6, 14.655, 10.361, 20551.409, 0.1, 160.708, 6.93, 14., 19.9, "", 
  2.8, 77.91, 0.817}, {"URY", "South America", "Uruguay", "2021-05-25", 
  271859., 3971., 3690.429, 3973., 51., 56.429, 78261.475, 1143.153, 
  1062.383, 1143.728, 14.682, 16.244, 1.1, "", "", "", "", "", "", "", "", 
  19179., 2.143971*^6, 617.196, 5.521, 16201., 4.664, 0.228, 4.4, 
  "tests performed", 2.639964*^6, 1.650912*^6, 989052., 38671., 32538., 76., 
  47.53, 28.47, 9367., 62.04, 3.473727*^6, 19.751, 35.6, 14.655, 10.361, 
  20551.409, 0.1, 160.708, 6.93, 14., 19.9, "", 2.8, 77.91, 0.817}, 
 {"URY", "South America", "Uruguay", "2021-05-26", 276435., 4576., 3867.143, 
  4022., 49., 54.857, 79578.792, 1317.317, 1113.255, 1157.834, 14.106, 
  15.792, 1.09, "", "", "", "", "", "", "", "", 21368., 2.165339*^6, 623.347, 
  6.151, 17245., 4.964, 0.224, 4.5, "tests performed", 2.677786*^6, 
  1.685538*^6, 992248., 37822., 31714., 77.09, 48.52, 28.56, 9130., 62.04, 
  3.473727*^6, 19.751, 35.6, 14.655, 10.361, 20551.409, 0.1, 160.708, 6.93, 
  14., 19.9, "", 2.8, 77.91, 0.817}, {"URY", "South America", "Uruguay", 
  "2021-05-27", 280372., 3937., 3775.857, 4066., 44., 53.571, 80712.157, 
  1133.365, 1086.976, 1170.501, 12.667, 15.422, 1.08, "", "", "", "", "", "", 
  "", "", 20597., 2.185936*^6, 629.277, 5.929, 17153., 4.938, 0.22, 4.5, 
  "tests performed", 2.716887*^6, 1.720665*^6, 996222., 39101., 30530., 
  78.21, 49.53, 28.68, 8789., 62.04, 3.473727*^6, 19.751, 35.6, 14.655, 
  10.361, 20551.409, 0.1, 160.708, 6.93, 14., 19.9, "", 2.8, 77.91, 0.817}, 
 {"URY", "South America", "Uruguay", "2021-05-28", 282198., 1826., 3379.714, 
  4118., 52., 51.143, 81237.817, 525.66, 972.936, 1185.47, 14.97, 14.723, 
  1.07, "", "", "", "", "", "", "", "", "", "", "", "", 17630., 5.075, 0.192, 
  5.2, "tests performed", 2.753836*^6, 1.752803*^6, 1.001033*^6, 36949., 
  29961., 79.28, 50.46, 28.82, 8625., 62.04, 3.473727*^6, 19.751, 35.6, 
  14.655, 10.361, 20551.409, 0.1, 160.708, 6.93, 14., 19.9, "", 2.8, 77.91, 
  0.817}, {"URY", "South America", "Uruguay", "2021-05-29", 288172., 5974., 
  3737.571, 4176., 58., 52.143, 82957.584, 1719.767, 1075.954, 1202.167, 
  16.697, 15.011, 1.08, "", "", "", "", "", "", "", "", "", "", "", "", 
  18508., 5.328, 0.202, 5., "tests performed", 2.778639*^6, 1.764556*^6, 
  1.014083*^6, 24803., 31430., 79.99, 50.8, 29.19, 9048., 62.04, 3.473727*^6, 
  19.751, 35.6, 14.655, 10.361, 20551.409, 0.1, 160.708, 6.93, 14., 19.9, "", 
  2.8, 77.91, 0.817}, {"URY", "South America", "Uruguay", "2021-05-30", 
  291488., 3316., 3770., 4213., 37., 48.857, 83912.178, 954.594, 1085.29, 
  1212.818, 10.651, 14.065, 1.07, "", "", "", "", "", "", "", "", "", 
  2.248766*^6, 647.364, "", 19385., 5.58, 0.194, 5.1, "tests performed", 
  2.779962*^6, 1.765749*^6, 1.014213*^6, 1323., 31417., 80.03, 50.83, 29.2, 
  9044., 62.04, 3.473727*^6, 19.751, 35.6, 14.655, 10.361, 20551.409, 0.1, 
  160.708, 6.93, 14., 19.9, "", 2.8, 77.91, 0.817}, 
 {"URY", "South America", "Uruguay", "2021-05-31", 294503., 3015., 3802.143, 
  4276., 63., 50.571, 84780.122, 867.944, 1094.543, 1230.955, 18.136, 14.558, 
  1.06, "", "", "", "", "", "", "", "", 16889., 2.265655*^6, 652.226, 4.862, 
  20123., 5.793, 0.189, 5.3, "tests performed", 2.825628*^6, 1.801016*^6, 
  1.024612*^6, 45666., 32048., 81.34, 51.85, 29.5, 9226., 62.04, 3.473727*^6, 
  19.751, 35.6, 14.655, 10.361, 20551.409, 0.1, 160.708, 6.93, 14., 19.9, "", 
  2.8, 77.91, 0.817}, {"URY", "South America", "Uruguay", "2021-06-01", 
  298006., 3503., 3735.286, 4342., 66., 52.714, 85788.549, 1008.427, 
  1075.296, 1249.954, 19., 15.175, 1.05, "", "", "", "", "", "", "", "", 
  21699., 2.287354*^6, 658.473, 6.247, 20483., 5.897, 0.182, 5.5, 
  "tests performed", 2.871037*^6, 1.835969*^6, 1.035068*^6, 45409., 33010., 
  82.65, 52.85, 29.8, 9503., 62.04, 3.473727*^6, 19.751, 35.6, 14.655, 
  10.361, 20551.409, 0.1, 160.708, 6.93, 14., 19.9, "", 2.8, 77.91, 0.817}, 
 {"URY", "South America", "Uruguay", "2021-06-02", 301524., 3518., 3584.143, 
  4394., 52., 53.143, 86801.294, 1012.745, 1031.786, 1264.924, 14.97, 15.299, 
  1.04, "", "", "", "", "", "", "", "", 23506., 2.31086*^6, 665.239, 6.767, 
  20789., 5.985, 0.172, 5.8, "tests performed", 2.915672*^6, 1.870015*^6, 
  1.045657*^6, 44635., 33984., 83.93, 53.83, 30.1, 9783., 62.04, 3.473727*^6, 
  19.751, 35.6, 14.655, 10.361, 20551.409, 0.1, 160.708, 6.93, 14., 19.9, "", 
  2.8, 77.91, 0.817}, {"URY", "South America", "Uruguay", "2021-06-03", 
  304411., 2887., 3434.143, 4460., 66., 56.286, 87632.39, 831.096, 988.605, 
  1283.924, 19., 16.203, 1.04, "", "", "", "", "", "", "", "", 18610., 
  2.32947*^6, 670.597, 5.357, 20505., 5.903, 0.167, 6., "tests performed", 
  2.95966*^6, 1.903701*^6, 1.055959*^6, 43988., 34682., 85.2, 54.8, 30.4, 
  9984., 62.04, 3.473727*^6, 19.751, 35.6, 14.655, 10.361, 20551.409, 0.1, 
  160.708, 6.93, 14., 19.9, "", 2.8, 77.91, 0.817}, 
 {"URY", "South America", "Uruguay", "2021-06-04", 308490., 4079., 3756., 
  4516., 56., 56.857, 88806.633, 1174.243, 1081.259, 1300.045, 16.121, 
  16.368, 1.05, "", "", "", "", "", "", "", "", "", "", "", "", 20843., 6., 
  0.18, 5.5, "tests performed", 3.002954*^6, 1.937238*^6, 1.065716*^6, 
  43294., 35588., 86.45, 55.77, 30.68, 10245., 62.04, 3.473727*^6, 19.751, 
  35.6, 14.655, 10.361, 20551.409, 0.1, 160.708, 6.93, 14., 19.9, "", 2.8, 
  77.91, 0.817}, {"URY", "South America", "Uruguay", "2021-06-05", 312703., 
  4213., 3504.429, 4583., 67., 58.143, 90019.452, 1212.818, 1008.838, 
  1319.332, 19.288, 16.738, 1.05, "", "", "", "", "", "", "", "", "", "", "", 
  "", 21181., 6.097, 0.165, 6., "tests performed", 3.017333*^6, 1.949066*^6, 
  1.068267*^6, 14379., 34099., 86.86, 56.11, 30.75, 9816., 62.04, 
  3.473727*^6, 19.751, 35.6, 14.655, 10.361, 20551.409, 0.1, 160.708, 6.93, 
  14., 19.9, "", 2.8, 77.91, 0.817}, {"URY", "South America", "Uruguay", 
  "2021-06-06", 316535., 3832., 3578.143, 4640., 57., 61., 91122.59, 
  1103.138, 1030.059, 1335.741, 16.409, 17.56, 1.06, "", "", "", "", "", "", 
  "", "", "", 2.399396*^6, 690.727, "", 21519., 6.195, 0.166, 6., 
  "tests performed", 3.018249*^6, 1.949976*^6, 1.068273*^6, 916., 34041., 
  86.89, 56.13, 30.75, 9800., 62.04, 3.473727*^6, 19.751, 35.6, 14.655, 
  10.361, 20551.409, 0.1, 160.708, 6.93, 14., 19.9, "", 2.8, 77.91, 0.817}, 
 {"URY", "South America", "Uruguay", "2021-06-07", 318783., 2248., 3468.571, 
  4692., 52., 59.429, 91769.733, 647.144, 998.516, 1350.711, 14.97, 17.108, 
  "", "", "", "", "", "", "", "", "", "", "", "", "", "", "", "", "", "", 
  3.053548*^6, 1.980715*^6, 1.072833*^6, 35299., 32560., 87.9, 57.02, 30.88, 
  9373., 62.04, 3.473727*^6, 19.751, 35.6, 14.655, 10.361, 20551.409, 0.1, 
  160.708, 6.93, 14., 19.9, "", 2.8, 77.91, 0.817}, 
 {"UZB", "Asia", "Uzbekistan", "2020-03-15", 1., 1., "", "", "", "", 0.03, 
  0.03, "", "", "", "", "", "", "", "", "", "", "", "", "", "", "", "", "", 
  "", "", "", "", "", "", "", "", "", "", "", "", "", "", 16.67, 
  3.3469199*^7, 76.134, 28.2, 4.469, 2.873, 6253.104, "", 724.417, 7.57, 1.3, 
  24.7, "", 4., 71.72, 0.72}, {"UZB", "Asia", "Uzbekistan", "2020-03-16", 6., 
  5., "", "", "", "", 0.179, 0.149, "", "", "", "", "", "", "", "", "", "", 
  "", "", "", "", "", "", "", "", "", "", "", "", "", "", "", "", "", "", "", 
  "", "", 60.19, 3.3469199*^7, 76.134, 28.2, 4.469, 2.873, 6253.104, "", 
  724.417, 7.57, 1.3, 24.7, "", 4., 71.72, 0.72}, 
 {"UZB", "Asia", "Uzbekistan", "2020-03-17", 10., 4., "", "", "", "", 0.299, 
  0.12, "", "", "", "", "", "", "", "", "", "", "", "", "", "", "", "", "", 
  "", "", "", "", "", "", "", "", "", "", "", "", "", "", 60.19, 
  3.3469199*^7, 76.134, 28.2, 4.469, 2.873, 6253.104, "", 724.417, 7.57, 1.3, 
  24.7, "", 4., 71.72, 0.72}, {"UZB", "Asia", "Uzbekistan", "2020-03-18", 
  15., 5., "", "", "", "", 0.448, 0.149, "", "", "", "", "", "", "", "", "", 
  "", "", "", "", "", "", "", "", "", "", "", "", "", "", "", "", "", "", "", 
  "", "", "", 60.19, 3.3469199*^7, 76.134, 28.2, 4.469, 2.873, 6253.104, "", 
  724.417, 7.57, 1.3, 24.7, "", 4., 71.72, 0.72}, 
 {"UZB", "Asia", "Uzbekistan", "2020-03-19", 23., 8., "", "", "", "", 0.687, 
  0.239, "", "", "", "", "", "", "", "", "", "", "", "", "", "", "", "", "", 
  "", "", "", "", "", "", "", "", "", "", "", "", "", "", 60.19, 
  3.3469199*^7, 76.134, 28.2, 4.469, 2.873, 6253.104, "", 724.417, 7.57, 1.3, 
  24.7, "", 4., 71.72, 0.72}, {"UZB", "Asia", "Uzbekistan", "2020-03-20", 
  33., 10., 4.714, "", "", 0., 0.986, 0.299, 0.141, "", "", 0., "", "", "", 
  "", "", "", "", "", "", "", "", "", "", "", "", "", "", "", "", "", "", "", 
  "", "", "", "", "", 60.19, 3.3469199*^7, 76.134, 28.2, 4.469, 2.873, 
  6253.104, "", 724.417, 7.57, 1.3, 24.7, "", 4., 71.72, 0.72}, 
 {"UZB", "Asia", "Uzbekistan", "2020-03-21", 43., 10., 6.143, "", "", 0., 
  1.285, 0.299, 0.184, "", "", 0., "", "", "", "", "", "", "", "", "", "", 
  "", "", "", "", "", "", "", "", "", "", "", "", "", "", "", "", "", 63.89, 
  3.3469199*^7, 76.134, 28.2, 4.469, 2.873, 6253.104, "", 724.417, 7.57, 1.3, 
  24.7, "", 4., 71.72, 0.72}, {"UZB", "Asia", "Uzbekistan", "2020-03-22", 
  43., 0., 6., "", "", 0., 1.285, 0., 0.179, "", "", 0., "", "", "", "", "", 
  "", "", "", "", "", "", "", "", "", "", "", "", "", "", "", "", "", "", "", 
  "", "", "", 63.89, 3.3469199*^7, 76.134, 28.2, 4.469, 2.873, 6253.104, "", 
  724.417, 7.57, 1.3, 24.7, "", 4., 71.72, 0.72}, 
 {"UZB", "Asia", "Uzbekistan", "2020-03-23", 46., 3., 5.714, "", "", 0., 
  1.374, 0.09, 0.171, "", "", 0., "", "", "", "", "", "", "", "", "", "", "", 
  "", "", "", "", "", "", "", "", "", "", "", "", "", "", "", "", 72.22, 
  3.3469199*^7, 76.134, 28.2, 4.469, 2.873, 6253.104, "", 724.417, 7.57, 1.3, 
  24.7, "", 4., 71.72, 0.72}, {"UZB", "Asia", "Uzbekistan", "2020-03-24", 
  50., 4., 5.714, "", "", 0., 1.494, 0.12, 0.171, "", "", 0., "", "", "", "", 
  "", "", "", "", "", "", "", "", "", "", "", "", "", "", "", "", "", "", "", 
  "", "", "", "", 80.56, 3.3469199*^7, 76.134, 28.2, 4.469, 2.873, 6253.104, 
  "", 724.417, 7.57, 1.3, 24.7, "", 4., 71.72, 0.72}, 
 {"UZB", "Asia", "Uzbekistan", "2020-03-25", 60., 10., 6.429, "", "", 0., 
  1.793, 0.299, 0.192, "", "", 0., "", "", "", "", "", "", "", "", "", "", 
  "", "", "", "", "", "", "", "", "", "", "", "", "", "", "", "", "", 80.56, 
  3.3469199*^7, 76.134, 28.2, 4.469, 2.873, 6253.104, "", 724.417, 7.57, 1.3, 
  24.7, "", 4., 71.72, 0.72}, {"UZB", "Asia", "Uzbekistan", "2020-03-26", 
  75., 15., 7.429, "", "", 0., 2.241, 0.448, 0.222, "", "", 0., "", "", "", 
  "", "", "", "", "", "", "", "", "", "", "", "", "", "", "", "", "", "", "", 
  "", "", "", "", "", 80.56, 3.3469199*^7, 76.134, 28.2, 4.469, 2.873, 
  6253.104, "", 724.417, 7.57, 1.3, 24.7, "", 4., 71.72, 0.72}, 
 {"UZB", "Asia", "Uzbekistan", "2020-03-27", 88., 13., 7.857, 1., 1., 0.143, 
  2.629, 0.388, 0.235, 0.03, 0.03, 0.004, "", "", "", "", "", "", "", "", "", 
  "", "", "", "", "", "", "", "", "", "", "", "", "", "", "", "", "", "", 
  90.74, 3.3469199*^7, 76.134, 28.2, 4.469, 2.873, 6253.104, "", 724.417, 
  7.57, 1.3, 24.7, "", 4., 71.72, 0.72}, {"UZB", "Asia", "Uzbekistan", 
  "2020-03-28", 104., 16., 8.714, 2., 1., 0.286, 3.107, 0.478, 0.26, 0.06, 
  0.03, 0.009, "", "", "", "", "", "", "", "", "", "", "", "", "", "", "", 
  "", "", "", "", "", "", "", "", "", "", "", "", 90.74, 3.3469199*^7, 
  76.134, 28.2, 4.469, 2.873, 6253.104, "", 724.417, 7.57, 1.3, 24.7, "", 4., 
  71.72, 0.72}, {"UZB", "Asia", "Uzbekistan", "2020-03-29", 144., 40., 
  14.429, 2., 0., 0.286, 4.302, 1.195, 0.431, 0.06, 0., 0.009, 1.56, "", "", 
  "", "", "", "", "", "", "", "", "", "", "", "", "", "", "", "", "", "", "", 
  "", "", "", "", "", 90.74, 3.3469199*^7, 76.134, 28.2, 4.469, 2.873, 
  6253.104, "", 724.417, 7.57, 1.3, 24.7, "", 4., 71.72, 0.72}, 
 {"UZB", "Asia", "Uzbekistan", "2020-03-30", 149., 5., 14.714, 2., 0., 0.286, 
  4.452, 0.149, 0.44, 0.06, 0., 0.009, 1.55, "", "", "", "", "", "", "", "", 
  "", "", "", "", "", "", "", "", "", "", "", "", "", "", "", "", "", "", 
  90.74, 3.3469199*^7, 76.134, 28.2, 4.469, 2.873, 6253.104, "", 724.417, 
  7.57, 1.3, 24.7, "", 4., 71.72, 0.72}, {"UZB", "Asia", "Uzbekistan", 
  "2020-03-31", 172., 23., 17.429, 2., 0., 0.286, 5.139, 0.687, 0.521, 0.06, 
  0., 0.009, 1.56, "", "", "", "", "", "", "", "", "", "", "", "", "", "", 
  "", "", "", "", "", "", "", "", "", "", "", "", 90.74, 3.3469199*^7, 
  76.134, 28.2, 4.469, 2.873, 6253.104, "", 724.417, 7.57, 1.3, 24.7, "", 4., 
  71.72, 0.72}, {"UZB", "Asia", "Uzbekistan", "2020-04-01", 181., 9., 17.286, 
  2., 0., 0.286, 5.408, 0.269, 0.516, 0.06, 0., 0.009, 1.58, "", "", "", "", 
  "", "", "", "", "", "", "", "", "", "", "", "", "", "", "", "", "", "", "", 
  "", "", "", 90.74, 3.3469199*^7, 76.134, 28.2, 4.469, 2.873, 6253.104, "", 
  724.417, 7.57, 1.3, 24.7, "", 4., 71.72, 0.72}, 
 {"UZB", "Asia", "Uzbekistan", "2020-04-02", 205., 24., 18.571, 2., 0., 
  0.286, 6.125, 0.717, 0.555, 0.06, 0., 0.009, 1.6, "", "", "", "", "", "", 
  "", "", "", "", "", "", "", "", "", "", "", "", "", "", "", "", "", "", "", 
  "", 90.74, 3.3469199*^7, 76.134, 28.2, 4.469, 2.873, 6253.104, "", 724.417, 
  7.57, 1.3, 24.7, "", 4., 71.72, 0.72}, {"UZB", "Asia", "Uzbekistan", 
  "2020-04-03", 227., 22., 19.857, 2., 0., 0.143, 6.782, 0.657, 0.593, 0.06, 
  0., 0.004, 1.63, "", "", "", "", "", "", "", "", "", "", "", "", "", "", 
  "", "", "", "", "", "", "", "", "", "", "", "", 90.74, 3.3469199*^7, 
  76.134, 28.2, 4.469, 2.873, 6253.104, "", 724.417, 7.57, 1.3, 24.7, "", 4., 
  71.72, 0.72}, {"UZB", "Asia", "Uzbekistan", "2020-04-04", 266., 39., 
  23.143, 2., 0., 0., 7.948, 1.165, 0.691, 0.06, 0., 0., 1.66, "", "", "", 
  "", "", "", "", "", "", "", "", "", "", "", "", "", "", "", "", "", "", "", 
  "", "", "", "", 90.74, 3.3469199*^7, 76.134, 28.2, 4.469, 2.873, 6253.104, 
  "", 724.417, 7.57, 1.3, 24.7, "", 4., 71.72, 0.72}, 
 {"UZB", "Asia", "Uzbekistan", "2020-04-05", 342., 76., 28.286, 2., 0., 0., 
  10.218, 2.271, 0.845, 0.06, 0., 0., 1.68, "", "", "", "", "", "", "", "", 
  "", "", "", "", "", "", "", "", "", "", "", "", "", "", "", "", "", "", 
  90.74, 3.3469199*^7, 76.134, 28.2, 4.469, 2.873, 6253.104, "", 724.417, 
  7.57, 1.3, 24.7, "", 4., 71.72, 0.72}, {"UZB", "Asia", "Uzbekistan", 
  "2020-04-06", 457., 115., 44., 2., 0., 0., 13.654, 3.436, 1.315, 0.06, 0., 
  0., 1.68, "", "", "", "", "", "", "", "", "", "", "", "", "", "", "", "", 
  "", "", "", "", "", "", "", "", "", "", 90.74, 3.3469199*^7, 76.134, 28.2, 
  4.469, 2.873, 6253.104, "", 724.417, 7.57, 1.3, 24.7, "", 4., 71.72, 0.72}, 
 {"UZB", "Asia", "Uzbekistan", "2020-04-07", 520., 63., 49.714, 2., 0., 0., 
  15.537, 1.882, 1.485, 0.06, 0., 0., 1.64, "", "", "", "", "", "", "", "", 
  "", "", "", "", "", "", "", "", "", "", "", "", "", "", "", "", "", "", 
  90.74, 3.3469199*^7, 76.134, 28.2, 4.469, 2.873, 6253.104, "", 724.417, 
  7.57, 1.3, 24.7, "", 4., 71.72, 0.72}, {"UZB", "Asia", "Uzbekistan", 
  "2020-04-08", 545., 25., 52., 3., 1., 0.143, 16.284, 0.747, 1.554, 0.09, 
  0.03, 0.004, 1.6, "", "", "", "", "", "", "", "", "", "", "", "", "", "", 
  "", "", "", "", "", "", "", "", "", "", "", "", 90.74, 3.3469199*^7, 
  76.134, 28.2, 4.469, 2.873, 6253.104, "", 724.417, 7.57, 1.3, 24.7, "", 4., 
  71.72, 0.72}, {"UZB", "Asia", "Uzbekistan", "2020-04-09", 582., 37., 
  53.857, 3., 0., 0.143, 17.389, 1.105, 1.609, 0.09, 0., 0.004, 1.58, "", "", 
  "", "", "", "", "", "", "", "", "", "", "", "", "", "", "", "", "", "", "", 
  "", "", "", "", "", 90.74, 3.3469199*^7, 76.134, 28.2, 4.469, 2.873, 
  6253.104, "", 724.417, 7.57, 1.3, 24.7, "", 4., 71.72, 0.72}, 
 {"UZB", "Asia", "Uzbekistan", "2020-04-10", 624., 42., 56.714, 3., 0., 
  0.143, 18.644, 1.255, 1.695, 0.09, 0., 0.004, 1.56, "", "", "", "", "", "", 
  "", "", "", "", "", "", "", "", "", "", "", "", "", "", "", "", "", "", "", 
  "", 90.74, 3.3469199*^7, 76.134, 28.2, 4.469, 2.873, 6253.104, "", 724.417, 
  7.57, 1.3, 24.7, "", 4., 71.72, 0.72}, {"UZB", "Asia", "Uzbekistan", 
  "2020-04-11", 767., 143., 71.571, 4., 1., 0.286, 22.917, 4.273, 2.138, 
  0.12, 0.03, 0.009, 1.55, "", "", "", "", "", "", "", "", "", "", "", "", 
  "", "", "", "", "", "", "", "", "", "", "", "", "", "", 90.74, 
  3.3469199*^7, 76.134, 28.2, 4.469, 2.873, 6253.104, "", 724.417, 7.57, 1.3, 
  24.7, "", 4., 71.72, 0.72}, {"UZB", "Asia", "Uzbekistan", "2020-04-12", 
  865., 98., 74.714, 4., 0., 0.286, 25.845, 2.928, 2.232, 0.12, 0., 0.009, 
  1.51, "", "", "", "", "", "", "", "", "", "", "", "", "", "", "", "", "", 
  "", "", "", "", "", "", "", "", "", 90.74, 3.3469199*^7, 76.134, 28.2, 
  4.469, 2.873, 6253.104, "", 724.417, 7.57, 1.3, 24.7, "", 4., 71.72, 0.72}, 
 {"UZB", "Asia", "Uzbekistan", "2020-04-13", 998., 133., 77.286, 4., 0., 
  0.286, 29.818, 3.974, 2.309, 0.12, 0., 0.009, 1.47, "", "", "", "", "", "", 
  "", "", "", "", "", "", "", "", "", "", "", "", "", "", "", "", "", "", "", 
  "", 90.74, 3.3469199*^7, 76.134, 28.2, 4.469, 2.873, 6253.104, "", 724.417, 
  7.57, 1.3, 24.7, "", 4., 71.72, 0.72}, {"UZB", "Asia", "Uzbekistan", 
  "2020-04-14", 1165., 167., 92.143, 4., 0., 0.286, 34.808, 4.99, 2.753, 
  0.12, 0., 0.009, 1.42, "", "", "", "", "", "", "", "", "", "", "", "", "", 
  "", "", "", "", "", "", "", "", "", "", "", "", "", 90.74, 3.3469199*^7, 
  76.134, 28.2, 4.469, 2.873, 6253.104, "", 724.417, 7.57, 1.3, 24.7, "", 4., 
  71.72, 0.72}, {"UZB", "Asia", "Uzbekistan", "2020-04-15", 1302., 137., 
  108.143, 4., 0., 0.143, 38.901, 4.093, 3.231, 0.12, 0., 0.004, 1.35, "", 
  "", "", "", "", "", "", "", "", "", "", "", "", "", "", "", "", "", "", "", 
  "", "", "", "", "", "", 90.74, 3.3469199*^7, 76.134, 28.2, 4.469, 2.873, 
  6253.104, "", 724.417, 7.57, 1.3, 24.7, "", 4., 71.72, 0.72}, 
 {"UZB", "Asia", "Uzbekistan", "2020-04-16", 1349., 47., 109.571, 4., 0., 
  0.143, 40.306, 1.404, 3.274, 0.12, 0., 0.004, 1.28, "", "", "", "", "", "", 
  "", "", "", "", "", "", "", "", "", "", "", "", "", "", "", "", "", "", "", 
  "", 90.74, 3.3469199*^7, 76.134, 28.2, 4.469, 2.873, 6253.104, "", 724.417, 
  7.57, 1.3, 24.7, "", 4., 71.72, 0.72}, {"UZB", "Asia", "Uzbekistan", 
  "2020-04-17", 1405., 56., 111.571, 4., 0., 0.143, 41.979, 1.673, 3.334, 
  0.12, 0., 0.004, 1.22, "", "", "", "", "", "", "", "", "", "", "", "", "", 
  "", "", "", "", "", "", "", "", "", "", "", "", "", 90.74, 3.3469199*^7, 
  76.134, 28.2, 4.469, 2.873, 6253.104, "", 724.417, 7.57, 1.3, 24.7, "", 4., 
  71.72, 0.72}, {"UZB", "Asia", "Uzbekistan", "2020-04-18", 1490., 85., 
  103.286, 5., 1., 0.143, 44.519, 2.54, 3.086, 0.149, 0.03, 0.004, 1.15, "", 
  "", "", "", "", "", "", "", "", "", "", "", "", "", "", "", "", "", "", "", 
  "", "", "", "", "", "", 90.74, 3.3469199*^7, 76.134, 28.2, 4.469, 2.873, 
  6253.104, "", 724.417, 7.57, 1.3, 24.7, "", 4., 71.72, 0.72}, 
 {"UZB", "Asia", "Uzbekistan", "2020-04-19", 1565., 75., 100., 5., 0., 0.143, 
  46.759, 2.241, 2.988, 0.149, 0., 0.004, 1.1, "", "", "", "", "", "", "", 
  "", "", "", "", "", "", "", "", "", "", "", "", "", "", "", "", "", "", "", 
  90.74, 3.3469199*^7, 76.134, 28.2, 4.469, 2.873, 6253.104, "", 724.417, 
  7.57, 1.3, 24.7, "", 4., 71.72, 0.72}, {"UZB", "Asia", "Uzbekistan", 
  "2020-04-20", 1627., 62., 89.857, 5., 0., 0.143, 48.612, 1.852, 2.685, 
  0.149, 0., 0.004, 1.06, "", "", "", "", "", "", "", "", "", "", "", "", "", 
  "", "", "", "", "", "", "", "", "", "", "", "", "", 90.74, 3.3469199*^7, 
  76.134, 28.2, 4.469, 2.873, 6253.104, "", 724.417, 7.57, 1.3, 24.7, "", 4., 
  71.72, 0.72}, {"UZB", "Asia", "Uzbekistan", "2020-04-21", 1678., 51., 
  73.286, 6., 1., 0.286, 50.136, 1.524, 2.19, 0.179, 0.03, 0.009, 1.02, "", 
  "", "", "", "", "", "", "", "", "", "", "", "", "", "", "", "", "", "", "", 
  "", "", "", "", "", "", 90.74, 3.3469199*^7, 76.134, 28.2, 4.469, 2.873, 
  6253.104, "", 724.417, 7.57, 1.3, 24.7, "", 4., 71.72, 0.72}, 
 {"UZB", "Asia", "Uzbekistan", "2020-04-22", 1716., 38., 59.143, 7., 1., 
  0.429, 51.271, 1.135, 1.767, 0.209, 0.03, 0.013, 0.99, "", "", "", "", "", 
  "", "", "", "", "", "", "", "", "", "", "", "", "", "", "", "", "", "", "", 
  "", "", 90.74, 3.3469199*^7, 76.134, 28.2, 4.469, 2.873, 6253.104, "", 
  724.417, 7.57, 1.3, 24.7, "", 4., 71.72, 0.72}, 
 {"UZB", "Asia", "Uzbekistan", "2020-04-23", 1758., 42., 58.429, 7., 0., 
  0.429, 52.526, 1.255, 1.746, 0.209, 0., 0.013, 0.97, "", "", "", "", "", 
  "", "", "", "", "", "", "", "", "", "", "", "", "", "", "", "", "", "", "", 
  "", "", 90.74, 3.3469199*^7, 76.134, 28.2, 4.469, 2.873, 6253.104, "", 
  724.417, 7.57, 1.3, 24.7, "", 4., 71.72, 0.72}, 
 {"UZB", "Asia", "Uzbekistan", "2020-04-24", 1804., 46., 57., 8., 1., 0.571, 
  53.9, 1.374, 1.703, 0.239, 0.03, 0.017, 0.95, "", "", "", "", "", "", "", 
  "", "", "", "", "", "", "", "", "", "", "", "", "", "", "", "", "", "", "", 
  90.74, 3.3469199*^7, 76.134, 28.2, 4.469, 2.873, 6253.104, "", 724.417, 
  7.57, 1.3, 24.7, "", 4., 71.72, 0.72}, {"UZB", "Asia", "Uzbekistan", 
  "2020-04-25", 1862., 58., 53.143, 8., 0., 0.429, 55.633, 1.733, 1.588, 
  0.239, 0., 0.013, 0.93, "", "", "", "", "", "", "", "", "", "", "", "", "", 
  "", "", "", "", "", "", "", "", "", "", "", "", "", 90.74, 3.3469199*^7, 
  76.134, 28.2, 4.469, 2.873, 6253.104, "", 724.417, 7.57, 1.3, 24.7, "", 4., 
  71.72, 0.72}, {"UZB", "Asia", "Uzbekistan", "2020-04-26", 1869., 7., 
  43.429, 8., 0., 0.429, 55.842, 0.209, 1.298, 0.239, 0., 0.013, 0.91, "", 
  "", "", "", "", "", "", "", "", "", "", "", "", "", "", "", "", "", "", "", 
  "", "", "", "", "", "", 90.74, 3.3469199*^7, 76.134, 28.2, 4.469, 2.873, 
  6253.104, "", 724.417, 7.57, 1.3, 24.7, "", 4., 71.72, 0.72}, 
 {"UZB", "Asia", "Uzbekistan", "2020-04-27", 1904., 35., 39.571, 8., 0., 
  0.429, 56.888, 1.046, 1.182, 0.239, 0., 0.013, 0.91, "", "", "", "", "", 
  "", "", "", "", "", "", "", "", "", "", "", "", "", "", "", "", "", "", "", 
  "", "", 90.74, 3.3469199*^7, 76.134, 28.2, 4.469, 2.873, 6253.104, "", 
  724.417, 7.57, 1.3, 24.7, "", 4., 71.72, 0.72}, 
 {"UZB", "Asia", "Uzbekistan", "2020-04-28", 1939., 35., 37.286, 8., 0., 
  0.286, 57.934, 1.046, 1.114, 0.239, 0., 0.009, 0.91, "", "", "", "", "", 
  "", "", "", "", "", "", "", "", "", "", "", "", "", "", "", "", "", "", "", 
  "", "", 96.3, 3.3469199*^7, 76.134, 28.2, 4.469, 2.873, 6253.104, "", 
  724.417, 7.57, 1.3, 24.7, "", 4., 71.72, 0.72}, 
 {"UZB", "Asia", "Uzbekistan", "2020-04-29", 2002., 63., 40.857, 9., 1., 
  0.286, 59.816, 1.882, 1.221, 0.269, 0.03, 0.009, 0.92, "", "", "", "", "", 
  "", "", "", "", "", "", "", "", "", "", "", "", "", "", "", "", "", "", "", 
  "", "", 96.3, 3.3469199*^7, 76.134, 28.2, 4.469, 2.873, 6253.104, "", 
  724.417, 7.57, 1.3, 24.7, "", 4., 71.72, 0.72}, 
 {"UZB", "Asia", "Uzbekistan", "2020-04-30", 2039., 37., 40.143, 9., 0., 
  0.286, 60.922, 1.105, 1.199, 0.269, 0., 0.009, 0.92, "", "", "", "", "", 
  "", "", "", "", "", "", "", "", "", "", "", "", "", "", "", "", "", "", "", 
  "", "", 96.3, 3.3469199*^7, 76.134, 28.2, 4.469, 2.873, 6253.104, "", 
  724.417, 7.57, 1.3, 24.7, "", 4., 71.72, 0.72}, 
 {"UZB", "Asia", "Uzbekistan", "2020-05-01", 2086., 47., 40.286, 9., 0., 
  0.143, 62.326, 1.404, 1.204, 0.269, 0., 0.004, 0.93, "", "", "", "", "", 
  "", "", "", "", "", "", "", "", "", "", "", "", "", "", "", "", "", "", "", 
  "", "", 96.3, 3.3469199*^7, 76.134, 28.2, 4.469, 2.873, 6253.104, "", 
  724.417, 7.57, 1.3, 24.7, "", 4., 71.72, 0.72}, 
 {"UZB", "Asia", "Uzbekistan", "2020-05-02", 2118., 32., 36.571, 9., 0., 
  0.143, 63.282, 0.956, 1.093, 0.269, 0., 0.004, 0.92, "", "", "", "", "", 
  "", "", "", "", "", "", "", "", "", "", "", "", "", "", "", "", "", "", "", 
  "", "", 96.3, 3.3469199*^7, 76.134, 28.2, 4.469, 2.873, 6253.104, "", 
  724.417, 7.57, 1.3, 24.7, "", 4., 71.72, 0.72}, 
 {"UZB", "Asia", "Uzbekistan", "2020-05-03", 2149., 31., 40., 10., 1., 0.286, 
  64.208, 0.926, 1.195, 0.299, 0.03, 0.009, 0.93, "", "", "", "", "", "", "", 
  "", "", "", "", "", "", "", "", "", "", "", "", "", "", "", "", "", "", "", 
  96.3, 3.3469199*^7, 76.134, 28.2, 4.469, 2.873, 6253.104, "", 724.417, 
  7.57, 1.3, 24.7, "", 4., 71.72, 0.72}, {"UZB", "Asia", "Uzbekistan", 
  "2020-05-04", 2189., 40., 40.714, 10., 0., 0.286, 65.403, 1.195, 1.216, 
  0.299, 0., 0.009, 0.94, "", "", "", "", "", "", "", "", "", "", "", "", "", 
  "", "", "", "", "", "", "", "", "", "", "", "", "", 96.3, 3.3469199*^7, 
  76.134, 28.2, 4.469, 2.873, 6253.104, "", 724.417, 7.57, 1.3, 24.7, "", 4., 
  71.72, 0.72}, {"UZB", "Asia", "Uzbekistan", "2020-05-05", 2207., 18., 
  38.286, 10., 0., 0.286, 65.941, 0.538, 1.144, 0.299, 0., 0.009, 0.95, "", 
  "", "", "", "", "", "", "", "", "", "", "", "", "", "", "", "", "", "", "", 
  "", "", "", "", "", "", 96.3, 3.3469199*^7, 76.134, 28.2, 4.469, 2.873, 
  6253.104, "", 724.417, 7.57, 1.3, 24.7, "", 4., 71.72, 0.72}, 
 {"UZB", "Asia", "Uzbekistan", "2020-05-06", 2233., 26., 33., 10., 0., 0.143, 
  66.718, 0.777, 0.986, 0.299, 0., 0.004, 0.97, "", "", "", "", "", "", "", 
  "", "", "", "", "", "", "", "", "", "", "", "", "", "", "", "", "", "", "", 
  96.3, 3.3469199*^7, 76.134, 28.2, 4.469, 2.873, 6253.104, "", 724.417, 
  7.57, 1.3, 24.7, "", 4., 71.72, 0.72}, {"UZB", "Asia", "Uzbekistan", 
  "2020-05-07", 2298., 65., 37., 10., 0., 0.143, 68.66, 1.942, 1.105, 0.299, 
  0., 0.004, 1., "", "", "", "", "", "", "", "", "", "", "", "", "", "", "", 
  "", "", "", "", "", "", "", "", "", "", "", 96.3, 3.3469199*^7, 76.134, 
  28.2, 4.469, 2.873, 6253.104, "", 724.417, 7.57, 1.3, 24.7, "", 4., 71.72, 
  0.72}, {"UZB", "Asia", "Uzbekistan", "2020-05-08", 2325., 27., 34.143, 10., 
  0., 0.143, 69.467, 0.807, 1.02, 0.299, 0., 0.004, 1.02, "", "", "", "", "", 
  "", "", "", "", "", "", "", "", "", "", "", "", "", "", "", "", "", "", "", 
  "", "", 88.89, 3.3469199*^7, 76.134, 28.2, 4.469, 2.873, 6253.104, "", 
  724.417, 7.57, 1.3, 24.7, "", 4., 71.72, 0.72}, 
 {"UZB", "Asia", "Uzbekistan", "2020-05-09", 2349., 24., 33., 10., 0., 0.143, 
  70.184, 0.717, 0.986, 0.299, 0., 0.004, 1.03, "", "", "", "", "", "", "", 
  "", "", "", "", "", "", "", "", "", "", "", "", "", "", "", "", "", "", "", 
  88.89, 3.3469199*^7, 76.134, 28.2, 4.469, 2.873, 6253.104, "", 724.417, 
  7.57, 1.3, 24.7, "", 4., 71.72, 0.72}, {"UZB", "Asia", "Uzbekistan", 
  "2020-05-10", 2418., 69., 38.429, 10., 0., 0., 72.246, 2.062, 1.148, 0.299, 
  0., 0., 1.06, "", "", "", "", "", "", "", "", "", "", "", "", "", "", "", 
  "", "", "", "", "", "", "", "", "", "", "", 88.89, 3.3469199*^7, 76.134, 
  28.2, 4.469, 2.873, 6253.104, "", 724.417, 7.57, 1.3, 24.7, "", 4., 71.72, 
  0.72}, {"UZB", "Asia", "Uzbekistan", "2020-05-11", 2486., 68., 42.429, 10., 
  0., 0., 74.277, 2.032, 1.268, 0.299, 0., 0., 1.07, "", "", "", "", "", "", 
  "", "", "", "", "", "", "", "", "", "", "", "", "", "", "", "", "", "", "", 
  "", 88.89, 3.3469199*^7, 76.134, 28.2, 4.469, 2.873, 6253.104, "", 724.417, 
  7.57, 1.3, 24.7, "", 4., 71.72, 0.72}, {"UZB", "Asia", "Uzbekistan", 
  "2020-05-12", 2519., 33., 44.571, 10., 0., 0., 75.263, 0.986, 1.332, 0.299, 
  0., 0., 1.08, "", "", "", "", "", "", "", "", "", "", "", "", "", "", "", 
  "", "", "", "", "", "", "", "", "", "", "", 88.89, 3.3469199*^7, 76.134, 
  28.2, 4.469, 2.873, 6253.104, "", 724.417, 7.57, 1.3, 24.7, "", 4., 71.72, 
  0.72}, {"UZB", "Asia", "Uzbekistan", "2020-05-13", 2612., 93., 54.143, 11., 
  1., 0.143, 78.042, 2.779, 1.618, 0.329, 0.03, 0.004, 1.09, "", "", "", "", 
  "", "", "", "", "", "", "", "", "", "", "", "", "", "", "", "", "", "", "", 
  "", "", "", 88.89, 3.3469199*^7, 76.134, 28.2, 4.469, 2.873, 6253.104, "", 
  724.417, 7.57, 1.3, 24.7, "", 4., 71.72, 0.72}, 
 {"UZB", "Asia", "Uzbekistan", "2020-05-14", 2645., 33., 49.571, 11., 0., 
  0.143, 79.028, 0.986, 1.481, 0.329, 0., 0.004, 1.09, "", "", "", "", "", 
  "", "", "", "", "", "", "", "", "", "", "", "", "", "", "", "", "", "", "", 
  "", "", 88.89, 3.3469199*^7, 76.134, 28.2, 4.469, 2.873, 6253.104, "", 
  724.417, 7.57, 1.3, 24.7, "", 4., 71.72, 0.72}, 
 {"UZB", "Asia", "Uzbekistan", "2020-05-15", 2686., 41., 51.571, 11., 0., 
  0.143, 80.253, 1.225, 1.541, 0.329, 0., 0.004, 1.09, "", "", "", "", "", 
  "", "", "", "", "", "", "", "", "", "", "", "", "", "", "", "", "", "", "", 
  "", "", 88.89, 3.3469199*^7, 76.134, 28.2, 4.469, 2.873, 6253.104, "", 
  724.417, 7.57, 1.3, 24.7, "", 4., 71.72, 0.72}, 
 {"UZB", "Asia", "Uzbekistan", "2020-05-16", 2738., 52., 55.571, 11., 0., 
  0.143, 81.807, 1.554, 1.66, 0.329, 0., 0.004, 1.09, "", "", "", "", "", "", 
  "", "", "", "", "", "", "", "", "", "", "", "", "", "", "", "", "", "", "", 
  "", 88.89, 3.3469199*^7, 76.134, 28.2, 4.469, 2.873, 6253.104, "", 724.417, 
  7.57, 1.3, 24.7, "", 4., 71.72, 0.72}, {"UZB", "Asia", "Uzbekistan", 
  "2020-05-17", 2753., 15., 47.857, 12., 1., 0.286, 82.255, 0.448, 1.43, 
  0.359, 0.03, 0.009, 1.09, "", "", "", "", "", "", "", "", "", "", "", "", 
  "", "", "", "", "", "", "", "", "", "", "", "", "", "", 88.89, 
  3.3469199*^7, 76.134, 28.2, 4.469, 2.873, 6253.104, "", 724.417, 7.57, 1.3, 
  24.7, "", 4., 71.72, 0.72}, {"UZB", "Asia", "Uzbekistan", "2020-05-18", 
  2791., 38., 43.571, 13., 1., 0.429, 83.39, 1.135, 1.302, 0.388, 0.03, 
  0.013, 1.11, "", "", "", "", "", "", "", "", "", "", "", "", "", "", "", 
  "", "", "", "", "", "", "", "", "", "", "", 86.11, 3.3469199*^7, 76.134, 
  28.2, 4.469, 2.873, 6253.104, "", 724.417, 7.57, 1.3, 24.7, "", 4., 71.72, 
  0.72}, {"UZB", "Asia", "Uzbekistan", "2020-05-19", 2855., 64., 48., 13., 
  0., 0.429, 85.302, 1.912, 1.434, 0.388, 0., 0.013, 1.13, "", "", "", "", 
  "", "", "", "", "", "", "", "", "", "", "", "", "", "", "", "", "", "", "", 
  "", "", "", 86.11, 3.3469199*^7, 76.134, 28.2, 4.469, 2.873, 6253.104, "", 
  724.417, 7.57, 1.3, 24.7, "", 4., 71.72, 0.72}, 
 {"UZB", "Asia", "Uzbekistan", "2020-05-20", 2939., 84., 46.714, 13., 0., 
  0.286, 87.812, 2.51, 1.396, 0.388, 0., 0.009, 1.14, "", "", "", "", "", "", 
  "", "", "", "", "", "", "", "", "", "", "", "", "", "", "", "", "", "", "", 
  "", 86.11, 3.3469199*^7, 76.134, 28.2, 4.469, 2.873, 6253.104, "", 724.417, 
  7.57, 1.3, 24.7, "", 4., 71.72, 0.72}, {"UZB", "Asia", "Uzbekistan", 
  "2020-05-21", 2964., 25., 45.571, 13., 0., 0.286, 88.559, 0.747, 1.362, 
  0.388, 0., 0.009, 1.15, "", "", "", "", "", "", "", "", "", "", "", "", "", 
  "", "", "", "", "", "", "", "", "", "", "", "", "", 86.11, 3.3469199*^7, 
  76.134, 28.2, 4.469, 2.873, 6253.104, "", 724.417, 7.57, 1.3, 24.7, "", 4., 
  71.72, 0.72}, {"UZB", "Asia", "Uzbekistan", "2020-05-22", 3028., 64., 
  48.857, 13., 0., 0.286, 90.471, 1.912, 1.46, 0.388, 0., 0.009, 1.16, "", 
  "", "", "", "", "", "", "", "", "", "", "", "", "", "", "", "", "", "", "", 
  "", "", "", "", "", "", 86.11, 3.3469199*^7, 76.134, 28.2, 4.469, 2.873, 
  6253.104, "", 724.417, 7.57, 1.3, 24.7, "", 4., 71.72, 0.72}, 
 {"UZB", "Asia", "Uzbekistan", "2020-05-23", 3115., 87., 53.857, 13., 0., 
  0.286, 93.071, 2.599, 1.609, 0.388, 0., 0.009, 1.17, "", "", "", "", "", 
  "", "", "", "", "", "", "", "", "", "", "", "", "", "", "", "", "", "", "", 
  "", "", 86.11, 3.3469199*^7, 76.134, 28.2, 4.469, 2.873, 6253.104, "", 
  724.417, 7.57, 1.3, 24.7, "", 4., 71.72, 0.72}, 
 {"UZB", "Asia", "Uzbekistan", "2020-05-24", 3164., 49., 58.714, 13., 0., 
  0.143, 94.535, 1.464, 1.754, 0.388, 0., 0.004, 1.17, "", "", "", "", "", 
  "", "", "", "", "", "", "", "", "", "", "", "", "", "", "", "", "", "", "", 
  "", "", 86.11, 3.3469199*^7, 76.134, 28.2, 4.469, 2.873, 6253.104, "", 
  724.417, 7.57, 1.3, 24.7, "", 4., 71.72, 0.72}, 
 {"UZB", "Asia", "Uzbekistan", "2020-05-25", 3189., 25., 56.857, 13., 0., 0., 
  95.282, 0.747, 1.699, 0.388, 0., 0., 1.18, "", "", "", "", "", "", "", "", 
  "", "", "", "", "", "", "", "", "", "", "", "", "", "", "", "", "", "", 
  86.11, 3.3469199*^7, 76.134, 28.2, 4.469, 2.873, 6253.104, "", 724.417, 
  7.57, 1.3, 24.7, "", 4., 71.72, 0.72}, {"UZB", "Asia", "Uzbekistan", 
  "2020-05-26", 3290., 101., 62.143, 14., 1., 0.143, 98.299, 3.018, 1.857, 
  0.418, 0.03, 0.004, 1.19, "", "", "", "", "", "", "", "", "", "", "", "", 
  "", "", "", "", "", "", "", "", "", "", "", "", "", "", 86.11, 
  3.3469199*^7, 76.134, 28.2, 4.469, 2.873, 6253.104, "", 724.417, 7.57, 1.3, 
  24.7, "", 4., 71.72, 0.72}, {"UZB", "Asia", "Uzbekistan", "2020-05-27", 
  3369., 79., 61.429, 14., 0., 0.143, 100.66, 2.36, 1.835, 0.418, 0., 0.004, 
  1.2, "", "", "", "", "", "", "", "", "", "", "", "", "", "", "", "", "", 
  "", "", "", "", "", "", "", "", "", 86.11, 3.3469199*^7, 76.134, 28.2, 
  4.469, 2.873, 6253.104, "", 724.417, 7.57, 1.3, 24.7, "", 4., 71.72, 0.72}, 
 {"UZB", "Asia", "Uzbekistan", "2020-05-28", 3444., 75., 68.571, 14., 0., 
  0.143, 102.901, 2.241, 2.049, 0.418, 0., 0.004, 1.2, "", "", "", "", "", 
  "", "", "", "", "", "", "", "", "", "", "", "", "", "", "", "", "", "", "", 
  "", "", 86.11, 3.3469199*^7, 76.134, 28.2, 4.469, 2.873, 6253.104, "", 
  724.417, 7.57, 1.3, 24.7, "", 4., 71.72, 0.72}, 
 {"UZB", "Asia", "Uzbekistan", "2020-05-29", 3468., 24., 62.857, 14., 0., 
  0.143, 103.618, 0.717, 1.878, 0.418, 0., 0.004, 1.2, "", "", "", "", "", 
  "", "", "", "", "", "", "", "", "", "", "", "", "", "", "", "", "", "", "", 
  "", "", 86.11, 3.3469199*^7, 76.134, 28.2, 4.469, 2.873, 6253.104, "", 
  724.417, 7.57, 1.3, 24.7, "", 4., 71.72, 0.72}, 
 {"UZB", "Asia", "Uzbekistan", "2020-05-30", 3546., 78., 61.571, 14., 0., 
  0.143, 105.948, 2.331, 1.84, 0.418, 0., 0.004, 1.21, "", "", "", "", "", 
  "", "", "", "", "", "", "", "", "", "", "", "", "", "", "", "", "", "", "", 
  "", "", 86.11, 3.3469199*^7, 76.134, 28.2, 4.469, 2.873, 6253.104, "", 
  724.417, 7.57, 1.3, 24.7, "", 4., 71.72, 0.72}, 
 {"UZB", "Asia", "Uzbekistan", "2020-05-31", 3623., 77., 65.571, 15., 1., 
  0.286, 108.249, 2.301, 1.959, 0.448, 0.03, 0.009, 1.22, "", "", "", "", "", 
  "", "", "", "", "", "", "", "", "", "", "", "", "", "", "", "", "", "", "", 
  "", "", 86.11, 3.3469199*^7, 76.134, 28.2, 4.469, 2.873, 6253.104, "", 
  724.417, 7.57, 1.3, 24.7, "", 4., 71.72, 0.72}, 
 {"UZB", "Asia", "Uzbekistan", "2020-06-01", 3702., 79., 73.286, 15., 0., 
  0.286, 110.609, 2.36, 2.19, 0.448, 0., 0.009, 1.23, "", "", "", "", "", "", 
  "", "", "", "", "", "", "", "", "", "", "", "", "", "", "", "", "", "", "", 
  "", 81.94, 3.3469199*^7, 76.134, 28.2, 4.469, 2.873, 6253.104, "", 724.417, 
  7.57, 1.3, 24.7, "", 4., 71.72, 0.72}, {"UZB", "Asia", "Uzbekistan", 
  "2020-06-02", 3760., 58., 67.143, 15., 0., 0.143, 112.342, 1.733, 2.006, 
  0.448, 0., 0.004, 1.24, "", "", "", "", "", "", "", "", "", "", "", "", "", 
  "", "", "", "", "", "", "", "", "", "", "", "", "", 81.94, 3.3469199*^7, 
  76.134, 28.2, 4.469, 2.873, 6253.104, "", 724.417, 7.57, 1.3, 24.7, "", 4., 
  71.72, 0.72}, {"UZB", "Asia", "Uzbekistan", "2020-06-03", 3843., 83., 
  67.714, 16., 1., 0.286, 114.822, 2.48, 2.023, 0.478, 0.03, 0.009, 1.26, "", 
  "", "", "", "", "", "", "", "", "", "", "", "", "", "", "", "", "", "", "", 
  "", "", "", "", "", "", 81.94, 3.3469199*^7, 76.134, 28.2, 4.469, 2.873, 
  6253.104, "", 724.417, 7.57, 1.3, 24.7, "", 4., 71.72, 0.72}, 
 {"UZB", "Asia", "Uzbekistan", "2020-06-04", 3939., 96., 70.714, 16., 0., 
  0.286, 117.69, 2.868, 2.113, 0.478, 0., 0.009, 1.28, "", "", "", "", "", 
  "", "", "", "", "", "", "", "", "", "", "", "", "", "", "", "", "", "", "", 
  "", "", 81.94, 3.3469199*^7, 76.134, 28.2, 4.469, 2.873, 6253.104, "", 
  724.417, 7.57, 1.3, 24.7, "", 4., 71.72, 0.72}, 
 {"UZB", "Asia", "Uzbekistan", "2020-06-05", 4007., 68., 77., 16., 0., 0.286, 
  119.722, 2.032, 2.301, 0.478, 0., 0.009, 1.29, "", "", "", "", "", "", "", 
  "", "", "", "", "", "", "", "", "", "", "", "", "", "", "", "", "", "", "", 
  76.39, 3.3469199*^7, 76.134, 28.2, 4.469, 2.873, 6253.104, "", 724.417, 
  7.57, 1.3, 24.7, "", 4., 71.72, 0.72}, {"UZB", "Asia", "Uzbekistan", 
  "2020-06-06", 4094., 87., 78.286, 17., 1., 0.429, 122.321, 2.599, 2.339, 
  0.508, 0.03, 0.013, 1.3, "", "", "", "", "", "", "", "", "", "", "", "", 
  "", "", "", "", "", "", "", "", "", "", "", "", "", "", 76.39, 
  3.3469199*^7, 76.134, 28.2, 4.469, 2.873, 6253.104, "", 724.417, 7.57, 1.3, 
  24.7, "", 4., 71.72, 0.72}, {"UZB", "Asia", "Uzbekistan", "2020-06-07", 
  4331., 237., 101.143, 17., 0., 0.286, 129.403, 7.081, 3.022, 0.508, 0., 
  0.009, 1.32, "", "", "", "", "", "", "", "", "", "", "", "", "", "", "", 
  "", "", "", "", "", "", "", "", "", "", "", 76.39, 3.3469199*^7, 76.134, 
  28.2, 4.469, 2.873, 6253.104, "", 724.417, 7.57, 1.3, 24.7, "", 4., 71.72, 
  0.72}, {"UZB", "Asia", "Uzbekistan", "2020-06-08", 4440., 109., 105.429, 
  18., 1., 0.429, 132.659, 3.257, 3.15, 0.538, 0.03, 0.013, 1.31, "", "", "", 
  "", "", "", "", "", "", "", "", "", "", "", "", "", "", "", "", "", "", "", 
  "", "", "", "", 76.39, 3.3469199*^7, 76.134, 28.2, 4.469, 2.873, 6253.104, 
  "", 724.417, 7.57, 1.3, 24.7, "", 4., 71.72, 0.72}, 
 {"UZB", "Asia", "Uzbekistan", "2020-06-09", 4520., 80., 108.571, 18., 0., 
  0.429, 135.05, 2.39, 3.244, 0.538, 0., 0.013, 1.29, "", "", "", "", "", "", 
  "", "", "", "", "", "", "", "", "", "", "", "", "", "", "", "", "", "", "", 
  "", 76.39, 3.3469199*^7, 76.134, 28.2, 4.469, 2.873, 6253.104, "", 724.417, 
  7.57, 1.3, 24.7, "", 4., 71.72, 0.72}, {"UZB", "Asia", "Uzbekistan", 
  "2020-06-10", 4623., 103., 111.429, 19., 1., 0.429, 138.127, 3.077, 3.329, 
  0.568, 0.03, 0.013, 1.29, "", "", "", "", "", "", "", "", "", "", "", "", 
  "", "", "", "", "", "", "", "", "", "", "", "", "", "", 76.39, 
  3.3469199*^7, 76.134, 28.2, 4.469, 2.873, 6253.104, "", 724.417, 7.57, 1.3, 
  24.7, "", 4., 71.72, 0.72}, {"UZB", "Asia", "Uzbekistan", "2020-06-11", 
  4741., 118., 114.571, 19., 0., 0.429, 141.653, 3.526, 3.423, 0.568, 0., 
  0.013, 1.29, "", "", "", "", "", "", "", "", "", "", "", "", "", "", "", 
  "", "", "", "", "", "", "", "", "", "", "", 76.39, 3.3469199*^7, 76.134, 
  28.2, 4.469, 2.873, 6253.104, "", 724.417, 7.57, 1.3, 24.7, "", 4., 71.72, 
  0.72}, {"UZB", "Asia", "Uzbekistan", "2020-06-12", 4869., 128., 123.143, 
  19., 0., 0.429, 145.477, 3.824, 3.679, 0.568, 0., 0.013, 1.29, "", "", "", 
  "", "", "", "", "", "", "", "", "", "", "", "", "", "", "", "", "", "", "", 
  "", "", "", "", 76.39, 3.3469199*^7, 76.134, 28.2, 4.469, 2.873, 6253.104, 
  "", 724.417, 7.57, 1.3, 24.7, "", 4., 71.72, 0.72}, 
 {"UZB", "Asia", "Uzbekistan", "2020-06-13", 4966., 97., 124.571, 19., 0., 
  0.286, 148.375, 2.898, 3.722, 0.568, 0., 0.009, 1.29, "", "", "", "", "", 
  "", "", "", "", "", "", "", "", "", "", "", "", "", "", "", "", "", "", "", 
  "", "", 76.39, 3.3469199*^7, 76.134, 28.2, 4.469, 2.873, 6253.104, "", 
  724.417, 7.57, 1.3, 24.7, "", 4., 71.72, 0.72}, 
 {"UZB", "Asia", "Uzbekistan", "2020-06-14", 5080., 114., 107., 19., 0., 
  0.286, 151.781, 3.406, 3.197, 0.568, 0., 0.009, 1.3, "", "", "", "", "", 
  "", "", "", "", "", "", "", "", "", "", "", "", "", "", "", "", "", "", "", 
  "", "", 76.39, 3.3469199*^7, 76.134, 28.2, 4.469, 2.873, 6253.104, "", 
  724.417, 7.57, 1.3, 24.7, "", 4., 71.72, 0.72}, 
 {"UZB", "Asia", "Uzbekistan", "2020-06-15", 5263., 183., 117.571, 19., 0., 
  0.143, 157.249, 5.468, 3.513, 0.568, 0., 0.004, 1.31, "", "", "", "", "", 
  "", "", "", "", "", "", "", "", "", "", "", "", "", "", "", "", "", "", "", 
  "", "", 68.98, 3.3469199*^7, 76.134, 28.2, 4.469, 2.873, 6253.104, "", 
  724.417, 7.57, 1.3, 24.7, "", 4., 71.72, 0.72}, 
 {"UZB", "Asia", "Uzbekistan", "2020-06-16", 5493., 230., 139., 19., 0., 
  0.143, 164.121, 6.872, 4.153, 0.568, 0., 0.004, 1.32, "", "", "", "", "", 
  "", "", "", "", "", "", "", "", "", "", "", "", "", "", "", "", "", "", "", 
  "", "", 68.98, 3.3469199*^7, 76.134, 28.2, 4.469, 2.873, 6253.104, "", 
  724.417, 7.57, 1.3, 24.7, "", 4., 71.72, 0.72}, 
 {"UZB", "Asia", "Uzbekistan", "2020-06-17", 5682., 189., 151.286, 19., 0., 
  0., 169.768, 5.647, 4.52, 0.568, 0., 0., 1.31, "", "", "", "", "", "", "", 
  "", "", "", "", "", "", "", "", "", "", "", "", "", "", "", "", "", "", "", 
  68.98, 3.3469199*^7, 76.134, 28.2, 4.469, 2.873, 6253.104, "", 724.417, 
  7.57, 1.3, 24.7, "", 4., 71.72, 0.72}, {"UZB", "Asia", "Uzbekistan", 
  "2020-06-18", 5767., 85., 146.571, 19., 0., 0., 172.308, 2.54, 4.379, 
  0.568, 0., 0., 1.3, "", "", "", "", "", "", "", "", "", "", "", "", "", "", 
  "", "", "", "", "", "", "", "", "", "", "", "", 68.98, 3.3469199*^7, 
  76.134, 28.2, 4.469, 2.873, 6253.104, "", 724.417, 7.57, 1.3, 24.7, "", 4., 
  71.72, 0.72}, {"UZB", "Asia", "Uzbekistan", "2020-06-19", 5946., 179., 
  153.857, 19., 0., 0., 177.656, 5.348, 4.597, 0.568, 0., 0., 1.3, "", "", 
  "", "", "", "", "", "", "", "", "", "", "", "", "", "", "", "", "", "", "", 
  "", "", "", "", "", 66.2, 3.3469199*^7, 76.134, 28.2, 4.469, 2.873, 
  6253.104, "", 724.417, 7.57, 1.3, 24.7, "", 4., 71.72, 0.72}, 
 {"UZB", "Asia", "Uzbekistan", "2020-06-20", 6153., 207., 169.571, 19., 0., 
  0., 183.841, 6.185, 5.066, 0.568, 0., 0., 1.3, "", "", "", "", "", "", "", 
  "", "", "", "", "", "", "", "", "", "", "", "", "", "", "", "", "", "", "", 
  66.2, 3.3469199*^7, 76.134, 28.2, 4.469, 2.873, 6253.104, "", 724.417, 
  7.57, 1.3, 24.7, "", 4., 71.72, 0.72}, {"UZB", "Asia", "Uzbekistan", 
  "2020-06-21", 6315., 162., 176.429, 19., 0., 0., 188.681, 4.84, 5.271, 
  0.568, 0., 0., 1.3, "", "", "", "", "", "", "", "", "", "", "", "", "", "", 
  "", "", "", "", "", "", "", "", "", "", "", "", 66.2, 3.3469199*^7, 76.134, 
  28.2, 4.469, 2.873, 6253.104, "", 724.417, 7.57, 1.3, 24.7, "", 4., 71.72, 
  0.72}, {"UZB", "Asia", "Uzbekistan", "2020-06-22", 6461., 146., 171.143, 
  19., 0., 0., 193.043, 4.362, 5.113, 0.568, 0., 0., 1.3, "", "", "", "", "", 
  "", "", "", "", "", "", "", "", "", "", "", "", "", "", "", "", "", "", "", 
  "", "", 66.2, 3.3469199*^7, 76.134, 28.2, 4.469, 2.873, 6253.104, "", 
  724.417, 7.57, 1.3, 24.7, "", 4., 71.72, 0.72}, 
 {"UZB", "Asia", "Uzbekistan", "2020-06-23", 6662., 201., 167., 19., 0., 0., 
  199.049, 6.006, 4.99, 0.568, 0., 0., 1.31, "", "", "", "", "", "", "", "", 
  "", "", "", "", "", "", "", "", "", "", "", "", "", "", "", "", "", "", 
  66.2, 3.3469199*^7, 76.134, 28.2, 4.469, 2.873, 6253.104, "", 724.417, 
  7.57, 1.3, 24.7, "", 4., 71.72, 0.72}, {"UZB", "Asia", "Uzbekistan", 
  "2020-06-24", 6990., 328., 186.857, 19., 0., 0., 208.849, 9.8, 5.583, 
  0.568, 0., 0., 1.31, "", "", "", "", "", "", "", "", "", "", "", "", "", 
  "", "", "", "", "", "", "", "", "", "", "", "", "", 66.2, 3.3469199*^7, 
  76.134, 28.2, 4.469, 2.873, 6253.104, "", 724.417, 7.57, 1.3, 24.7, "", 4., 
  71.72, 0.72}, {"UZB", "Asia", "Uzbekistan", "2020-06-25", 7177., 187., 
  201.429, 20., 1., 0.143, 214.436, 5.587, 6.018, 0.598, 0.03, 0.004, 1.31, 
  "", "", "", "", "", "", "", "", "", "", "", "", "", "", "", "", "", "", "", 
  "", "", "", "", "", "", "", 66.2, 3.3469199*^7, 76.134, 28.2, 4.469, 2.873, 
  6253.104, "", 724.417, 7.57, 1.3, 24.7, "", 4., 71.72, 0.72}, 
 {"UZB", "Asia", "Uzbekistan", "2020-06-26", 7427., 250., 211.571, 20., 0., 
  0.143, 221.906, 7.47, 6.321, 0.598, 0., 0.004, 1.31, "", "", "", "", "", 
  "", "", "", "", "", "", "", "", "", "", "", "", "", "", "", "", "", "", "", 
  "", "", 66.2, 3.3469199*^7, 76.134, 28.2, 4.469, 2.873, 6253.104, "", 
  724.417, 7.57, 1.3, 24.7, "", 4., 71.72, 0.72}, 
 {"UZB", "Asia", "Uzbekistan", "2020-06-27", 7682., 255., 218.429, 20., 0., 
  0.143, 229.524, 7.619, 6.526, 0.598, 0., 0.004, 1.3, "", "", "", "", "", 
  "", "", "", "", "", "", "", "", "", "", "", "", "", "", "", "", "", "", "", 
  "", "", 66.2, 3.3469199*^7, 76.134, 28.2, 4.469, 2.873, 6253.104, "", 
  724.417, 7.57, 1.3, 24.7, "", 4., 71.72, 0.72}, 
 {"UZB", "Asia", "Uzbekistan", "2020-06-28", 7948., 266., 233.286, 22., 2., 
  0.429, 237.472, 7.948, 6.97, 0.657, 0.06, 0.013, 1.3, "", "", "", "", "", 
  "", "", "", "", "", "", "", "", "", "", "", "", "", "", "", "", "", "", "", 
  "", "", 66.2, 3.3469199*^7, 76.134, 28.2, 4.469, 2.873, 6253.104, "", 
  724.417, 7.57, 1.3, 24.7, "", 4., 71.72, 0.72}, 
 {"UZB", "Asia", "Uzbekistan", "2020-06-29", 8222., 274., 251.571, 23., 1., 
  0.571, 245.659, 8.187, 7.517, 0.687, 0.03, 0.017, 1.3, "", "", "", "", "", 
  "", "", "", "", "", "", "", "", "", "", "", "", "", "", "", "", "", "", "", 
  "", "", 66.2, 3.3469199*^7, 76.134, 28.2, 4.469, 2.873, 6253.104, "", 
  724.417, 7.57, 1.3, 24.7, "", 4., 71.72, 0.72}, 
 {"UZB", "Asia", "Uzbekistan", "2020-06-30", 8503., 281., 263., 26., 3., 1., 
  254.054, 8.396, 7.858, 0.777, 0.09, 0.03, 1.29, "", "", "", "", "", "", "", 
  "", "", "", "", "", "", "", "", "", "", "", "", "", "", "", "", "", "", "", 
  66.2, 3.3469199*^7, 76.134, 28.2, 4.469, 2.873, 6253.104, "", 724.417, 
  7.57, 1.3, 24.7, "", 4., 71.72, 0.72}, {"UZB", "Asia", "Uzbekistan", 
  "2020-07-01", 8781., 278., 255.857, 26., 0., 1., 262.361, 8.306, 7.645, 
  0.777, 0., 0.03, 1.29, "", "", "", "", "", "", "", "", "", "", "", "", "", 
  "", "", "", "", "", "", "", "", "", "", "", "", "", 66.2, 3.3469199*^7, 
  76.134, 28.2, 4.469, 2.873, 6253.104, "", 724.417, 7.57, 1.3, 24.7, "", 4., 
  71.72, 0.72}, {"UZB", "Asia", "Uzbekistan", "2020-07-02", 9078., 297., 
  271.571, 27., 1., 1., 271.234, 8.874, 8.114, 0.807, 0.03, 0.03, 1.29, "", 
  "", "", "", "", "", "", "", "", "", "", "", "", "", "", "", "", "", "", "", 
  "", "", "", "", "", "", 66.2, 3.3469199*^7, 76.134, 28.2, 4.469, 2.873, 
  6253.104, "", 724.417, 7.57, 1.3, 24.7, "", 4., 71.72, 0.72}, 
 {"UZB", "Asia", "Uzbekistan", "2020-07-03", 9396., 318., 281.286, 29., 2., 
  1.286, 280.736, 9.501, 8.404, 0.866, 0.06, 0.038, 1.29, "", "", "", "", "", 
  "", "", "", "", "", "", "", "", "", "", "", "", "", "", "", "", "", "", "", 
  "", "", 66.2, 3.3469199*^7, 76.134, 28.2, 4.469, 2.873, 6253.104, "", 
  724.417, 7.57, 1.3, 24.7, "", 4., 71.72, 0.72}, 
 {"UZB", "Asia", "Uzbekistan", "2020-07-04", 9708., 312., 289.429, 31., 2., 
  1.571, 290.058, 9.322, 8.648, 0.926, 0.06, 0.047, 1.29, "", "", "", "", "", 
  "", "", "", "", "", "", "", "", "", "", "", "", "", "", "", "", "", "", "", 
  "", "", 66.2, 3.3469199*^7, 76.134, 28.2, 4.469, 2.873, 6253.104, "", 
  724.417, 7.57, 1.3, 24.7, "", 4., 71.72, 0.72}, 
 {"UZB", "Asia", "Uzbekistan", "2020-07-05", 10020., 312., 296., 34., 3., 
  1.714, 299.38, 9.322, 8.844, 1.016, 0.09, 0.051, 1.28, "", "", "", "", "", 
  "", "", "", "", "", "", "", "", "", "", "", "", "", "", "", "", "", "", "", 
  "", "", 66.2, 3.3469199*^7, 76.134, 28.2, 4.469, 2.873, 6253.104, "", 
  724.417, 7.57, 1.3, 24.7, "", 4., 71.72, 0.72}, 
 {"UZB", "Asia", "Uzbekistan", "2020-07-06", 10362., 342., 305.714, 37., 3., 
  2., 309.598, 10.218, 9.134, 1.105, 0.09, 0.06, 1.29, "", "", "", "", "", 
  "", "", "", "", "", "", "", "", "", "", "", "", "", "", "", "", "", "", "", 
  "", "", 66.2, 3.3469199*^7, 76.134, 28.2, 4.469, 2.873, 6253.104, "", 
  724.417, 7.57, 1.3, 24.7, "", 4., 71.72, 0.72}, 
 {"UZB", "Asia", "Uzbekistan", "2020-07-07", 10838., 476., 333.571, 41., 4., 
  2.143, 323.82, 14.222, 9.967, 1.225, 0.12, 0.064, 1.29, "", "", "", "", "", 
  "", "", "", "", "", "", "", "", "", "", "", "", "", "", "", "", "", "", "", 
  "", "", 66.2, 3.3469199*^7, 76.134, 28.2, 4.469, 2.873, 6253.104, "", 
  724.417, 7.57, 1.3, 24.7, "", 4., 71.72, 0.72}, 
 {"UZB", "Asia", "Uzbekistan", "2020-07-08", 11092., 254., 330.143, 45., 4., 
  2.714, 331.409, 7.589, 9.864, 1.345, 0.12, 0.081, 1.28, "", "", "", "", "", 
  "", "", "", "", "", "", "", "", "", "", "", "", "", "", "", "", "", "", "", 
  "", "", 66.2, 3.3469199*^7, 76.134, 28.2, 4.469, 2.873, 6253.104, "", 
  724.417, 7.57, 1.3, 24.7, "", 4., 71.72, 0.72}, 
 {"UZB", "Asia", "Uzbekistan", "2020-07-09", 11564., 472., 355.143, 51., 6., 
  3.429, 345.512, 14.103, 10.611, 1.524, 0.179, 0.102, 1.28, "", "", "", "", 
  "", "", "", "", "", "", "", "", "", "", "", "", "", "", "", "", "", "", "", 
  "", "", "", 66.2, 3.3469199*^7, 76.134, 28.2, 4.469, 2.873, 6253.104, "", 
  724.417, 7.57, 1.3, 24.7, "", 4., 71.72, 0.72}, 
 {"UZB", "Asia", "Uzbekistan", "2020-07-10", 12027., 463., 375.857, 54., 3., 
  3.571, 359.345, 13.834, 11.23, 1.613, 0.09, 0.107, 1.28, "", "", "", "", 
  "", "", "", "", "", "", "", "", "", "", "", "", "", "", "", "", "", "", "", 
  "", "", "", 68.06, 3.3469199*^7, 76.134, 28.2, 4.469, 2.873, 6253.104, "", 
  724.417, 7.57, 1.3, 24.7, "", 4., 71.72, 0.72}, 
 {"UZB", "Asia", "Uzbekistan", "2020-07-11", 12513., 486., 400.714, 57., 3., 
  3.714, 373.866, 14.521, 11.973, 1.703, 0.09, 0.111, 1.28, "", "", "", "", 
  "", "", "", "", "", "", "", "", "", "", "", "", "", "", "", "", "", "", "", 
  "", "", "", 68.06, 3.3469199*^7, 76.134, 28.2, 4.469, 2.873, 6253.104, "", 
  724.417, 7.57, 1.3, 24.7, "", 4., 71.72, 0.72}, 
 {"UZB", "Asia", "Uzbekistan", "2020-07-12", 12997., 484., 425.286, 60., 3., 
  3.714, 388.327, 14.461, 12.707, 1.793, 0.09, 0.111, 1.27, "", "", "", "", 
  "", "", "", "", "", "", "", "", "", "", "", "", "", "", "", "", "", "", "", 
  "", "", "", 68.06, 3.3469199*^7, 76.134, 28.2, 4.469, 2.873, 6253.104, "", 
  724.417, 7.57, 1.3, 24.7, "", 4., 71.72, 0.72}, 
 {"UZB", "Asia", "Uzbekistan", "2020-07-13", 13591., 594., 461.286, 64., 4., 
  3.857, 406.075, 17.748, 13.782, 1.912, 0.12, 0.115, 1.26, "", "", "", "", 
  "", "", "", "", "", "", "", "", "", "", "", "", "", "", "", "", "", "", "", 
  "", "", "", 71.3, 3.3469199*^7, 76.134, 28.2, 4.469, 2.873, 6253.104, "", 
  724.417, 7.57, 1.3, 24.7, "", 4., 71.72, 0.72}, 
 {"UZB", "Asia", "Uzbekistan", "2020-07-14", 14085., 494., 463.857, 67., 3., 
  3.714, 420.835, 14.76, 13.859, 2.002, 0.09, 0.111, 1.25, "", "", "", "", 
  "", "", "", "", "", "", "", "", "", "", "", "", "", "", "", "", "", "", "", 
  "", "", "", 71.3, 3.3469199*^7, 76.134, 28.2, 4.469, 2.873, 6253.104, "", 
  724.417, 7.57, 1.3, 24.7, "", 4., 71.72, 0.72}, 
 {"UZB", "Asia", "Uzbekistan", "2020-07-15", 14581., 496., 498.429, 71., 4., 
  3.714, 435.654, 14.82, 14.892, 2.121, 0.12, 0.111, 1.23, "", "", "", "", 
  "", "", "", "", "", "", "", "", "", "", "", "", "", "", "", "", "", "", "", 
  "", "", "", 71.3, 3.3469199*^7, 76.134, 28.2, 4.469, 2.873, 6253.104, "", 
  724.417, 7.57, 1.3, 24.7, "", 4., 71.72, 0.72}, 
 {"UZB", "Asia", "Uzbekistan", "2020-07-16", 15066., 485., 500.286, 75., 4., 
  3.429, 450.145, 14.491, 14.948, 2.241, 0.12, 0.102, 1.22, "", "", "", "", 
  "", "", "", "", "", "", "", "", "", "", "", "", "", "", "", "", "", "", "", 
  "", "", "", 71.3, 3.3469199*^7, 76.134, 28.2, 4.469, 2.873, 6253.104, "", 
  724.417, 7.57, 1.3, 24.7, "", 4., 71.72, 0.72}, 
 {"UZB", "Asia", "Uzbekistan", "2020-07-17", 15607., 541., 511.429, 79., 4., 
  3.571, 466.309, 16.164, 15.281, 2.36, 0.12, 0.107, 1.21, "", "", "", "", 
  "", "", "", "", "", "", "", "", "", "", "", "", "", "", "", "", "", "", "", 
  "", "", "", 71.3, 3.3469199*^7, 76.134, 28.2, 4.469, 2.873, 6253.104, "", 
  724.417, 7.57, 1.3, 24.7, "", 4., 71.72, 0.72}, 
 {"UZB", "Asia", "Uzbekistan", "2020-07-18", 16186., 579., 524.714, 83., 4., 
  3.714, 483.609, 17.299, 15.678, 2.48, 0.12, 0.111, 1.2, "", "", "", "", "", 
  "", "", "", "", "", "", "", "", "", "", "", "", "", "", "", "", "", "", "", 
  "", "", 71.3, 3.3469199*^7, 76.134, 28.2, 4.469, 2.873, 6253.104, "", 
  724.417, 7.57, 1.3, 24.7, "", 4., 71.72, 0.72}, 
 {"UZB", "Asia", "Uzbekistan", "2020-07-19", 16752., 566., 536.429, 87., 4., 
  3.857, 500.52, 16.911, 16.028, 2.599, 0.12, 0.115, 1.19, "", "", "", "", 
  "", "", "", "", "", "", "", "", "", "", "", "", "", "", "", "", "", "", "", 
  "", "", "", 71.3, 3.3469199*^7, 76.134, 28.2, 4.469, 2.873, 6253.104, "", 
  724.417, 7.57, 1.3, 24.7, "", 4., 71.72, 0.72}, 
 {"UZB", "Asia", "Uzbekistan", "2020-07-20", 17149., 397., 508.286, 90., 3., 
  3.714, 512.382, 11.862, 15.187, 2.689, 0.09, 0.111, 1.18, "", "", "", "", 
  "", "", "", "", "", "", "", "", "", "", "", "", "", "", "", "", "", "", "", 
  "", "", "", 71.3, 3.3469199*^7, 76.134, 28.2, 4.469, 2.873, 6253.104, "", 
  724.417, 7.57, 1.3, 24.7, "", 4., 71.72, 0.72}, 
 {"UZB", "Asia", "Uzbekistan", "2020-07-21", 17881., 732., 542.286, 95., 5., 
  4., 534.252, 21.871, 16.203, 2.838, 0.149, 0.12, 1.18, "", "", "", "", "", 
  "", "", "", "", "", "", "", "", "", "", "", "", "", "", "", "", "", "", "", 
  "", "", 71.3, 3.3469199*^7, 76.134, 28.2, 4.469, 2.873, 6253.104, "", 
  724.417, 7.57, 1.3, 24.7, "", 4., 71.72, 0.72}, 
 {"UZB", "Asia", "Uzbekistan", "2020-07-22", 18379., 498., 542.571, 98., 3., 
  3.857, 549.132, 14.879, 16.211, 2.928, 0.09, 0.115, 1.17, "", "", "", "", 
  "", "", "", "", "", "", "", "", "", "", "", "", "", "", "", "", "", "", "", 
  "", "", "", 71.3, 3.3469199*^7, 76.134, 28.2, 4.469, 2.873, 6253.104, "", 
  724.417, 7.57, 1.3, 24.7, "", 4., 71.72, 0.72}, 
 {"UZB", "Asia", "Uzbekistan", "2020-07-23", 18986., 607., 560., 103., 5., 
  4., 567.268, 18.136, 16.732, 3.077, 0.149, 0.12, 1.16, "", "", "", "", "", 
  "", "", "", "", "", "", "", "", "", "", "", "", "", "", "", "", "", "", "", 
  "", "", 71.3, 3.3469199*^7, 76.134, 28.2, 4.469, 2.873, 6253.104, "", 
  724.417, 7.57, 1.3, 24.7, "", 4., 71.72, 0.72}, 
 {"UZB", "Asia", "Uzbekistan", "2020-07-24", 19360., 374., 536.143, 106., 3., 
  3.857, 578.442, 11.174, 16.019, 3.167, 0.09, 0.115, 1.15, "", "", "", "", 
  "", "", "", "", "", "", "", "", "", "", "", "", "", "", "", "", "", "", "", 
  "", "", "", 71.3, 3.3469199*^7, 76.134, 28.2, 4.469, 2.873, 6253.104, "", 
  724.417, 7.57, 1.3, 24.7, "", 4., 71.72, 0.72}, 
 {"UZB", "Asia", "Uzbekistan", "2020-07-25", 19952., 592., 538., 111., 5., 
  4., 596.13, 17.688, 16.074, 3.316, 0.149, 0.12, 1.15, "", "", "", "", "", 
  "", "", "", "", "", "", "", "", "", "", "", "", "", "", "", "", "", "", "", 
  "", "", 71.3, 3.3469199*^7, 76.134, 28.2, 4.469, 2.873, 6253.104, "", 
  724.417, 7.57, 1.3, 24.7, "", 4., 71.72, 0.72}, 
 {"UZB", "Asia", "Uzbekistan", "2020-07-26", 20531., 579., 539.857, 116., 5., 
  4.143, 613.43, 17.299, 16.13, 3.466, 0.149, 0.124, 1.15, "", "", "", "", 
  "", "", "", "", "", "", "", "", "", "", "", "", "", "", "", "", "", "", "", 
  "", "", "", 71.3, 3.3469199*^7, 76.134, 28.2, 4.469, 2.873, 6253.104, "", 
  724.417, 7.57, 1.3, 24.7, "", 4., 71.72, 0.72}, 
 {"UZB", "Asia", "Uzbekistan", "2020-07-27", 21209., 678., 580., 121., 5., 
  4.429, 633.687, 20.257, 17.329, 3.615, 0.149, 0.132, 1.15, "", "", "", "", 
  "", "", "", "", "", "", "", "", "", "", "", "", "", "", "", "", "", "", "", 
  "", "", "", 73.15, 3.3469199*^7, 76.134, 28.2, 4.469, 2.873, 6253.104, "", 
  724.417, 7.57, 1.3, 24.7, "", 4., 71.72, 0.72}, 
 {"UZB", "Asia", "Uzbekistan", "2020-07-28", 21699., 490., 545.429, 124., 3., 
  4.143, 648.327, 14.64, 16.296, 3.705, 0.09, 0.124, 1.14, "", "", "", "", 
  "", "", "", "", "", "", "", "", "", "", "", "", "", "", "", "", "", "", "", 
  "", "", "", 73.15, 3.3469199*^7, 76.134, 28.2, 4.469, 2.873, 6253.104, "", 
  724.417, 7.57, 1.3, 24.7, "", 4., 71.72, 0.72}, 
 {"UZB", "Asia", "Uzbekistan", "2020-07-29", 22585., 886., 600.857, 131., 7., 
  4.714, 674.8, 26.472, 17.953, 3.914, 0.209, 0.141, 1.15, "", "", "", "", 
  "", "", "", "", "", "", "", "", "", "", "", "", "", "", "", "", "", "", "", 
  "", "", "", 73.15, 3.3469199*^7, 76.134, 28.2, 4.469, 2.873, 6253.104, "", 
  724.417, 7.57, 1.3, 24.7, "", 4., 71.72, 0.72}, 
 {"UZB", "Asia", "Uzbekistan", "2020-07-30", 23271., 686., 612.143, 136., 5., 
  4.714, 695.296, 20.496, 18.29, 4.063, 0.149, 0.141, 1.14, "", "", "", "", 
  "", "", "", "", "", "", "", "", "", "", "", "", "", "", "", "", "", "", "", 
  "", "", "", 73.15, 3.3469199*^7, 76.134, 28.2, 4.469, 2.873, 6253.104, "", 
  724.417, 7.57, 1.3, 24.7, "", 4., 71.72, 0.72}, 
 {"UZB", "Asia", "Uzbekistan", "2020-07-31", 24009., 738., 664.143, 141., 5., 
  5., 717.346, 22.05, 19.843, 4.213, 0.149, 0.149, 1.13, "", "", "", "", "", 
  "", "", "", "", "", "", "", "", "", "", "", "", "", "", "", "", "", "", "", 
  "", "", 73.15, 3.3469199*^7, 76.134, 28.2, 4.469, 2.873, 6253.104, "", 
  724.417, 7.57, 1.3, 24.7, "", 4., 71.72, 0.72}, 
 {"UZB", "Asia", "Uzbekistan", "2020-08-01", 24783., 774., 690.143, 147., 6., 
  5.143, 740.472, 23.126, 20.62, 4.392, 0.179, 0.154, 1.12, "", "", "", "", 
  "", "", "", "", "", "", "", "", "", "", "", "", "", "", "", "", "", "", "", 
  "", "", "", 73.15, 3.3469199*^7, 76.134, 28.2, 4.469, 2.873, 6253.104, "", 
  724.417, 7.57, 1.3, 24.7, "", 4., 71.72, 0.72}, 
 {"UZB", "Asia", "Uzbekistan", "2020-08-02", 25336., 553., 686.429, 151., 4., 
  5., 756.995, 16.523, 20.509, 4.512, 0.12, 0.149, 1.11, "", "", "", "", "", 
  "", "", "", "", "", "", "", "", "", "", "", "", "", "", "", "", "", "", "", 
  "", "", 73.15, 3.3469199*^7, 76.134, 28.2, 4.469, 2.873, 6253.104, "", 
  724.417, 7.57, 1.3, 24.7, "", 4., 71.72, 0.72}, 
 {"UZB", "Asia", "Uzbekistan", "2020-08-03", 26066., 730., 693.857, 157., 6., 
  5.143, 778.806, 21.811, 20.731, 4.691, 0.179, 0.154, 1.1, "", "", "", "", 
  "", "", "", "", "", "", "", "", "", "", "", "", "", "", "", "", "", "", "", 
  "", "", "", 73.15, 3.3469199*^7, 76.134, 28.2, 4.469, 2.873, 6253.104, "", 
  724.417, 7.57, 1.3, 24.7, "", 4., 71.72, 0.72}, 
 {"UZB", "Asia", "Uzbekistan", "2020-08-04", 27047., 981., 764., 165., 8., 
  5.857, 808.116, 29.311, 22.827, 4.93, 0.239, 0.175, 1.09, "", "", "", "", 
  "", "", "", "", "", "", "", "", "", "", "", "", "", "", "", "", "", "", "", 
  "", "", "", 73.15, 3.3469199*^7, 76.134, 28.2, 4.469, 2.873, 6253.104, "", 
  724.417, 7.57, 1.3, 24.7, "", 4., 71.72, 0.72}, 
 {"UZB", "Asia", "Uzbekistan", "2020-08-05", 27793., 746., 744., 171., 6., 
  5.714, 830.405, 22.289, 22.229, 5.109, 0.179, 0.171, 1.08, "", "", "", "", 
  "", "", "", "", "", "", "", "", "", "", "", "", "", "", "", "", "", "", "", 
  "", "", "", 73.15, 3.3469199*^7, 76.134, 28.2, 4.469, 2.873, 6253.104, "", 
  724.417, 7.57, 1.3, 24.7, "", 4., 71.72, 0.72}, 
 {"UZB", "Asia", "Uzbekistan", "2020-08-06", 28315., 522., 720.571, 175., 4., 
  5.571, 846.002, 15.596, 21.529, 5.229, 0.12, 0.166, 1.06, "", "", "", "", 
  "", "", "", "", "", "", "", "", "", "", "", "", "", "", "", "", "", "", "", 
  "", "", "", 73.15, 3.3469199*^7, 76.134, 28.2, 4.469, 2.873, 6253.104, "", 
  724.417, 7.57, 1.3, 24.7, "", 4., 71.72, 0.72}, 
 {"UZB", "Asia", "Uzbekistan", "2020-08-07", 29057., 742., 721.143, 181., 6., 
  5.714, 868.171, 22.17, 21.546, 5.408, 0.179, 0.171, 1.05, "", "", "", "", 
  "", "", "", "", "", "", "", "", "", "", "", "", "", "", "", "", "", "", "", 
  "", "", "", 73.15, 3.3469199*^7, 76.134, 28.2, 4.469, 2.873, 6253.104, "", 
  724.417, 7.57, 1.3, 24.7, "", 4., 71.72, 0.72}, 
 {"UZB", "Asia", "Uzbekistan", "2020-08-08", 29652., 595., 695.571, 187., 6., 
  5.714, 885.949, 17.778, 20.782, 5.587, 0.179, 0.171, 1.04, "", "", "", "", 
  "", "", "", "", "", "", "", "", "", "", "", "", "", "", "", "", "", "", "", 
  "", "", "", 73.15, 3.3469199*^7, 76.134, 28.2, 4.469, 2.873, 6253.104, "", 
  724.417, 7.57, 1.3, 24.7, "", 4., 71.72, 0.72}, 
 {"UZB", "Asia", "Uzbekistan", "2020-08-09", 30609., 957., 753.286, 194., 7., 
  6.143, 914.542, 28.593, 22.507, 5.796, 0.209, 0.184, 1.03, "", "", "", "", 
  "", "", "", "", "", "", "", "", "", "", "", "", "", "", "", "", "", "", "", 
  "", "", "", 73.15, 3.3469199*^7, 76.134, 28.2, 4.469, 2.873, 6253.104, "", 
  724.417, 7.57, 1.3, 24.7, "", 4., 71.72, 0.72}, 
 {"UZB", "Asia", "Uzbekistan", "2020-08-10", 31304., 695., 748.286, 200., 6., 
  6.143, 935.308, 20.765, 22.357, 5.976, 0.179, 0.184, 1.01, "", "", "", "", 
  "", "", "", "", "", "", "", "", "", "", "", "", "", "", "", "", "", "", "", 
  "", "", "", 73.15, 3.3469199*^7, 76.134, 28.2, 4.469, 2.873, 6253.104, "", 
  724.417, 7.57, 1.3, 24.7, "", 4., 71.72, 0.72}, 
 {"UZB", "Asia", "Uzbekistan", "2020-08-11", 31747., 443., 671.429, 204., 4., 
  5.571, 948.544, 13.236, 20.061, 6.095, 0.12, 0.166, 1., "", "", "", "", "", 
  "", "", "", "", "", "", "", "", "", "", "", "", "", "", "", "", "", "", "", 
  "", "", 73.15, 3.3469199*^7, 76.134, 28.2, 4.469, 2.873, 6253.104, "", 
  724.417, 7.57, 1.3, 24.7, "", 4., 71.72, 0.72}, 
 {"UZB", "Asia", "Uzbekistan", "2020-08-12", 32654., 907., 694.429, 211., 7., 
  5.714, 975.643, 27.1, 20.748, 6.304, 0.209, 0.171, 0.99, "", "", "", "", 
  "", "", "", "", "", "", "", "", "", "", "", "", "", "", "", "", "", "", "", 
  "", "", "", 73.15, 3.3469199*^7, 76.134, 28.2, 4.469, 2.873, 6253.104, "", 
  724.417, 7.57, 1.3, 24.7, "", 4., 71.72, 0.72}, 
 {"UZB", "Asia", "Uzbekistan", "2020-08-13", 33323., 669., 715.429, 216., 5., 
  5.857, 995.632, 19.989, 21.376, 6.454, 0.149, 0.175, 0.98, "", "", "", "", 
  "", "", "", "", "", "", "", "", "", "", "", "", "", "", "", "", "", "", "", 
  "", "", "", 73.15, 3.3469199*^7, 76.134, 28.2, 4.469, 2.873, 6253.104, "", 
  724.417, 7.57, 1.3, 24.7, "", 4., 71.72, 0.72}, 
 {"UZB", "Asia", "Uzbekistan", "2020-08-14", 33821., 498., 680.571, 220., 4., 
  5.571, 1010.511, 14.879, 20.334, 6.573, 0.12, 0.166, 0.96, "", "", "", "", 
  "", "", "", "", "", "", "", "", "", "", "", "", "", "", "", "", "", "", "", 
  "", "", "", 73.15, 3.3469199*^7, 76.134, 28.2, 4.469, 2.873, 6253.104, "", 
  724.417, 7.57, 1.3, 24.7, "", 4., 71.72, 0.72}, 
 {"UZB", "Asia", "Uzbekistan", "2020-08-15", 34528., 707., 696.571, 225., 5., 
  5.429, 1031.635, 21.124, 20.812, 6.723, 0.149, 0.162, 0.95, "", "", "", "", 
  "", "", "", "", "", "", "", "", "", "", "", "", "", "", "", "", "", "", "", 
  "", "", "", 51.85, 3.3469199*^7, 76.134, 28.2, 4.469, 2.873, 6253.104, "", 
  724.417, 7.57, 1.3, 24.7, "", 4., 71.72, 0.72}, 
 {"UZB", "Asia", "Uzbekistan", "2020-08-16", 35329., 801., 674.286, 232., 7., 
  5.429, 1055.568, 23.932, 20.146, 6.932, 0.209, 0.162, 0.94, "", "", "", "", 
  "", "", "", "", "", "", "", "", "", "", "", "", "", "", "", "", "", "", "", 
  "", "", "", 51.85, 3.3469199*^7, 76.134, 28.2, 4.469, 2.873, 6253.104, "", 
  724.417, 7.57, 1.3, 24.7, "", 4., 71.72, 0.72}, 
 {"UZB", "Asia", "Uzbekistan", "2020-08-17", 35702., 373., 628.286, 236., 4., 
  5.143, 1066.712, 11.145, 18.772, 7.051, 0.12, 0.154, 0.93, "", "", "", "", 
  "", "", "", "", "", "", "", "", "", "", "", "", "", "", "", "", "", "", "", 
  "", "", "", 51.85, 3.3469199*^7, 76.134, 28.2, 4.469, 2.873, 6253.104, "", 
  724.417, 7.57, 1.3, 24.7, "", 4., 71.72, 0.72}, 
 {"UZB", "Asia", "Uzbekistan", "2020-08-18", 36352., 650., 657.857, 242., 6., 
  5.429, 1086.133, 19.421, 19.656, 7.231, 0.179, 0.162, 0.92, "", "", "", "", 
  "", "", "", "", "", "", "", "", "", "", "", "", "", "", "", "", "", "", "", 
  "", "", "", 51.85, 3.3469199*^7, 76.134, 28.2, 4.469, 2.873, 6253.104, "", 
  724.417, 7.57, 1.3, 24.7, "", 4., 71.72, 0.72}, 
 {"UZB", "Asia", "Uzbekistan", "2020-08-19", 37112., 760., 636.857, 248., 6., 
  5.286, 1108.84, 22.707, 19.028, 7.41, 0.179, 0.158, 0.91, "", "", "", "", 
  "", "", "", "", "", "", "", "", "", "", "", "", "", "", "", "", "", "", "", 
  "", "", "", 51.85, 3.3469199*^7, 76.134, 28.2, 4.469, 2.873, 6253.104, "", 
  724.417, 7.57, 1.3, 24.7, "", 4., 71.72, 0.72}, 
 {"UZB", "Asia", "Uzbekistan", "2020-08-20", 37547., 435., 603.429, 252., 4., 
  5.143, 1121.837, 12.997, 18.029, 7.529, 0.12, 0.154, 0.89, "", "", "", "", 
  "", "", "", "", "", "", "", "", "", "", "", "", "", "", "", "", "", "", "", 
  "", "", "", 51.85, 3.3469199*^7, 76.134, 28.2, 4.469, 2.873, 6253.104, "", 
  724.417, 7.57, 1.3, 24.7, "", 4., 71.72, 0.72}, 
 {"UZB", "Asia", "Uzbekistan", "2020-08-21", 38074., 527., 607.571, 260., 8., 
  5.714, 1137.583, 15.746, 18.153, 7.768, 0.239, 0.171, 0.88, "", "", "", "", 
  "", "", "", "", "", "", "", "", "", "", "", "", "", "", "", "", "", "", "", 
  "", "", "", 51.85, 3.3469199*^7, 76.134, 28.2, 4.469, 2.873, 6253.104, "", 
  724.417, 7.57, 1.3, 24.7, "", 4., 71.72, 0.72}, 
 {"UZB", "Asia", "Uzbekistan", "2020-08-22", 38532., 458., 572., 267., 7., 
  6., 1151.267, 13.684, 17.09, 7.977, 0.209, 0.179, 0.87, "", "", "", "", "", 
  "", "", "", "", "", "", "", "", "", "", "", "", "", "", "", "", "", "", "", 
  "", "", 51.85, 3.3469199*^7, 76.134, 28.2, 4.469, 2.873, 6253.104, "", 
  724.417, 7.57, 1.3, 24.7, "", 4., 71.72, 0.72}, 
 {"UZB", "Asia", "Uzbekistan", "2020-08-23", 38946., 414., 516.714, 273., 6., 
  5.857, 1163.637, 12.37, 15.439, 8.157, 0.179, 0.175, 0.86, "", "", "", "", 
  "", "", "", "", "", "", "", "", "", "", "", "", "", "", "", "", "", "", "", 
  "", "", "", 51.85, 3.3469199*^7, 76.134, 28.2, 4.469, 2.873, 6253.104, "", 
  724.417, 7.57, 1.3, 24.7, "", 4., 71.72, 0.72}, 
 {"UZB", "Asia", "Uzbekistan", "2020-08-24", 39348., 402., 520.857, 280., 7., 
  6.286, 1175.648, 12.011, 15.562, 8.366, 0.209, 0.188, 0.85, "", "", "", "", 
  "", "", "", "", "", "", "", "", "", "", "", "", "", "", "", "", "", "", "", 
  "", "", "", 51.85, 3.3469199*^7, 76.134, 28.2, 4.469, 2.873, 6253.104, "", 
  724.417, 7.57, 1.3, 24.7, "", 4., 71.72, 0.72}, 
 {"UZB", "Asia", "Uzbekistan", "2020-08-25", 39641., 293., 469.857, 284., 4., 
  6., 1184.402, 8.754, 14.038, 8.485, 0.12, 0.179, 0.85, "", "", "", "", "", 
  "", "", "", "", "", "", "", "", "", "", "", "", "", "", "", "", "", "", "", 
  "", "", 51.85, 3.3469199*^7, 76.134, 28.2, 4.469, 2.873, 6253.104, "", 
  724.417, 7.57, 1.3, 24.7, "", 4., 71.72, 0.72}, 
 {"UZB", "Asia", "Uzbekistan", "2020-08-26", 39964., 323., 407.429, 291., 7., 
  6.143, 1194.053, 9.651, 12.173, 8.695, 0.209, 0.184, 0.85, "", "", "", "", 
  "", "", "", "", "", "", "", "", "", "", "", "", "", "", "", "", "", "", "", 
  "", "", "", 51.85, 3.3469199*^7, 76.134, 28.2, 4.469, 2.873, 6253.104, "", 
  724.417, 7.57, 1.3, 24.7, "", 4., 71.72, 0.72}, 
 {"UZB", "Asia", "Uzbekistan", "2020-08-27", 40447., 483., 414.286, 298., 7., 
  6.571, 1208.484, 14.431, 12.378, 8.904, 0.209, 0.196, 0.86, "", "", "", "", 
  "", "", "", "", "", "", "", "", "", "", "", "", "", "", "", "", "", "", "", 
  "", "", "", 51.85, 3.3469199*^7, 76.134, 28.2, 4.469, 2.873, 6253.104, "", 
  724.417, 7.57, 1.3, 24.7, "", 4., 71.72, 0.72}, 
 {"UZB", "Asia", "Uzbekistan", "2020-08-28", 40720., 273., 378., 302., 4., 
  6., 1216.641, 8.157, 11.294, 9.023, 0.12, 0.179, 0.86, "", "", "", "", "", 
  "", "", "", "", "", "", "", "", "", "", "", "", "", "", "", "", "", "", "", 
  "", "", 51.85, 3.3469199*^7, 76.134, 28.2, 4.469, 2.873, 6253.104, "", 
  724.417, 7.57, 1.3, 24.7, "", 4., 71.72, 0.72}, 
 {"UZB", "Asia", "Uzbekistan", "2020-08-29", 41067., 347., 362.143, 307., 5., 
  5.714, 1227.009, 10.368, 10.82, 9.173, 0.149, 0.171, 0.87, "", "", "", "", 
  "", "", "", "", "", "", "", "", "", "", "", "", "", "", "", "", "", "", "", 
  "", "", "", 51.85, 3.3469199*^7, 76.134, 28.2, 4.469, 2.873, 6253.104, "", 
  724.417, 7.57, 1.3, 24.7, "", 4., 71.72, 0.72}, 
 {"UZB", "Asia", "Uzbekistan", "2020-08-30", 41424., 357., 354., 313., 6., 
  5.714, 1237.675, 10.667, 10.577, 9.352, 0.179, 0.171, 0.88, "", "", "", "", 
  "", "", "", "", "", "", "", "", "", "", "", "", "", "", "", "", "", "", "", 
  "", "", "", 51.85, 3.3469199*^7, 76.134, 28.2, 4.469, 2.873, 6253.104, "", 
  724.417, 7.57, 1.3, 24.7, "", 4., 71.72, 0.72}, 
 {"UZB", "Asia", "Uzbekistan", "2020-08-31", 41893., 469., 363.571, 320., 7., 
  5.714, 1251.688, 14.013, 10.863, 9.561, 0.209, 0.171, 0.89, "", "", "", "", 
  "", "", "", "", "", "", "", "", "", "", "", "", "", "", "", "", "", "", "", 
  "", "", "", 51.85, 3.3469199*^7, 76.134, 28.2, 4.469, 2.873, 6253.104, "", 
  724.417, 7.57, 1.3, 24.7, "", 4., 71.72, 0.72}, 
 {"UZB", "Asia", "Uzbekistan", "2020-09-01", 42127., 234., 355.143, 323., 3., 
  5.571, 1258.68, 6.992, 10.611, 9.651, 0.09, 0.166, 0.9, "", "", "", "", "", 
  "", "", "", "", "", "", "", "", "", "", "", "", "", "", "", "", "", "", "", 
  "", "", 49.07, 3.3469199*^7, 76.134, 28.2, 4.469, 2.873, 6253.104, "", 
  724.417, 7.57, 1.3, 24.7, "", 4., 71.72, 0.72}, 
 {"UZB", "Asia", "Uzbekistan", "2020-09-02", 42437., 310., 353.286, 327., 4., 
  5.143, 1267.942, 9.262, 10.556, 9.77, 0.12, 0.154, 0.91, "", "", "", "", 
  "", "", "", "", "", "", "", "", "", "", "", "", "", "", "", "", "", "", "", 
  "", "", "", 49.07, 3.3469199*^7, 76.134, 28.2, 4.469, 2.873, 6253.104, "", 
  724.417, 7.57, 1.3, 24.7, "", 4., 71.72, 0.72}, 
 {"UZB", "Asia", "Uzbekistan", "2020-09-03", 42688., 251., 320.143, 331., 4., 
  4.714, 1275.441, 7.499, 9.565, 9.89, 0.12, 0.141, 0.93, "", "", "", "", "", 
  "", "", "", "", "", "", "", "", "", "", "", "", "", "", "", "", "", "", "", 
  "", "", 49.07, 3.3469199*^7, 76.134, 28.2, 4.469, 2.873, 6253.104, "", 
  724.417, 7.57, 1.3, 24.7, "", 4., 71.72, 0.72}, 
 {"UZB", "Asia", "Uzbekistan", "2020-09-04", 42998., 310., 325.429, 338., 7., 
  5.143, 1284.704, 9.262, 9.723, 10.099, 0.209, 0.154, 0.95, "", "", "", "", 
  "", "", "", "", "", "", "", "", "", "", "", "", "", "", "", "", "", "", "", 
  "", "", "", 49.07, 3.3469199*^7, 76.134, 28.2, 4.469, 2.873, 6253.104, "", 
  724.417, 7.57, 1.3, 24.7, "", 4., 71.72, 0.72}, 
 {"UZB", "Asia", "Uzbekistan", "2020-09-05", 43293., 295., 318., 343., 5., 
  5.143, 1293.518, 8.814, 9.501, 10.248, 0.149, 0.154, 0.97, "", "", "", "", 
  "", "", "", "", "", "", "", "", "", "", "", "", "", "", "", "", "", "", "", 
  "", "", "", 45.37, 3.3469199*^7, 76.134, 28.2, 4.469, 2.873, 6253.104, "", 
  724.417, 7.57, 1.3, 24.7, "", 4., 71.72, 0.72}, 
 {"UZB", "Asia", "Uzbekistan", "2020-09-06", 43587., 294., 309., 347., 4., 
  4.857, 1302.302, 8.784, 9.232, 10.368, 0.12, 0.145, 1., "", "", "", "", "", 
  "", "", "", "", "", "", "", "", "", "", "", "", "", "", "", "", "", "", "", 
  "", "", 45.37, 3.3469199*^7, 76.134, 28.2, 4.469, 2.873, 6253.104, "", 
  724.417, 7.57, 1.3, 24.7, "", 4., 71.72, 0.72}, 
 {"UZB", "Asia", "Uzbekistan", "2020-09-07", 43893., 306., 285.714, 352., 5., 
  4.571, 1311.445, 9.143, 8.537, 10.517, 0.149, 0.137, 1.02, "", "", "", "", 
  "", "", "", "", "", "", "", "", "", "", "", "", "", "", "", "", "", "", "", 
  "", "", "", 43.52, 3.3469199*^7, 76.134, 28.2, 4.469, 2.873, 6253.104, "", 
  724.417, 7.57, 1.3, 24.7, "", 4., 71.72, 0.72}, 
 {"UZB", "Asia", "Uzbekistan", "2020-09-08", 44281., 388., 307.714, 358., 6., 
  5., 1323.037, 11.593, 9.194, 10.696, 0.179, 0.149, 1.05, "", "", "", "", 
  "", "", "", "", "", "", "", "", "", "", "", "", "", "", "", "", "", "", "", 
  "", "", "", 43.52, 3.3469199*^7, 76.134, 28.2, 4.469, 2.873, 6253.104, "", 
  724.417, 7.57, 1.3, 24.7, "", 4., 71.72, 0.72}, 
 {"UZB", "Asia", "Uzbekistan", "2020-09-09", 44930., 649., 356.143, 366., 8., 
  5.571, 1342.428, 19.391, 10.641, 10.935, 0.239, 0.166, 1.08, "", "", "", 
  "", "", "", "", "", "", "", "", "", "", "", "", "", "", "", "", "", "", "", 
  "", "", "", "", 43.52, 3.3469199*^7, 76.134, 28.2, 4.469, 2.873, 6253.104, 
  "", 724.417, 7.57, 1.3, 24.7, "", 4., 71.72, 0.72}, 
 {"UZB", "Asia", "Uzbekistan", "2020-09-10", 45473., 543., 397.857, 370., 4., 
  5.571, 1358.652, 16.224, 11.887, 11.055, 0.12, 0.166, 1.1, "", "", "", "", 
  "", "", "", "", "", "", "", "", "", "", "", "", "", "", "", "", "", "", "", 
  "", "", "", 43.52, 3.3469199*^7, 76.134, 28.2, 4.469, 2.873, 6253.104, "", 
  724.417, 7.57, 1.3, 24.7, "", 4., 71.72, 0.72}, 
 {"UZB", "Asia", "Uzbekistan", "2020-09-11", 46160., 687., 451.714, 377., 7., 
  5.571, 1379.179, 20.526, 13.496, 11.264, 0.209, 0.166, 1.11, "", "", "", 
  "", "", "", "", "", "", "", "", "", "", "", "", "", "", "", "", "", "", "", 
  "", "", "", "", 43.52, 3.3469199*^7, 76.134, 28.2, 4.469, 2.873, 6253.104, 
  "", 724.417, 7.57, 1.3, 24.7, "", 4., 71.72, 0.72}, 
 {"UZB", "Asia", "Uzbekistan", "2020-09-12", 46721., 561., 489.714, 384., 7., 
  5.857, 1395.94, 16.762, 14.632, 11.473, 0.209, 0.175, 1.11, "", "", "", "", 
  "", "", "", "", "", "", "", "", "", "", "", "", "", "", "", "", "", "", "", 
  "", "", "", 43.52, 3.3469199*^7, 76.134, 28.2, 4.469, 2.873, 6253.104, "", 
  724.417, 7.57, 1.3, 24.7, "", 4., 71.72, 0.72}, 
 {"UZB", "Asia", "Uzbekistan", "2020-09-13", 47287., 566., 528.571, 390., 6., 
  6.143, 1412.851, 16.911, 15.793, 11.653, 0.179, 0.184, 1.11, "", "", "", 
  "", "", "", "", "", "", "", "", "", "", "", "", "", "", "", "", "", "", "", 
  "", "", "", "", 43.52, 3.3469199*^7, 76.134, 28.2, 4.469, 2.873, 6253.104, 
  "", 724.417, 7.57, 1.3, 24.7, "", 4., 71.72, 0.72}, 
 {"UZB", "Asia", "Uzbekistan", "2020-09-14", 47836., 549., 563.286, 396., 6., 
  6.286, 1429.254, 16.403, 16.83, 11.832, 0.179, 0.188, 1.1, "", "", "", "", 
  "", "", "", "", "", "", "", "", "", "", "", "", "", "", "", "", "", "", "", 
  "", "", "", 43.52, 3.3469199*^7, 76.134, 28.2, 4.469, 2.873, 6253.104, "", 
  724.417, 7.57, 1.3, 24.7, "", 4., 71.72, 0.72}, 
 {"UZB", "Asia", "Uzbekistan", "2020-09-15", 48429., 593., 592.571, 402., 6., 
  6.286, 1446.972, 17.718, 17.705, 12.011, 0.179, 0.188, 1.1, "", "", "", "", 
  "", "", "", "", "", "", "", "", "", "", "", "", "", "", "", "", "", "", "", 
  "", "", "", 43.52, 3.3469199*^7, 76.134, 28.2, 4.469, 2.873, 6253.104, "", 
  724.417, 7.57, 1.3, 24.7, "", 4., 71.72, 0.72}, 
 {"UZB", "Asia", "Uzbekistan", "2020-09-16", 49015., 586., 583.571, 407., 5., 
  5.857, 1464.481, 17.509, 17.436, 12.16, 0.149, 0.175, 1.09, "", "", "", "", 
  "", "", "", "", "", "", "", "", "", "", "", "", "", "", "", "", "", "", "", 
  "", "", "", 43.52, 3.3469199*^7, 76.134, 28.2, 4.469, 2.873, 6253.104, "", 
  724.417, 7.57, 1.3, 24.7, "", 4., 71.72, 0.72}, 
 {"UZB", "Asia", "Uzbekistan", "2020-09-17", 49627., 612., 593.429, 413., 6., 
  6.143, 1482.766, 18.285, 17.731, 12.34, 0.179, 0.184, 1.08, "", "", "", "", 
  "", "", "", "", "", "", "", "", "", "", "", "", "", "", "", "", "", "", "", 
  "", "", "", 43.52, 3.3469199*^7, 76.134, 28.2, 4.469, 2.873, 6253.104, "", 
  724.417, 7.57, 1.3, 24.7, "", 4., 71.72, 0.72}, 
 {"UZB", "Asia", "Uzbekistan", "2020-09-18", 50253., 626., 584.714, 419., 6., 
  6., 1501.47, 18.704, 17.47, 12.519, 0.179, 0.179, 1.07, "", "", "", "", "", 
  "", "", "", "", "", "", "", "", "", "", "", "", "", "", "", "", "", "", "", 
  "", "", 43.52, 3.3469199*^7, 76.134, 28.2, 4.469, 2.873, 6253.104, "", 
  724.417, 7.57, 1.3, 24.7, "", 4., 71.72, 0.72}, 
 {"UZB", "Asia", "Uzbekistan", "2020-09-19", 50992., 739., 610.143, 427., 8., 
  6.143, 1523.55, 22.08, 18.23, 12.758, 0.239, 0.184, 1.06, "", "", "", "", 
  "", "", "", "", "", "", "", "", "", "", "", "", "", "", "", "", "", "", "", 
  "", "", "", 43.52, 3.3469199*^7, 76.134, 28.2, 4.469, 2.873, 6253.104, "", 
  724.417, 7.57, 1.3, 24.7, "", 4., 71.72, 0.72}, 
 {"UZB", "Asia", "Uzbekistan", "2020-09-20", 51640., 648., 621.857, 433., 6., 
  6.143, 1542.911, 19.361, 18.58, 12.937, 0.179, 0.184, 1.05, "", "", "", "", 
  "", "", "", "", "", "", "", "", "", "", "", "", "", "", "", "", "", "", "", 
  "", "", "", 43.52, 3.3469199*^7, 76.134, 28.2, 4.469, 2.873, 6253.104, "", 
  724.417, 7.57, 1.3, 24.7, "", 4., 71.72, 0.72}, 
 {"UZB", "Asia", "Uzbekistan", "2020-09-21", 52070., 430., 604.857, 437., 4., 
  5.857, 1555.759, 12.848, 18.072, 13.057, 0.12, 0.175, 1.03, "", "", "", "", 
  "", "", "", "", "", "", "", "", "", "", "", "", "", "", "", "", "", "", "", 
  "", "", "", 43.52, 3.3469199*^7, 76.134, 28.2, 4.469, 2.873, 6253.104, "", 
  724.417, 7.57, 1.3, 24.7, "", 4., 71.72, 0.72}, 
 {"UZB", "Asia", "Uzbekistan", "2020-09-22", 52685., 615., 608., 442., 5., 
  5.714, 1574.134, 18.375, 18.166, 13.206, 0.149, 0.171, 1.02, "", "", "", 
  "", "", "", "", "", "", "", "", "", "", "", "", "", "", "", "", "", "", "", 
  "", "", "", "", 43.52, 3.3469199*^7, 76.134, 28.2, 4.469, 2.873, 6253.104, 
  "", 724.417, 7.57, 1.3, 24.7, "", 4., 71.72, 0.72}, 
 {"UZB", "Asia", "Uzbekistan", "2020-09-23", 53275., 590., 608.571, 444., 2., 
  5.286, 1591.762, 17.628, 18.183, 13.266, 0.06, 0.158, 1., "", "", "", "", 
  "", "", "", "", "", "", "", "", "", "", "", "", "", "", "", "", "", "", "", 
  "", "", "", 43.52, 3.3469199*^7, 76.134, 28.2, 4.469, 2.873, 6253.104, "", 
  724.417, 7.57, 1.3, 24.7, "", 4., 71.72, 0.72}, 
 {"UZB", "Asia", "Uzbekistan", "2020-09-24", 53834., 559., 601., 446., 2., 
  4.714, 1608.464, 16.702, 17.957, 13.326, 0.06, 0.141, 0.99, "", "", "", "", 
  "", "", "", "", "", "", "", "", "", "", "", "", "", "", "", "", "", "", "", 
  "", "", "", 43.52, 3.3469199*^7, 76.134, 28.2, 4.469, 2.873, 6253.104, "", 
  724.417, 7.57, 1.3, 24.7, "", 4., 71.72, 0.72}, 
 {"UZB", "Asia", "Uzbekistan", "2020-09-25", 54392., 558., 591.286, 449., 3., 
  4.286, 1625.136, 16.672, 17.667, 13.415, 0.09, 0.128, 0.98, "", "", "", "", 
  "", "", "", "", "", "", "", "", "", "", "", "", "", "", "", "", "", "", "", 
  "", "", "", 43.52, 3.3469199*^7, 76.134, 28.2, 4.469, 2.873, 6253.104, "", 
  724.417, 7.57, 1.3, 24.7, "", 4., 71.72, 0.72}, 
 {"UZB", "Asia", "Uzbekistan", "2020-09-26", 54819., 427., 546.714, 452., 3., 
  3.571, 1637.894, 12.758, 16.335, 13.505, 0.09, 0.107, 0.96, "", "", "", "", 
  "", "", "", "", "", "", "", "", "", "", "", "", "", "", "", "", "", "", "", 
  "", "", "", 43.52, 3.3469199*^7, 76.134, 28.2, 4.469, 2.873, 6253.104, "", 
  724.417, 7.57, 1.3, 24.7, "", 4., 71.72, 0.72}, 
 {"UZB", "Asia", "Uzbekistan", "2020-09-27", 55320., 501., 525.714, 458., 6., 
  3.571, 1652.863, 14.969, 15.707, 13.684, 0.179, 0.107, 0.95, "", "", "", 
  "", "", "", "", "", "", "", "", "", "", "", "", "", "", "", "", "", "", "", 
  "", "", "", "", 43.52, 3.3469199*^7, 76.134, 28.2, 4.469, 2.873, 6253.104, 
  "", 724.417, 7.57, 1.3, 24.7, "", 4., 71.72, 0.72}, 
 {"UZB", "Asia", "Uzbekistan", "2020-09-28", 55776., 456., 529.429, 460., 2., 
  3.286, 1666.487, 13.624, 15.818, 13.744, 0.06, 0.098, 0.94, "", "", "", "", 
  "", "", "", "", "", "", "", "", "", "", "", "", "", "", "", "", "", "", "", 
  "", "", "", 43.52, 3.3469199*^7, 76.134, 28.2, 4.469, 2.873, 6253.104, "", 
  724.417, 7.57, 1.3, 24.7, "", 4., 71.72, 0.72}, 
 {"UZB", "Asia", "Uzbekistan", "2020-09-29", 56354., 578., 524.143, 466., 6., 
  3.429, 1683.757, 17.27, 15.66, 13.923, 0.179, 0.102, 0.93, "", "", "", "", 
  "", "", "", "", "", "", "", "", "", "", "", "", "", "", "", "", "", "", "", 
  "", "", "", 43.52, 3.3469199*^7, 76.134, 28.2, 4.469, 2.873, 6253.104, "", 
  724.417, 7.57, 1.3, 24.7, "", 4., 71.72, 0.72}, 
 {"UZB", "Asia", "Uzbekistan", "2020-09-30", 56717., 363., 491.714, 470., 4., 
  3.714, 1694.603, 10.846, 14.692, 14.043, 0.12, 0.111, 0.92, "", "", "", "", 
  "", "", "", "", "", "", "", "", "", "", "", "", "", "", "", "", "", "", "", 
  "", "", "", 43.52, 3.3469199*^7, 76.134, 28.2, 4.469, 2.873, 6253.104, "", 
  724.417, 7.57, 1.3, 24.7, "", 4., 71.72, 0.72}, 
 {"UZB", "Asia", "Uzbekistan", "2020-10-01", 57190., 473., 479.429, 471., 1., 
  3.571, 1708.735, 14.132, 14.324, 14.073, 0.03, 0.107, 0.91, "", "", "", "", 
  "", "", "", "", "", "", "", "", "", "", "", "", "", "", "", "", "", "", "", 
  "", "", "", 43.52, 3.3469199*^7, 76.134, 28.2, 4.469, 2.873, 6253.104, "", 
  724.417, 7.57, 1.3, 24.7, "", 4., 71.72, 0.72}, 
 {"UZB", "Asia", "Uzbekistan", "2020-10-02", 57454., 264., 437.429, 472., 1., 
  3.286, 1716.623, 7.888, 13.07, 14.103, 0.03, 0.098, 0.91, "", "", "", "", 
  "", "", "", "", "", "", "", "", "", "", "", "", "", "", "", "", "", "", "", 
  "", "", "", 43.52, 3.3469199*^7, 76.134, 28.2, 4.469, 2.873, 6253.104, "", 
  724.417, 7.57, 1.3, 24.7, "", 4., 71.72, 0.72}, 
 {"UZB", "Asia", "Uzbekistan", "2020-10-03", 58238., 784., 488.429, 477., 5., 
  3.571, 1740.048, 23.425, 14.593, 14.252, 0.149, 0.107, 0.91, "", "", "", 
  "", "", "", "", "", "", "", "", "", "", "", "", "", "", "", "", "", "", "", 
  "", "", "", "", 43.52, 3.3469199*^7, 76.134, 28.2, 4.469, 2.873, 6253.104, 
  "", 724.417, 7.57, 1.3, 24.7, "", 4., 71.72, 0.72}, 
 {"UZB", "Asia", "Uzbekistan", "2020-10-04", 58612., 374., 470.286, 480., 3., 
  3.143, 1751.222, 11.174, 14.051, 14.342, 0.09, 0.094, 0.89, "", "", "", "", 
  "", "", "", "", "", "", "", "", "", "", "", "", "", "", "", "", "", "", "", 
  "", "", "", 43.52, 3.3469199*^7, 76.134, 28.2, 4.469, 2.873, 6253.104, "", 
  724.417, 7.57, 1.3, 24.7, "", 4., 71.72, 0.72}, 
 {"UZB", "Asia", "Uzbekistan", "2020-10-05", 58946., 334., 452.857, 485., 5., 
  3.571, 1761.201, 9.979, 13.531, 14.491, 0.149, 0.107, 0.89, "", "", "", "", 
  "", "", "", "", "", "", "", "", "", "", "", "", "", "", "", "", "", "", "", 
  "", "", "", 43.52, 3.3469199*^7, 76.134, 28.2, 4.469, 2.873, 6253.104, "", 
  724.417, 7.57, 1.3, 24.7, "", 4., 71.72, 0.72}, 
 {"UZB", "Asia", "Uzbekistan", "2020-10-06", 59343., 397., 427., 489., 4., 
  3.286, 1773.063, 11.862, 12.758, 14.61, 0.12, 0.098, 0.88, "", "", "", "", 
  "", "", "", "", "", "", "", "", "", "", "", "", "", "", "", "", "", "", "", 
  "", "", "", 43.52, 3.3469199*^7, 76.134, 28.2, 4.469, 2.873, 6253.104, "", 
  724.417, 7.57, 1.3, 24.7, "", 4., 71.72, 0.72}, 
 {"UZB", "Asia", "Uzbekistan", "2020-10-07", 59579., 236., 408.857, 491., 2., 
  3., 1780.114, 7.051, 12.216, 14.67, 0.06, 0.09, 0.87, "", "", "", "", "", 
  "", "", "", "", "", "", "", "", "", "", "", "", "", "", "", "", "", "", "", 
  "", "", 43.52, 3.3469199*^7, 76.134, 28.2, 4.469, 2.873, 6253.104, "", 
  724.417, 7.57, 1.3, 24.7, "", 4., 71.72, 0.72}, 
 {"UZB", "Asia", "Uzbekistan", "2020-10-08", 60026., 447., 405.143, 496., 5., 
  3.571, 1793.47, 13.356, 12.105, 14.82, 0.149, 0.107, 0.87, "", "", "", "", 
  "", "", "", "", "", "", "", "", "", "", "", "", "", "", "", "", "", "", "", 
  "", "", "", 43.52, 3.3469199*^7, 76.134, 28.2, 4.469, 2.873, 6253.104, "", 
  724.417, 7.57, 1.3, 24.7, "", 4., 71.72, 0.72}, 
 {"UZB", "Asia", "Uzbekistan", "2020-10-09", 60342., 316., 412.571, 498., 2., 
  3.714, 1802.911, 9.442, 12.327, 14.879, 0.06, 0.111, 0.87, "", "", "", "", 
  "", "", "", "", "", "", "", "", "", "", "", "", "", "", "", "", "", "", "", 
  "", "", "", 43.52, 3.3469199*^7, 76.134, 28.2, 4.469, 2.873, 6253.104, "", 
  724.417, 7.57, 1.3, 24.7, "", 4., 71.72, 0.72}, 
 {"UZB", "Asia", "Uzbekistan", "2020-10-10", 60776., 434., 362.571, 502., 4., 
  3.571, 1815.879, 12.967, 10.833, 14.999, 0.12, 0.107, 0.87, "", "", "", "", 
  "", "", "", "", "", "", "", "", "", "", "", "", "", "", "", "", "", "", "", 
  "", "", "", 43.52, 3.3469199*^7, 76.134, 28.2, 4.469, 2.873, 6253.104, "", 
  724.417, 7.57, 1.3, 24.7, "", 4., 71.72, 0.72}, 
 {"UZB", "Asia", "Uzbekistan", "2020-10-11", 61098., 322., 355.143, 505., 3., 
  3.571, 1825.499, 9.621, 10.611, 15.088, 0.09, 0.107, 0.86, "", "", "", "", 
  "", "", "", "", "", "", "", "", "", "", "", "", "", "", "", "", "", "", "", 
  "", "", "", 43.52, 3.3469199*^7, 76.134, 28.2, 4.469, 2.873, 6253.104, "", 
  724.417, 7.57, 1.3, 24.7, "", 4., 71.72, 0.72}, 
 {"UZB", "Asia", "Uzbekistan", "2020-10-12", 61319., 221., 339., 509., 4., 
  3.429, 1832.102, 6.603, 10.129, 15.208, 0.12, 0.102, 0.86, "", "", "", "", 
  "", "", "", "", "", "", "", "", "", "", "", "", "", "", "", "", "", "", "", 
  "", "", "", 43.52, 3.3469199*^7, 76.134, 28.2, 4.469, 2.873, 6253.104, "", 
  724.417, 7.57, 1.3, 24.7, "", 4., 71.72, 0.72}, 
 {"UZB", "Asia", "Uzbekistan", "2020-10-13", 61642., 323., 328.429, 511., 2., 
  3.143, 1841.753, 9.651, 9.813, 15.268, 0.06, 0.094, 0.86, "", "", "", "", 
  "", "", "", "", "", "", "", "", "", "", "", "", "", "", "", "", "", "", "", 
  "", "", "", 43.52, 3.3469199*^7, 76.134, 28.2, 4.469, 2.873, 6253.104, "", 
  724.417, 7.57, 1.3, 24.7, "", 4., 71.72, 0.72}, 
 {"UZB", "Asia", "Uzbekistan", "2020-10-14", 61950., 308., 338.714, 514., 3., 
  3.286, 1850.956, 9.202, 10.12, 15.357, 0.09, 0.098, 0.87, "", "", "", "", 
  "", "", "", "", "", "", "", "", "", "", "", "", "", "", "", "", "", "", "", 
  "", "", "", 43.52, 3.3469199*^7, 76.134, 28.2, 4.469, 2.873, 6253.104, "", 
  724.417, 7.57, 1.3, 24.7, "", 4., 71.72, 0.72}, 
 {"UZB", "Asia", "Uzbekistan", "2020-10-15", 62278., 328., 321.714, 518., 4., 
  3.143, 1860.756, 9.8, 9.612, 15.477, 0.12, 0.094, 0.87, "", "", "", "", "", 
  "", "", "", "", "", "", "", "", "", "", "", "", "", "", "", "", "", "", "", 
  "", "", 43.52, 3.3469199*^7, 76.134, 28.2, 4.469, 2.873, 6253.104, "", 
  724.417, 7.57, 1.3, 24.7, "", 4., 71.72, 0.72}, 
 {"UZB", "Asia", "Uzbekistan", "2020-10-16", 62588., 310., 320.857, 520., 2., 
  3.143, 1870.018, 9.262, 9.587, 15.537, 0.06, 0.094, 0.87, "", "", "", "", 
  "", "", "", "", "", "", "", "", "", "", "", "", "", "", "", "", "", "", "", 
  "", "", "", 43.52, 3.3469199*^7, 76.134, 28.2, 4.469, 2.873, 6253.104, "", 
  724.417, 7.57, 1.3, 24.7, "", 4., 71.72, 0.72}, 
 {"UZB", "Asia", "Uzbekistan", "2020-10-17", 62809., 221., 290.429, 522., 2., 
  2.857, 1876.621, 6.603, 8.677, 15.596, 0.06, 0.085, 0.88, "", "", "", "", 
  "", "", "", "", "", "", "", "", "", "", "", "", "", "", "", "", "", "", "", 
  "", "", "", 43.52, 3.3469199*^7, 76.134, 28.2, 4.469, 2.873, 6253.104, "", 
  724.417, 7.57, 1.3, 24.7, "", 4., 71.72, 0.72}, 
 {"UZB", "Asia", "Uzbekistan", "2020-10-18", 63124., 315., 289.429, 525., 3., 
  2.857, 1886.033, 9.412, 8.648, 15.686, 0.09, 0.085, 0.88, "", "", "", "", 
  "", "", "", "", "", "", "", "", "", "", "", "", "", "", "", "", "", "", "", 
  "", "", "", 43.52, 3.3469199*^7, 76.134, 28.2, 4.469, 2.873, 6253.104, "", 
  724.417, 7.57, 1.3, 24.7, "", 4., 71.72, 0.72}, 
 {"UZB", "Asia", "Uzbekistan", "2020-10-19", 63523., 399., 314.857, 531., 6., 
  3.143, 1897.954, 11.921, 9.407, 15.865, 0.179, 0.094, 0.89, "", "", "", "", 
  "", "", "", "", "", "", "", "", "", "", "", "", "", "", "", "", "", "", "", 
  "", "", "", 39.81, 3.3469199*^7, 76.134, 28.2, 4.469, 2.873, 6253.104, "", 
  724.417, 7.57, 1.3, 24.7, "", 4., 71.72, 0.72}, 
 {"UZB", "Asia", "Uzbekistan", "2020-10-20", 63831., 308., 312.714, 534., 3., 
  3.286, 1907.156, 9.202, 9.343, 15.955, 0.09, 0.098, 0.89, "", "", "", "", 
  "", "", "", "", "", "", "", "", "", "", "", "", "", "", "", "", "", "", "", 
  "", "", "", 39.81, 3.3469199*^7, 76.134, 28.2, 4.469, 2.873, 6253.104, "", 
  724.417, 7.57, 1.3, 24.7, "", 4., 71.72, 0.72}, 
 {"UZB", "Asia", "Uzbekistan", "2020-10-21", 64010., 179., 294.286, 534., 0., 
  2.857, 1912.505, 5.348, 8.793, 15.955, 0., 0.085, 0.89, "", "", "", "", "", 
  "", "", "", "", "", "", "", "", "", "", "", "", "", "", "", "", "", "", "", 
  "", "", 39.81, 3.3469199*^7, 76.134, 28.2, 4.469, 2.873, 6253.104, "", 
  724.417, 7.57, 1.3, 24.7, "", 4., 71.72, 0.72}, 
 {"UZB", "Asia", "Uzbekistan", "2020-10-22", 64439., 429., 308.714, 540., 6., 
  3.143, 1925.322, 12.818, 9.224, 16.134, 0.179, 0.094, 0.9, "", "", "", "", 
  "", "", "", "", "", "", "", "", "", "", "", "", "", "", "", "", "", "", "", 
  "", "", "", 39.81, 3.3469199*^7, 76.134, 28.2, 4.469, 2.873, 6253.104, "", 
  724.417, 7.57, 1.3, 24.7, "", 4., 71.72, 0.72}, 
 {"UZB", "Asia", "Uzbekistan", "2020-10-23", 64724., 285., 305.143, 542., 2., 
  3.143, 1933.838, 8.515, 9.117, 16.194, 0.06, 0.094, 0.9, "", "", "", "", 
  "", "", "", "", "", "", "", "", "", "", "", "", "", "", "", "", "", "", "", 
  "", "", "", 39.81, 3.3469199*^7, 76.134, 28.2, 4.469, 2.873, 6253.104, "", 
  724.417, 7.57, 1.3, 24.7, "", 4., 71.72, 0.72}, 
 {"UZB", "Asia", "Uzbekistan", "2020-10-24", 64923., 199., 302., 544., 2., 
  3.143, 1939.784, 5.946, 9.023, 16.254, 0.06, 0.094, 0.9, "", "", "", "", 
  "", "", "", "", "", "", "", "", "", "", "", "", "", "", "", "", "", "", "", 
  "", "", "", 39.81, 3.3469199*^7, 76.134, 28.2, 4.469, 2.873, 6253.104, "", 
  724.417, 7.57, 1.3, 24.7, "", 4., 71.72, 0.72}, 
 {"UZB", "Asia", "Uzbekistan", "2020-10-25", 65307., 384., 311.857, 549., 5., 
  3.429, 1951.257, 11.473, 9.318, 16.403, 0.149, 0.102, 0.9, "", "", "", "", 
  "", "", "", "", "", "", "", "", "", "", "", "", "", "", "", "", "", "", "", 
  "", "", "", 39.81, 3.3469199*^7, 76.134, 28.2, 4.469, 2.873, 6253.104, "", 
  724.417, 7.57, 1.3, 24.7, "", 4., 71.72, 0.72}, 
 {"UZB", "Asia", "Uzbekistan", "2020-10-26", 65667., 360., 306.286, 552., 3., 
  3., 1962.013, 10.756, 9.151, 16.493, 0.09, 0.09, 0.9, "", "", "", "", "", 
  "", "", "", "", "", "", "", "", "", "", "", "", "", "", "", "", "", "", "", 
  "", "", 39.81, 3.3469199*^7, 76.134, 28.2, 4.469, 2.873, 6253.104, "", 
  724.417, 7.57, 1.3, 24.7, "", 4., 71.72, 0.72}, 
 {"UZB", "Asia", "Uzbekistan", "2020-10-27", 65881., 214., 292.857, 556., 4., 
  3.143, 1968.407, 6.394, 8.75, 16.612, 0.12, 0.094, 0.89, "", "", "", "", 
  "", "", "", "", "", "", "", "", "", "", "", "", "", "", "", "", "", "", "", 
  "", "", "", 39.81, 3.3469199*^7, 76.134, 28.2, 4.469, 2.873, 6253.104, "", 
  724.417, 7.57, 1.3, 24.7, "", 4., 71.72, 0.72}, 
 {"UZB", "Asia", "Uzbekistan", "2020-10-28", 66141., 260., 304.429, 558., 2., 
  3.429, 1976.175, 7.768, 9.096, 16.672, 0.06, 0.102, 0.89, "", "", "", "", 
  "", "", "", "", "", "", "", "", "", "", "", "", "", "", "", "", "", "", "", 
  "", "", "", 39.81, 3.3469199*^7, 76.134, 28.2, 4.469, 2.873, 6253.104, "", 
  724.417, 7.57, 1.3, 24.7, "", 4., 71.72, 0.72}, 
 {"UZB", "Asia", "Uzbekistan", "2020-10-29", 66392., 251., 279., 561., 3., 
  3., 1983.675, 7.499, 8.336, 16.762, 0.09, 0.09, 0.89, "", "", "", "", "", 
  "", "", "", "", "", "", "", "", "", "", "", "", "", "", "", "", "", "", "", 
  "", "", 39.81, 3.3469199*^7, 76.134, 28.2, 4.469, 2.873, 6253.104, "", 
  724.417, 7.57, 1.3, 24.7, "", 4., 71.72, 0.72}, 
 {"UZB", "Asia", "Uzbekistan", "2020-10-30", 66628., 236., 272., 563., 2., 
  3., 1990.726, 7.051, 8.127, 16.821, 0.06, 0.09, 0.89, "", "", "", "", "", 
  "", "", "", "", "", "", "", "", "", "", "", "", "", "", "", "", "", "", "", 
  "", "", 39.81, 3.3469199*^7, 76.134, 28.2, 4.469, 2.873, 6253.104, "", 
  724.417, 7.57, 1.3, 24.7, "", 4., 71.72, 0.72}, 
 {"UZB", "Asia", "Uzbekistan", "2020-10-31", 66932., 304., 287., 566., 3., 
  3.143, 1999.809, 9.083, 8.575, 16.911, 0.09, 0.094, 0.89, "", "", "", "", 
  "", "", "", "", "", "", "", "", "", "", "", "", "", "", "", "", "", "", "", 
  "", "", "", 39.81, 3.3469199*^7, 76.134, 28.2, 4.469, 2.873, 6253.104, "", 
  724.417, 7.57, 1.3, 24.7, "", 4., 71.72, 0.72}, 
 {"UZB", "Asia", "Uzbekistan", "2020-11-01", 67156., 224., 264.143, 570., 4., 
  3., 2006.502, 6.693, 7.892, 17.031, 0.12, 0.09, 0.88, "", "", "", "", "", 
  "", "", "", "", "", "", "", "", "", "", "", "", "", "", "", "", "", "", "", 
  "", "", 39.81, 3.3469199*^7, 76.134, 28.2, 4.469, 2.873, 6253.104, "", 
  724.417, 7.57, 1.3, 24.7, "", 4., 71.72, 0.72}, 
 {"UZB", "Asia", "Uzbekistan", "2020-11-02", 67254., 98., 226.714, 571., 1., 
  2.714, 2009.43, 2.928, 6.774, 17.06, 0.03, 0.081, 0.88, "", "", "", "", "", 
  "", "", "", "", "", "", "", "", "", "", "", "", "", "", "", "", "", "", "", 
  "", "", 39.81, 3.3469199*^7, 76.134, 28.2, 4.469, 2.873, 6253.104, "", 
  724.417, 7.57, 1.3, 24.7, "", 4., 71.72, 0.72}, 
 {"UZB", "Asia", "Uzbekistan", "2020-11-03", 67553., 299., 238.857, 574., 3., 
  2.571, 2018.363, 8.934, 7.137, 17.15, 0.09, 0.077, 0.89, "", "", "", "", 
  "", "", "", "", "", "", "", "", "", "", "", "", "", "", "", "", "", "", "", 
  "", "", "", 39.81, 3.3469199*^7, 76.134, 28.2, 4.469, 2.873, 6253.104, "", 
  724.417, 7.57, 1.3, 24.7, "", 4., 71.72, 0.72}, 
 {"UZB", "Asia", "Uzbekistan", "2020-11-04", 67779., 226., 234., 577., 3., 
  2.714, 2025.116, 6.752, 6.992, 17.24, 0.09, 0.081, 0.89, "", "", "", "", 
  "", "", "", "", "", "", "", "", "", "", "", "", "", "", "", "", "", "", "", 
  "", "", "", 39.81, 3.3469199*^7, 76.134, 28.2, 4.469, 2.873, 6253.104, "", 
  724.417, 7.57, 1.3, 24.7, "", 4., 71.72, 0.72}, 
 {"UZB", "Asia", "Uzbekistan", "2020-11-05", 68009., 230., 231., 579., 2., 
  2.571, 2031.988, 6.872, 6.902, 17.299, 0.06, 0.077, 0.9, "", "", "", "", 
  "", "", "", "", "", "", "", "", "", "", "", "", "", "", "", "", "", "", "", 
  "", "", "", 39.81, 3.3469199*^7, 76.134, 28.2, 4.469, 2.873, 6253.104, "", 
  724.417, 7.57, 1.3, 24.7, "", 4., 71.72, 0.72}, 
 {"UZB", "Asia", "Uzbekistan", "2020-11-06", 68139., 130., 215.857, 579., 0., 
  2.286, 2035.872, 3.884, 6.449, 17.299, 0., 0.068, 0.9, "", "", "", "", "", 
  "", "", "", "", "", "", "", "", "", "", "", "", "", "", "", "", "", "", "", 
  "", "", 39.81, 3.3469199*^7, 76.134, 28.2, 4.469, 2.873, 6253.104, "", 
  724.417, 7.57, 1.3, 24.7, "", 4., 71.72, 0.72}, 
 {"UZB", "Asia", "Uzbekistan", "2020-11-07", 68367., 228., 205., 581., 2., 
  2.143, 2042.684, 6.812, 6.125, 17.359, 0.06, 0.064, 0.91, "", "", "", "", 
  "", "", "", "", "", "", "", "", "", "", "", "", "", "", "", "", "", "", "", 
  "", "", "", 39.81, 3.3469199*^7, 76.134, 28.2, 4.469, 2.873, 6253.104, "", 
  724.417, 7.57, 1.3, 24.7, "", 4., 71.72, 0.72}, 
 {"UZB", "Asia", "Uzbekistan", "2020-11-08", 68730., 363., 224.857, 585., 4., 
  2.143, 2053.53, 10.846, 6.718, 17.479, 0.12, 0.064, 0.92, "", "", "", "", 
  "", "", "", "", "", "", "", "", "", "", "", "", "", "", "", "", "", "", "", 
  "", "", "", 39.81, 3.3469199*^7, 76.134, 28.2, 4.469, 2.873, 6253.104, "", 
  724.417, 7.57, 1.3, 24.7, "", 4., 71.72, 0.72}, 
 {"UZB", "Asia", "Uzbekistan", "2020-11-09", 69027., 297., 253.286, 588., 3., 
  2.429, 2062.404, 8.874, 7.568, 17.568, 0.09, 0.073, 0.92, "", "", "", "", 
  "", "", "", "", "", "", "", "", "", "", "", "", "", "", "", "", "", "", "", 
  "", "", "", 39.81, 3.3469199*^7, 76.134, 28.2, 4.469, 2.873, 6253.104, "", 
  724.417, 7.57, 1.3, 24.7, "", 4., 71.72, 0.72}, 
 {"UZB", "Asia", "Uzbekistan", "2020-11-10", 69027., 0., 210.571, 588., 0., 
  2., 2062.404, 0., 6.291, 17.568, 0., 0.06, 0.92, "", "", "", "", "", "", 
  "", "", "", "", "", "", "", "", "", "", "", "", "", "", "", "", "", "", "", 
  "", 39.81, 3.3469199*^7, 76.134, 28.2, 4.469, 2.873, 6253.104, "", 724.417, 
  7.57, 1.3, 24.7, "", 4., 71.72, 0.72}, {"UZB", "Asia", "Uzbekistan", 
  "2020-11-11", 69397., 370., 231.143, 591., 3., 2., 2073.459, 11.055, 6.906, 
  17.658, 0.09, 0.06, 0.92, "", "", "", "", "", "", "", "", "", "", "", "", 
  "", "", "", "", "", "", "", "", "", "", "", "", "", "", 39.81, 
  3.3469199*^7, 76.134, 28.2, 4.469, 2.873, 6253.104, "", 724.417, 7.57, 1.3, 
  24.7, "", 4., 71.72, 0.72}, {"UZB", "Asia", "Uzbekistan", "2020-11-12", 
  69560., 163., 221.571, 593., 2., 2., 2078.329, 4.87, 6.62, 17.718, 0.06, 
  0.06, 0.92, "", "", "", "", "", "", "", "", "", "", "", "", "", "", "", "", 
  "", "", "", "", "", "", "", "", "", "", 39.81, 3.3469199*^7, 76.134, 28.2, 
  4.469, 2.873, 6253.104, "", 724.417, 7.57, 1.3, 24.7, "", 4., 71.72, 0.72}, 
 {"UZB", "Asia", "Uzbekistan", "2020-11-13", 69754., 194., 230.714, 594., 1., 
  2.143, 2084.125, 5.796, 6.893, 17.748, 0.03, 0.064, 0.92, "", "", "", "", 
  "", "", "", "", "", "", "", "", "", "", "", "", "", "", "", "", "", "", "", 
  "", "", "", 39.81, 3.3469199*^7, 76.134, 28.2, 4.469, 2.873, 6253.104, "", 
  724.417, 7.57, 1.3, 24.7, "", 4., 71.72, 0.72}, 
 {"UZB", "Asia", "Uzbekistan", "2020-11-14", 69987., 233., 231.429, 594., 0., 
  1.857, 2091.087, 6.962, 6.915, 17.748, 0., 0.055, 0.92, "", "", "", "", "", 
  "", "", "", "", "", "", "", "", "", "", "", "", "", "", "", "", "", "", "", 
  "", "", 39.81, 3.3469199*^7, 76.134, 28.2, 4.469, 2.873, 6253.104, "", 
  724.417, 7.57, 1.3, 24.7, "", 4., 71.72, 0.72}, 
 {"UZB", "Asia", "Uzbekistan", "2020-11-15", 70243., 256., 216.143, 598., 4., 
  1.857, 2098.736, 7.649, 6.458, 17.867, 0.12, 0.055, 0.92, "", "", "", "", 
  "", "", "", "", "", "", "", "", "", "", "", "", "", "", "", "", "", "", "", 
  "", "", "", 39.81, 3.3469199*^7, 76.134, 28.2, 4.469, 2.873, 6253.104, "", 
  724.417, 7.57, 1.3, 24.7, "", 4., 71.72, 0.72}, 
 {"UZB", "Asia", "Uzbekistan", "2020-11-16", 70381., 138., 193.429, 598., 0., 
  1.429, 2102.859, 4.123, 5.779, 17.867, 0., 0.043, 0.92, "", "", "", "", "", 
  "", "", "", "", "", "", "", "", "", "", "", "", "", "", "", "", "", "", "", 
  "", "", 39.81, 3.3469199*^7, 76.134, 28.2, 4.469, 2.873, 6253.104, "", 
  724.417, 7.57, 1.3, 24.7, "", 4., 71.72, 0.72}, 
 {"UZB", "Asia", "Uzbekistan", "2020-11-17", 70648., 267., 231.571, 599., 1., 
  1.571, 2110.836, 7.977, 6.919, 17.897, 0.03, 0.047, 0.92, "", "", "", "", 
  "", "", "", "", "", "", "", "", "", "", "", "", "", "", "", "", "", "", "", 
  "", "", "", 39.81, 3.3469199*^7, 76.134, 28.2, 4.469, 2.873, 6253.104, "", 
  724.417, 7.57, 1.3, 24.7, "", 4., 71.72, 0.72}, 
 {"UZB", "Asia", "Uzbekistan", "2020-11-18", 70858., 210., 208.714, 601., 2., 
  1.429, 2117.111, 6.274, 6.236, 17.957, 0.06, 0.043, 0.92, "", "", "", "", 
  "", "", "", "", "", "", "", "", "", "", "", "", "", "", "", "", "", "", "", 
  "", "", "", 39.81, 3.3469199*^7, 76.134, 28.2, 4.469, 2.873, 6253.104, "", 
  724.417, 7.57, 1.3, 24.7, "", 4., 71.72, 0.72}, 
 {"UZB", "Asia", "Uzbekistan", "2020-11-19", 70921., 63., 194.429, 601., 0., 
  1.143, 2118.993, 1.882, 5.809, 17.957, 0., 0.034, 0.92, "", "", "", "", "", 
  "", "", "", "", "", "", "", "", "", "", "", "", "", "", "", "", "", "", "", 
  "", "", 39.81, 3.3469199*^7, 76.134, 28.2, 4.469, 2.873, 6253.104, "", 
  724.417, 7.57, 1.3, 24.7, "", 4., 71.72, 0.72}, 
 {"UZB", "Asia", "Uzbekistan", "2020-11-20", 71208., 287., 207.714, 603., 2., 
  1.286, 2127.568, 8.575, 6.206, 18.017, 0.06, 0.038, 0.92, "", "", "", "", 
  "", "", "", "", "", "", "", "", "", "", "", "", "", "", "", "", "", "", "", 
  "", "", "", 39.81, 3.3469199*^7, 76.134, 28.2, 4.469, 2.873, 6253.104, "", 
  724.417, 7.57, 1.3, 24.7, "", 4., 71.72, 0.72}, 
 {"UZB", "Asia", "Uzbekistan", "2020-11-21", 71431., 223., 206.286, 603., 0., 
  1.286, 2134.231, 6.663, 6.163, 18.017, 0., 0.038, 0.92, "", "", "", "", "", 
  "", "", "", "", "", "", "", "", "", "", "", "", "", "", "", "", "", "", "", 
  "", "", 39.81, 3.3469199*^7, 76.134, 28.2, 4.469, 2.873, 6253.104, "", 
  724.417, 7.57, 1.3, 24.7, "", 4., 71.72, 0.72}, 
 {"UZB", "Asia", "Uzbekistan", "2020-11-22", 71617., 186., 196.286, 603., 0., 
  0.714, 2139.788, 5.557, 5.865, 18.017, 0., 0.021, 0.92, "", "", "", "", "", 
  "", "", "", "", "", "", "", "", "", "", "", "", "", "", "", "", "", "", "", 
  "", "", 39.81, 3.3469199*^7, 76.134, 28.2, 4.469, 2.873, 6253.104, "", 
  724.417, 7.57, 1.3, 24.7, "", 4., 71.72, 0.72}, 
 {"UZB", "Asia", "Uzbekistan", "2020-11-23", 71774., 157., 199., 604., 1., 
  0.857, 2144.479, 4.691, 5.946, 18.046, 0.03, 0.026, 0.92, "", "", "", "", 
  "", "", "", "", "", "", "", "", "", "", "", "", "", "", "", "", "", "", "", 
  "", "", "", 39.81, 3.3469199*^7, 76.134, 28.2, 4.469, 2.873, 6253.104, "", 
  724.417, 7.57, 1.3, 24.7, "", 4., 71.72, 0.72}, 
 {"UZB", "Asia", "Uzbekistan", "2020-11-24", 71985., 211., 191., 604., 0., 
  0.714, 2150.783, 6.304, 5.707, 18.046, 0., 0.021, 0.92, "", "", "", "", "", 
  "", "", "", "", "", "", "", "", "", "", "", "", "", "", "", "", "", "", "", 
  "", "", 39.81, 3.3469199*^7, 76.134, 28.2, 4.469, 2.873, 6253.104, "", 
  724.417, 7.57, 1.3, 24.7, "", 4., 71.72, 0.72}, 
 {"UZB", "Asia", "Uzbekistan", "2020-11-25", 72227., 242., 195.571, 606., 2., 
  0.714, 2158.014, 7.231, 5.843, 18.106, 0.06, 0.021, 0.92, "", "", "", "", 
  "", "", "", "", "", "", "", "", "", "", "", "", "", "", "", "", "", "", "", 
  "", "", "", 39.81, 3.3469199*^7, 76.134, 28.2, 4.469, 2.873, 6253.104, "", 
  724.417, 7.57, 1.3, 24.7, "", 4., 71.72, 0.72}, 
 {"UZB", "Asia", "Uzbekistan", "2020-11-26", 72409., 182., 212.571, 607., 1., 
  0.857, 2163.452, 5.438, 6.351, 18.136, 0.03, 0.026, 0.91, "", "", "", "", 
  "", "", "", "", "", "", "", "", "", "", "", "", "", "", "", "", "", "", "", 
  "", "", "", 39.81, 3.3469199*^7, 76.134, 28.2, 4.469, 2.873, 6253.104, "", 
  724.417, 7.57, 1.3, 24.7, "", 4., 71.72, 0.72}, 
 {"UZB", "Asia", "Uzbekistan", "2020-11-27", 72513., 104., 186.429, 607., 0., 
  0.571, 2166.559, 3.107, 5.57, 18.136, 0., 0.017, 0.9, "", "", "", "", "", 
  "", "", "", "", "", "", "", "", "", "", "", "", "", "", "", "", "", "", "", 
  "", "", 39.81, 3.3469199*^7, 76.134, 28.2, 4.469, 2.873, 6253.104, "", 
  724.417, 7.57, 1.3, 24.7, "", 4., 71.72, 0.72}, 
 {"UZB", "Asia", "Uzbekistan", "2020-11-28", 72718., 205., 183.857, 608., 1., 
  0.714, 2172.684, 6.125, 5.493, 18.166, 0.03, 0.021, 0.91, "", "", "", "", 
  "", "", "", "", "", "", "", "", "", "", "", "", "", "", "", "", "", "", "", 
  "", "", "", 39.81, 3.3469199*^7, 76.134, 28.2, 4.469, 2.873, 6253.104, "", 
  724.417, 7.57, 1.3, 24.7, "", 4., 71.72, 0.72}, 
 {"UZB", "Asia", "Uzbekistan", "2020-11-29", 72870., 152., 179., 608., 0., 
  0.714, 2177.226, 4.541, 5.348, 18.166, 0., 0.021, 0.91, "", "", "", "", "", 
  "", "", "", "", "", "", "", "", "", "", "", "", "", "", "", "", "", "", "", 
  "", "", 39.81, 3.3469199*^7, 76.134, 28.2, 4.469, 2.873, 6253.104, "", 
  724.417, 7.57, 1.3, 24.7, "", 4., 71.72, 0.72}, 
 {"UZB", "Asia", "Uzbekistan", "2020-11-30", 73094., 224., 188.571, 610., 2., 
  0.857, 2183.918, 6.693, 5.634, 18.226, 0.06, 0.026, 0.91, "", "", "", "", 
  "", "", "", "", "", "", "", "", "", "", "", "", "", "", "", "", "", "", "", 
  "", "", "", 39.81, 3.3469199*^7, 76.134, 28.2, 4.469, 2.873, 6253.104, "", 
  724.417, 7.57, 1.3, 24.7, "", 4., 71.72, 0.72}, 
 {"UZB", "Asia", "Uzbekistan", "2020-12-01", 73276., 182., 184.429, 611., 1., 
  1., 2189.356, 5.438, 5.51, 18.256, 0.03, 0.03, 0.9, "", "", "", "", "", "", 
  "", "", "", "", "", "", "", "", "", "", "", "", "", "", "", "", "", "", "", 
  "", 39.81, 3.3469199*^7, 76.134, 28.2, 4.469, 2.873, 6253.104, "", 724.417, 
  7.57, 1.3, 24.7, "", 4., 71.72, 0.72}, {"UZB", "Asia", "Uzbekistan", 
  "2020-12-02", 73335., 59., 158.286, 611., 0., 0.714, 2191.119, 1.763, 
  4.729, 18.256, 0., 0.021, 0.9, "", "", "", "", "", "", "", "", "", "", "", 
  "", "", "", "", "", "", "", "", "", "", "", "", "", "", "", 39.81, 
  3.3469199*^7, 76.134, 28.2, 4.469, 2.873, 6253.104, "", 724.417, 7.57, 1.3, 
  24.7, "", 4., 71.72, 0.72}, {"UZB", "Asia", "Uzbekistan", "2020-12-03", 
  73431., 96., 146., 611., 0., 0.571, 2193.987, 2.868, 4.362, 18.256, 0., 
  0.017, 0.9, "", "", "", "", "", "", "", "", "", "", "", "", "", "", "", "", 
  "", "", "", "", "", "", "", "", "", "", 39.81, 3.3469199*^7, 76.134, 28.2, 
  4.469, 2.873, 6253.104, "", 724.417, 7.57, 1.3, 24.7, "", 4., 71.72, 0.72}, 
 {"UZB", "Asia", "Uzbekistan", "2020-12-04", 73751., 320., 176.857, 611., 0., 
  0.571, 2203.548, 9.561, 5.284, 18.256, 0., 0.017, 0.91, "", "", "", "", "", 
  "", "", "", "", "", "", "", "", "", "", "", "", "", "", "", "", "", "", "", 
  "", "", 39.81, 3.3469199*^7, 76.134, 28.2, 4.469, 2.873, 6253.104, "", 
  724.417, 7.57, 1.3, 24.7, "", 4., 71.72, 0.72}, 
 {"UZB", "Asia", "Uzbekistan", "2020-12-05", 73751., 0., 147.571, 611., 0., 
  0.429, 2203.548, 0., 4.409, 18.256, 0., 0.013, 0.91, "", "", "", "", "", 
  "", "", "", "", "", "", "", "", "", "", "", "", "", "", "", "", "", "", "", 
  "", "", 39.81, 3.3469199*^7, 76.134, 28.2, 4.469, 2.873, 6253.104, "", 
  724.417, 7.57, 1.3, 24.7, "", 4., 71.72, 0.72}, 
 {"UZB", "Asia", "Uzbekistan", "2020-12-06", 74053., 302., 169., 611., 0., 
  0.429, 2212.572, 9.023, 5.049, 18.256, 0., 0.013, 0.92, "", "", "", "", "", 
  "", "", "", "", "", "", "", "", "", "", "", "", "", "", "", "", "", "", "", 
  "", "", 39.81, 3.3469199*^7, 76.134, 28.2, 4.469, 2.873, 6253.104, "", 
  724.417, 7.57, 1.3, 24.7, "", 4., 71.72, 0.72}, 
 {"UZB", "Asia", "Uzbekistan", "2020-12-07", 74053., 0., 137., 611., 0., 
  0.143, 2212.572, 0., 4.093, 18.256, 0., 0.004, 0.91, "", "", "", "", "", 
  "", "", "", "", "", "", "", "", "", "", "", "", "", "", "", "", "", "", "", 
  "", "", 39.81, 3.3469199*^7, 76.134, 28.2, 4.469, 2.873, 6253.104, "", 
  724.417, 7.57, 1.3, 24.7, "", 4., 71.72, 0.72}, 
 {"UZB", "Asia", "Uzbekistan", "2020-12-08", 74206., 153., 132.857, 611., 0., 
  0., 2217.143, 4.571, 3.97, 18.256, 0., 0., 0.92, "", "", "", "", "", "", 
  "", "", "", "", "", "", "", "", "", "", "", "", "", "", "", "", "", "", "", 
  "", 39.81, 3.3469199*^7, 76.134, 28.2, 4.469, 2.873, 6253.104, "", 724.417, 
  7.57, 1.3, 24.7, "", 4., 71.72, 0.72}, {"UZB", "Asia", "Uzbekistan", 
  "2020-12-09", 74352., 146., 145.286, 611., 0., 0., 2221.505, 4.362, 4.341, 
  18.256, 0., 0., 0.92, "", "", "", "", "", "", "", "", "", "", "", "", "", 
  "", "", "", "", "", "", "", "", "", "", "", "", "", 39.81, 3.3469199*^7, 
  76.134, 28.2, 4.469, 2.873, 6253.104, "", 724.417, 7.57, 1.3, 24.7, "", 4., 
  71.72, 0.72}, {"UZB", "Asia", "Uzbekistan", "2020-12-10", 74498., 146., 
  152.429, 611., 0., 0., 2225.867, 4.362, 4.554, 18.256, 0., 0., 0.93, "", 
  "", "", "", "", "", "", "", "", "", "", "", "", "", "", "", "", "", "", "", 
  "", "", "", "", "", "", 39.81, 3.3469199*^7, 76.134, 28.2, 4.469, 2.873, 
  6253.104, "", 724.417, 7.57, 1.3, 24.7, "", 4., 71.72, 0.72}, 
 {"UZB", "Asia", "Uzbekistan", "2020-12-11", 74811., 313., 151.429, 612., 1., 
  0.143, 2235.219, 9.352, 4.524, 18.285, 0.03, 0.004, 0.93, "", "", "", "", 
  "", "", "", "", "", "", "", "", "", "", "", "", "", "", "", "", "", "", "", 
  "", "", "", 39.81, 3.3469199*^7, 76.134, 28.2, 4.469, 2.873, 6253.104, "", 
  724.417, 7.57, 1.3, 24.7, "", 4., 71.72, 0.72}, 
 {"UZB", "Asia", "Uzbekistan", "2020-12-12", 74811., 0., 151.429, 612., 0., 
  0.143, 2235.219, 0., 4.524, 18.285, 0., 0.004, 0.92, "", "", "", "", "", 
  "", "", "", "", "", "", "", "", "", "", "", "", "", "", "", "", "", "", "", 
  "", "", 39.81, 3.3469199*^7, 76.134, 28.2, 4.469, 2.873, 6253.104, "", 
  724.417, 7.57, 1.3, 24.7, "", 4., 71.72, 0.72}, 
 {"UZB", "Asia", "Uzbekistan", "2020-12-13", 74956., 145., 129., 612., 0., 
  0.143, 2239.552, 4.332, 3.854, 18.285, 0., 0.004, 0.92, "", "", "", "", "", 
  "", "", "", "", "", "", "", "", "", "", "", "", "", "", "", "", "", "", "", 
  "", "", 39.81, 3.3469199*^7, 76.134, 28.2, 4.469, 2.873, 6253.104, "", 
  724.417, 7.57, 1.3, 24.7, "", 4., 71.72, 0.72}, 
 {"UZB", "Asia", "Uzbekistan", "2020-12-14", 75094., 138., 148.714, 612., 0., 
  0.143, 2243.675, 4.123, 4.443, 18.285, 0., 0.004, 0.92, "", "", "", "", "", 
  "", "", "", "", "", "", "", "", "", "", "", "", "", "", "", "", "", "", "", 
  "", "", 39.81, 3.3469199*^7, 76.134, 28.2, 4.469, 2.873, 6253.104, "", 
  724.417, 7.57, 1.3, 24.7, "", 4., 71.72, 0.72}, 
 {"UZB", "Asia", "Uzbekistan", "2020-12-15", 75241., 147., 147.857, 612., 0., 
  0.143, 2248.067, 4.392, 4.418, 18.285, 0., 0.004, 0.92, "", "", "", "", "", 
  "", "", "", "", "", "", "", "", "", "", "", "", "", "", "", "", "", "", "", 
  "", "", 39.81, 3.3469199*^7, 76.134, 28.2, 4.469, 2.873, 6253.104, "", 
  724.417, 7.57, 1.3, 24.7, "", 4., 71.72, 0.72}, 
 {"UZB", "Asia", "Uzbekistan", "2020-12-16", 75538., 297., 169.429, 612., 0., 
  0.143, 2256.941, 8.874, 5.062, 18.285, 0., 0.004, 0.91, "", "", "", "", "", 
  "", "", "", "", "", "", "", "", "", "", "", "", "", "", "", "", "", "", "", 
  "", "", 39.81, 3.3469199*^7, 76.134, 28.2, 4.469, 2.873, 6253.104, "", 
  724.417, 7.57, 1.3, 24.7, "", 4., 71.72, 0.72}, 
 {"UZB", "Asia", "Uzbekistan", "2020-12-17", 75538., 0., 148.571, 612., 0., 
  0.143, 2256.941, 0., 4.439, 18.285, 0., 0.004, 0.89, "", "", "", "", "", 
  "", "", "", "", "", "", "", "", "", "", "", "", "", "", "", "", "", "", "", 
  "", "", 39.81, 3.3469199*^7, 76.134, 28.2, 4.469, 2.873, 6253.104, "", 
  724.417, 7.57, 1.3, 24.7, "", 4., 71.72, 0.72}, 
 {"UZB", "Asia", "Uzbekistan", "2020-12-18", 75675., 137., 123.429, 612., 0., 
  0., 2261.034, 4.093, 3.688, 18.285, 0., 0., 0.89, "", "", "", "", "", "", 
  "", "", "", "", "", "", "", "", "", "", "", "", "", "", "", "", "", "", "", 
  "", 39.81, 3.3469199*^7, 76.134, 28.2, 4.469, 2.873, 6253.104, "", 724.417, 
  7.57, 1.3, 24.7, "", 4., 71.72, 0.72}, {"UZB", "Asia", "Uzbekistan", 
  "2020-12-19", 75806., 131., 142.143, 612., 0., 0., 2264.948, 3.914, 4.247, 
  18.285, 0., 0., 0.88, "", "", "", "", "", "", "", "", "", "", "", "", "", 
  "", "", "", "", "", "", "", "", "", "", "", "", "", 39.81, 3.3469199*^7, 
  76.134, 28.2, 4.469, 2.873, 6253.104, "", 724.417, 7.57, 1.3, 24.7, "", 4., 
  71.72, 0.72}, {"UZB", "Asia", "Uzbekistan", "2020-12-20", 75933., 127., 
  139.571, 612., 0., 0., 2268.743, 3.795, 4.17, 18.285, 0., 0., 0.88, "", "", 
  "", "", "", "", "", "", "", "", "", "", "", "", "", "", "", "", "", "", "", 
  "", "", "", "", "", 39.81, 3.3469199*^7, 76.134, 28.2, 4.469, 2.873, 
  6253.104, "", 724.417, 7.57, 1.3, 24.7, "", 4., 71.72, 0.72}, 
 {"UZB", "Asia", "Uzbekistan", "2020-12-21", 76048., 115., 136.286, 612., 0., 
  0., 2272.179, 3.436, 4.072, 18.285, 0., 0., 0.87, "", "", "", "", "", "", 
  "", "", "", "", "", "", "", "", "", "", "", "", "", "", "", "", "", "", "", 
  "", 39.81, 3.3469199*^7, 76.134, 28.2, 4.469, 2.873, 6253.104, "", 724.417, 
  7.57, 1.3, 24.7, "", 4., 71.72, 0.72}, {"UZB", "Asia", "Uzbekistan", 
  "2020-12-22", 76180., 132., 134.143, 612., 0., 0., 2276.123, 3.944, 4.008, 
  18.285, 0., 0., 0.86, "", "", "", "", "", "", "", "", "", "", "", "", "", 
  "", "", "", "", "", "", "", "", "", "", "", "", "", 42.59, 3.3469199*^7, 
  76.134, 28.2, 4.469, 2.873, 6253.104, "", 724.417, 7.57, 1.3, 24.7, "", 4., 
  71.72, 0.72}, {"UZB", "Asia", "Uzbekistan", "2020-12-23", 76315., 135., 
  111., 612., 0., 0., 2280.156, 4.034, 3.316, 18.285, 0., 0., 0.85, "", "", 
  "", "", "", "", "", "", "", "", "", "", "", "", "", "", "", "", "", "", "", 
  "", "", "", "", "", 42.59, 3.3469199*^7, 76.134, 28.2, 4.469, 2.873, 
  6253.104, "", 724.417, 7.57, 1.3, 24.7, "", 4., 71.72, 0.72}, 
 {"UZB", "Asia", "Uzbekistan", "2020-12-24", 76456., 141., 131.143, 612., 0., 
  0., 2284.369, 4.213, 3.918, 18.285, 0., 0., 0.84, "", "", "", "", "", "", 
  "", "", "", "", "", "", "", "", "", "", "", "", "", "", "", "", "", "", "", 
  "", 42.59, 3.3469199*^7, 76.134, 28.2, 4.469, 2.873, 6253.104, "", 724.417, 
  7.57, 1.3, 24.7, "", 4., 71.72, 0.72}, {"UZB", "Asia", "Uzbekistan", 
  "2020-12-25", 76568., 112., 127.571, 612., 0., 0., 2287.715, 3.346, 3.812, 
  18.285, 0., 0., 0.83, "", "", "", "", "", "", "", "", "", "", "", "", "", 
  "", "", "", "", "", "", "", "", "", "", "", "", "", 42.59, 3.3469199*^7, 
  76.134, 28.2, 4.469, 2.873, 6253.104, "", 724.417, 7.57, 1.3, 24.7, "", 4., 
  71.72, 0.72}, {"UZB", "Asia", "Uzbekistan", "2020-12-26", 76666., 98., 
  122.857, 612., 0., 0., 2290.643, 2.928, 3.671, 18.285, 0., 0., 0.82, "", 
  "", "", "", "", "", "", "", "", "", "", "", "", "", "", "", "", "", "", "", 
  "", "", "", "", "", "", 42.59, 3.3469199*^7, 76.134, 28.2, 4.469, 2.873, 
  6253.104, "", 724.417, 7.57, 1.3, 24.7, "", 4., 71.72, 0.72}, 
 {"UZB", "Asia", "Uzbekistan", "2020-12-27", 76751., 85., 116.857, 613., 1., 
  0.143, 2293.183, 2.54, 3.491, 18.315, 0.03, 0.004, 0.8, "", "", "", "", "", 
  "", "", "", "", "", "", "", "", "", "", "", "", "", "", "", "", "", "", "", 
  "", "", 42.59, 3.3469199*^7, 76.134, 28.2, 4.469, 2.873, 6253.104, "", 
  724.417, 7.57, 1.3, 24.7, "", 4., 71.72, 0.72}, 
 {"UZB", "Asia", "Uzbekistan", "2020-12-28", 76832., 81., 112., 613., 0., 
  0.143, 2295.603, 2.42, 3.346, 18.315, 0., 0.004, 0.79, "", "", "", "", "", 
  "", "", "", "", "", "", "", "", "", "", "", "", "", "", "", "", "", "", "", 
  "", "", 42.59, 3.3469199*^7, 76.134, 28.2, 4.469, 2.873, 6253.104, "", 
  724.417, 7.57, 1.3, 24.7, "", 4., 71.72, 0.72}, 
 {"UZB", "Asia", "Uzbekistan", "2020-12-29", 76907., 75., 103.857, 613., 0., 
  0.143, 2297.844, 2.241, 3.103, 18.315, 0., 0.004, 0.78, "", "", "", "", "", 
  "", "", "", "", "", "", "", "", "", "", "", "", "", "", "", "", "", "", "", 
  "", "", 42.59, 3.3469199*^7, 76.134, 28.2, 4.469, 2.873, 6253.104, "", 
  724.417, 7.57, 1.3, 24.7, "", 4., 71.72, 0.72}, 
 {"UZB", "Asia", "Uzbekistan", "2020-12-30", 76985., 78., 95.714, 614., 1., 
  0.286, 2300.175, 2.331, 2.86, 18.345, 0.03, 0.009, 0.77, "", "", "", "", 
  "", "", "", "", "", "", "", "", "", "", "", "", "", "", "", "", "", "", "", 
  "", "", "", 42.59, 3.3469199*^7, 76.134, 28.2, 4.469, 2.873, 6253.104, "", 
  724.417, 7.57, 1.3, 24.7, "", 4., 71.72, 0.72}, 
 {"UZB", "Asia", "Uzbekistan", "2020-12-31", 77060., 75., 86.286, 614., 0., 
  0.286, 2302.415, 2.241, 2.578, 18.345, 0., 0.009, 0.77, "", "", "", "", "", 
  "", "", "", "", "", "", "", "", "", "", "", "", "", "", "", "", "", "", "", 
  "", "", 42.59, 3.3469199*^7, 76.134, 28.2, 4.469, 2.873, 6253.104, "", 
  724.417, 7.57, 1.3, 24.7, "", 4., 71.72, 0.72}, 
 {"UZB", "Asia", "Uzbekistan", "2021-01-01", 77182., 122., 87.714, 614., 0., 
  0.286, 2306.061, 3.645, 2.621, 18.345, 0., 0.009, 0.76, "", "", "", "", "", 
  "", "", "", "", "", "", "", "", "", "", "", "", "", "", "", "", "", "", "", 
  "", "", 42.59, 3.3469199*^7, 76.134, 28.2, 4.469, 2.873, 6253.104, "", 
  724.417, 7.57, 1.3, 24.7, "", 4., 71.72, 0.72}, 
 {"UZB", "Asia", "Uzbekistan", "2021-01-02", 77182., 0., 73.714, 614., 0., 
  0.286, 2306.061, 0., 2.202, 18.345, 0., 0.009, 0.75, "", "", "", "", "", 
  "", "", "", "", "", "", "", "", "", "", "", "", "", "", "", "", "", "", "", 
  "", "", 42.59, 3.3469199*^7, 76.134, 28.2, 4.469, 2.873, 6253.104, "", 
  724.417, 7.57, 1.3, 24.7, "", 4., 71.72, 0.72}, 
 {"UZB", "Asia", "Uzbekistan", "2021-01-03", 77258., 76., 72.429, 614., 0., 
  0.143, 2308.331, 2.271, 2.164, 18.345, 0., 0.004, 0.76, "", "", "", "", "", 
  "", "", "", "", "", "", "", "", "", "", "", "", "", "", "", "", "", "", "", 
  "", "", 42.59, 3.3469199*^7, 76.134, 28.2, 4.469, 2.873, 6253.104, "", 
  724.417, 7.57, 1.3, 24.7, "", 4., 71.72, 0.72}, 
 {"UZB", "Asia", "Uzbekistan", "2021-01-04", 77258., 0., 60.857, 614., 0., 
  0.143, 2308.331, 0., 1.818, 18.345, 0., 0.004, 0.76, "", "", "", "", "", 
  "", "", "", "", "", "", "", "", "", "", "", "", "", "", "", "", "", "", "", 
  "", "", 35.19, 3.3469199*^7, 76.134, 28.2, 4.469, 2.873, 6253.104, "", 
  724.417, 7.57, 1.3, 24.7, "", 4., 71.72, 0.72}, 
 {"UZB", "Asia", "Uzbekistan", "2021-01-05", 77295., 37., 55.429, 614., 0., 
  0.143, 2309.437, 1.105, 1.656, 18.345, 0., 0.004, 0.77, "", "", "", "", "", 
  "", "", "", "", "", "", "", "", "", "", "", "", "", "", "", "", "", "", "", 
  "", "", 35.19, 3.3469199*^7, 76.134, 28.2, 4.469, 2.873, 6253.104, "", 
  724.417, 7.57, 1.3, 24.7, "", 4., 71.72, 0.72}, 
 {"UZB", "Asia", "Uzbekistan", "2021-01-06", 77350., 55., 52.143, 615., 1., 
  0.143, 2311.08, 1.643, 1.558, 18.375, 0.03, 0.004, 0.78, "", "", "", "", 
  "", "", "", "", "", "", "", "", "", "", "", "", "", "", "", "", "", "", "", 
  "", "", "", 35.19, 3.3469199*^7, 76.134, 28.2, 4.469, 2.873, 6253.104, "", 
  724.417, 7.57, 1.3, 24.7, "", 4., 71.72, 0.72}, 
 {"UZB", "Asia", "Uzbekistan", "2021-01-07", 77412., 62., 50.286, 615., 0., 
  0.143, 2312.933, 1.852, 1.502, 18.375, 0., 0.004, 0.8, "", "", "", "", "", 
  "", "", "", "", "", "", "", "", "", "", "", "", "", "", "", "", "", "", "", 
  "", "", 35.19, 3.3469199*^7, 76.134, 28.2, 4.469, 2.873, 6253.104, "", 
  724.417, 7.57, 1.3, 24.7, "", 4., 71.72, 0.72}, 
 {"UZB", "Asia", "Uzbekistan", "2021-01-08", 77485., 73., 43.286, 616., 1., 
  0.286, 2315.114, 2.181, 1.293, 18.405, 0.03, 0.009, 0.81, "", "", "", "", 
  "", "", "", "", "", "", "", "", "", "", "", "", "", "", "", "", "", "", "", 
  "", "", "", 35.19, 3.3469199*^7, 76.134, 28.2, 4.469, 2.873, 6253.104, "", 
  724.417, 7.57, 1.3, 24.7, "", 4., 71.72, 0.72}, 
 {"UZB", "Asia", "Uzbekistan", "2021-01-09", 77530., 45., 49.714, 616., 0., 
  0.286, 2316.458, 1.345, 1.485, 18.405, 0., 0.009, 0.83, "", "", "", "", "", 
  "", "", "", "", "", "", "", "", "", "", "", "", "", "", "", "", "", "", "", 
  "", "", 35.19, 3.3469199*^7, 76.134, 28.2, 4.469, 2.873, 6253.104, "", 
  724.417, 7.57, 1.3, 24.7, "", 4., 71.72, 0.72}, 
 {"UZB", "Asia", "Uzbekistan", "2021-01-10", 77572., 42., 44.857, 617., 1., 
  0.429, 2317.713, 1.255, 1.34, 18.435, 0.03, 0.013, 0.84, "", "", "", "", 
  "", "", "", "", "", "", "", "", "", "", "", "", "", "", "", "", "", "", "", 
  "", "", "", 35.19, 3.3469199*^7, 76.134, 28.2, 4.469, 2.873, 6253.104, "", 
  724.417, 7.57, 1.3, 24.7, "", 4., 71.72, 0.72}, 
 {"UZB", "Asia", "Uzbekistan", "2021-01-11", 77611., 39., 50.429, 617., 0., 
  0.429, 2318.878, 1.165, 1.507, 18.435, 0., 0.013, 0.86, "", "", "", "", "", 
  "", "", "", "", "", "", "", "", "", "", "", "", "", "", "", "", "", "", "", 
  "", "", 37.04, 3.3469199*^7, 76.134, 28.2, 4.469, 2.873, 6253.104, "", 
  724.417, 7.57, 1.3, 24.7, "", 4., 71.72, 0.72}, 
 {"UZB", "Asia", "Uzbekistan", "2021-01-12", 77663., 52., 52.571, 617., 0., 
  0.429, 2320.432, 1.554, 1.571, 18.435, 0., 0.013, 0.88, "", "", "", "", "", 
  "", "", "", "", "", "", "", "", "", "", "", "", "", "", "", "", "", "", "", 
  "", "", 37.04, 3.3469199*^7, 76.134, 28.2, 4.469, 2.873, 6253.104, "", 
  724.417, 7.57, 1.3, 24.7, "", 4., 71.72, 0.72}, 
 {"UZB", "Asia", "Uzbekistan", "2021-01-13", 77716., 53., 52.286, 618., 1., 
  0.429, 2322.016, 1.584, 1.562, 18.465, 0.03, 0.013, 0.9, "", "", "", "", 
  "", "", "", "", "", "", "", "", "", "", "", "", "", "", "", "", "", "", "", 
  "", "", "", 37.04, 3.3469199*^7, 76.134, 28.2, 4.469, 2.873, 6253.104, "", 
  724.417, 7.57, 1.3, 24.7, "", 4., 71.72, 0.72}, 
 {"UZB", "Asia", "Uzbekistan", "2021-01-14", 77777., 61., 52.143, 618., 0., 
  0.429, 2323.838, 1.823, 1.558, 18.465, 0., 0.013, 0.91, "", "", "", "", "", 
  "", "", "", "", "", "", "", "", "", "", "", "", "", "", "", "", "", "", "", 
  "", "", 37.04, 3.3469199*^7, 76.134, 28.2, 4.469, 2.873, 6253.104, "", 
  724.417, 7.57, 1.3, 24.7, "", 4., 71.72, 0.72}, 
 {"UZB", "Asia", "Uzbekistan", "2021-01-15", 77904., 127., 59.857, 619., 1., 
  0.429, 2327.633, 3.795, 1.788, 18.495, 0.03, 0.013, 0.93, "", "", "", "", 
  "", "", "", "", "", "", "", "", "", "", "", "", "", "", "", "", "", "", "", 
  "", "", "", 37.04, 3.3469199*^7, 76.134, 28.2, 4.469, 2.873, 6253.104, "", 
  724.417, 7.57, 1.3, 24.7, "", 4., 71.72, 0.72}, 
 {"UZB", "Asia", "Uzbekistan", "2021-01-16", 77968., 64., 62.571, 619., 0., 
  0.429, 2329.545, 1.912, 1.87, 18.495, 0., 0.013, 0.92, "", "", "", "", "", 
  "", "", "", "", "", "", "", "", "", "", "", "", "", "", "", "", "", "", "", 
  "", "", 37.04, 3.3469199*^7, 76.134, 28.2, 4.469, 2.873, 6253.104, "", 
  724.417, 7.57, 1.3, 24.7, "", 4., 71.72, 0.72}, 
 {"UZB", "Asia", "Uzbekistan", "2021-01-17", 77968., 0., 56.571, 619., 0., 
  0.286, 2329.545, 0., 1.69, 18.495, 0., 0.009, 0.92, "", "", "", "", "", "", 
  "", "", "", "", "", "", "", "", "", "", "", "", "", "", "", "", "", "", "", 
  "", 37.04, 3.3469199*^7, 76.134, 28.2, 4.469, 2.873, 6253.104, "", 724.417, 
  7.57, 1.3, 24.7, "", 4., 71.72, 0.72}, {"UZB", "Asia", "Uzbekistan", 
  "2021-01-18", 78036., 68., 60.714, 619., 0., 0.286, 2331.577, 2.032, 1.814, 
  18.495, 0., 0.009, 0.93, "", "", "", "", "", "", "", "", "", "", "", "", 
  "", "", "", "", "", "", "", "", "", "", "", "", "", "", 37.04, 
  3.3469199*^7, 76.134, 28.2, 4.469, 2.873, 6253.104, "", 724.417, 7.57, 1.3, 
  24.7, "", 4., 71.72, 0.72}, {"UZB", "Asia", "Uzbekistan", "2021-01-19", 
  78091., 55., 61.143, 620., 1., 0.429, 2333.22, 1.643, 1.827, 18.524, 0.03, 
  0.013, 0.93, "", "", "", "", "", "", "", "", "", "", "", "", "", "", "", 
  "", "", "", "", "", "", "", "", "", "", "", 42.59, 3.3469199*^7, 76.134, 
  28.2, 4.469, 2.873, 6253.104, "", 724.417, 7.57, 1.3, 24.7, "", 4., 71.72, 
  0.72}, {"UZB", "Asia", "Uzbekistan", "2021-01-20", 78163., 72., 63.857, 
  620., 0., 0.286, 2335.371, 2.151, 1.908, 18.524, 0., 0.009, 0.93, "", "", 
  "", "", "", "", "", "", "", "", "", "", "", "", "", "", "", "", "", "", "", 
  "", "", "", "", "", 42.59, 3.3469199*^7, 76.134, 28.2, 4.469, 2.873, 
  6253.104, "", 724.417, 7.57, 1.3, 24.7, "", 4., 71.72, 0.72}, 
 {"UZB", "Asia", "Uzbekistan", "2021-01-21", 78219., 56., 63.143, 620., 0., 
  0.286, 2337.044, 1.673, 1.887, 18.524, 0., 0.009, 0.93, "", "", "", "", "", 
  "", "", "", "", "", "", "", "", "", "", "", "", "", "", "", "", "", "", "", 
  "", "", 42.59, 3.3469199*^7, 76.134, 28.2, 4.469, 2.873, 6253.104, "", 
  724.417, 7.57, 1.3, 24.7, "", 4., 71.72, 0.72}, 
 {"UZB", "Asia", "Uzbekistan", "2021-01-22", 78272., 53., 52.571, 620., 0., 
  0.143, 2338.628, 1.584, 1.571, 18.524, 0., 0.004, 0.93, "", "", "", "", "", 
  "", "", "", "", "", "", "", "", "", "", "", "", "", "", "", "", "", "", "", 
  "", "", 42.59, 3.3469199*^7, 76.134, 28.2, 4.469, 2.873, 6253.104, "", 
  724.417, 7.57, 1.3, 24.7, "", 4., 71.72, 0.72}, 
 {"UZB", "Asia", "Uzbekistan", "2021-01-23", 78317., 45., 49.857, 621., 1., 
  0.286, 2339.972, 1.345, 1.49, 18.554, 0.03, 0.009, 0.93, "", "", "", "", 
  "", "", "", "", "", "", "", "", "", "", "", "", "", "", "", "", "", "", "", 
  "", "", "", 42.59, 3.3469199*^7, 76.134, 28.2, 4.469, 2.873, 6253.104, "", 
  724.417, 7.57, 1.3, 24.7, "", 4., 71.72, 0.72}, 
 {"UZB", "Asia", "Uzbekistan", "2021-01-24", 78375., 58., 58.143, 621., 0., 
  0.286, 2341.705, 1.733, 1.737, 18.554, 0., 0.009, 0.93, "", "", "", "", "", 
  "", "", "", "", "", "", "", "", "", "", "", "", "", "", "", "", "", "", "", 
  "", "", 42.59, 3.3469199*^7, 76.134, 28.2, 4.469, 2.873, 6253.104, "", 
  724.417, 7.57, 1.3, 24.7, "", 4., 71.72, 0.72}, 
 {"UZB", "Asia", "Uzbekistan", "2021-01-25", 78429., 54., 56.143, 621., 0., 
  0.286, 2343.319, 1.613, 1.677, 18.554, 0., 0.009, 0.94, "", "", "", "", "", 
  "", "", "", "", "", "", "", "", "", "", "", "", "", "", "", "", "", "", "", 
  "", "", 42.59, 3.3469199*^7, 76.134, 28.2, 4.469, 2.873, 6253.104, "", 
  724.417, 7.57, 1.3, 24.7, "", 4., 71.72, 0.72}, 
 {"UZB", "Asia", "Uzbekistan", "2021-01-26", 78471., 42., 54.286, 621., 0., 
  0.143, 2344.574, 1.255, 1.622, 18.554, 0., 0.004, 0.94, "", "", "", "", "", 
  "", "", "", "", "", "", "", "", "", "", "", "", "", "", "", "", "", "", "", 
  "", "", 42.59, 3.3469199*^7, 76.134, 28.2, 4.469, 2.873, 6253.104, "", 
  724.417, 7.57, 1.3, 24.7, "", 4., 71.72, 0.72}, 
 {"UZB", "Asia", "Uzbekistan", "2021-01-27", 78510., 39., 49.571, 621., 0., 
  0.143, 2345.739, 1.165, 1.481, 18.554, 0., 0.004, 0.94, "", "", "", "", "", 
  "", "", "", "", "", "", "", "", "", "", "", "", "", "", "", "", "", "", "", 
  "", "", 42.59, 3.3469199*^7, 76.134, 28.2, 4.469, 2.873, 6253.104, "", 
  724.417, 7.57, 1.3, 24.7, "", 4., 71.72, 0.72}, 
 {"UZB", "Asia", "Uzbekistan", "2021-01-28", 78556., 46., 48.143, 621., 0., 
  0.143, 2347.113, 1.374, 1.438, 18.554, 0., 0.004, 0.94, "", "", "", "", "", 
  "", "", "", "", "", "", "", "", "", "", "", "", "", "", "", "", "", "", "", 
  "", "", 34.26, 3.3469199*^7, 76.134, 28.2, 4.469, 2.873, 6253.104, "", 
  724.417, 7.57, 1.3, 24.7, "", 4., 71.72, 0.72}, 
 {"UZB", "Asia", "Uzbekistan", "2021-01-29", 78602., 46., 47.143, 621., 0., 
  0.143, 2348.488, 1.374, 1.409, 18.554, 0., 0.004, 0.95, "", "", "", "", "", 
  "", "", "", "", "", "", "", "", "", "", "", "", "", "", "", "", "", "", "", 
  "", "", 34.26, 3.3469199*^7, 76.134, 28.2, 4.469, 2.873, 6253.104, "", 
  724.417, 7.57, 1.3, 24.7, "", 4., 71.72, 0.72}, 
 {"UZB", "Asia", "Uzbekistan", "2021-01-30", 78711., 109., 56.286, 621., 0., 
  0., 2351.744, 3.257, 1.682, 18.554, 0., 0., 0.96, "", "", "", "", "", "", 
  "", "", "", "", "", "", "", "", "", "", "", "", "", "", "", "", "", "", "", 
  "", 34.26, 3.3469199*^7, 76.134, 28.2, 4.469, 2.873, 6253.104, "", 724.417, 
  7.57, 1.3, 24.7, "", 4., 71.72, 0.72}, {"UZB", "Asia", "Uzbekistan", 
  "2021-01-31", 78711., 0., 48., 621., 0., 0., 2351.744, 0., 1.434, 18.554, 
  0., 0., 0.95, "", "", "", "", "", "", "", "", "", "", "", "", "", "", "", 
  "", "", "", "", "", "", "", "", "", "", "", 34.26, 3.3469199*^7, 76.134, 
  28.2, 4.469, 2.873, 6253.104, "", 724.417, 7.57, 1.3, 24.7, "", 4., 71.72, 
  0.72}, {"UZB", "Asia", "Uzbekistan", "2021-02-01", 78755., 44., 46.571, 
  621., 0., 0., 2353.059, 1.315, 1.391, 18.554, 0., 0., 0.96, "", "", "", "", 
  "", "", "", "", "", "", "", "", "", "", "", "", "", "", "", "", "", "", "", 
  "", "", "", 34.26, 3.3469199*^7, 76.134, 28.2, 4.469, 2.873, 6253.104, "", 
  724.417, 7.57, 1.3, 24.7, "", 4., 71.72, 0.72}, 
 {"UZB", "Asia", "Uzbekistan", "2021-02-02", 78801., 46., 47.143, 621., 0., 
  0., 2354.433, 1.374, 1.409, 18.554, 0., 0., 0.97, "", "", "", "", "", "", 
  "", "", "", "", "", "", "", "", "", "", "", "", "", "", "", "", "", "", "", 
  "", 34.26, 3.3469199*^7, 76.134, 28.2, 4.469, 2.873, 6253.104, "", 724.417, 
  7.57, 1.3, 24.7, "", 4., 71.72, 0.72}, {"UZB", "Asia", "Uzbekistan", 
  "2021-02-03", 78859., 58., 49.857, 621., 0., 0., 2356.166, 1.733, 1.49, 
  18.554, 0., 0., 0.97, "", "", "", "", "", "", "", "", "", "", "", "", "", 
  "", "", "", "", "", "", "", "", "", "", "", "", "", 34.26, 3.3469199*^7, 
  76.134, 28.2, 4.469, 2.873, 6253.104, "", 724.417, 7.57, 1.3, 24.7, "", 4., 
  71.72, 0.72}, {"UZB", "Asia", "Uzbekistan", "2021-02-04", 78916., 57., 
  51.429, 621., 0., 0., 2357.869, 1.703, 1.537, 18.554, 0., 0., 0.97, "", "", 
  "", "", "", "", "", "", "", "", "", "", "", "", "", "", "", "", "", "", "", 
  "", "", "", "", "", 34.26, 3.3469199*^7, 76.134, 28.2, 4.469, 2.873, 
  6253.104, "", 724.417, 7.57, 1.3, 24.7, "", 4., 71.72, 0.72}, 
 {"UZB", "Asia", "Uzbekistan", "2021-02-05", 78989., 73., 55.286, 621., 0., 
  0., 2360.051, 2.181, 1.652, 18.554, 0., 0., 0.97, "", "", "", "", "", "", 
  "", "", "", "", "", "", "", "", "", "", "", "", "", "", "", "", "", "", "", 
  "", 34.26, 3.3469199*^7, 76.134, 28.2, 4.469, 2.873, 6253.104, "", 724.417, 
  7.57, 1.3, 24.7, "", 4., 71.72, 0.72}, {"UZB", "Asia", "Uzbekistan", 
  "2021-02-06", 79045., 56., 47.714, 621., 0., 0., 2361.724, 1.673, 1.426, 
  18.554, 0., 0., 0.97, "", "", "", "", "", "", "", "", "", "", "", "", "", 
  "", "", "", "", "", "", "", "", "", "", "", "", "", 34.26, 3.3469199*^7, 
  76.134, 28.2, 4.469, 2.873, 6253.104, "", 724.417, 7.57, 1.3, 24.7, "", 4., 
  71.72, 0.72}, {"UZB", "Asia", "Uzbekistan", "2021-02-07", 79098., 53., 
  55.286, 621., 0., 0., 2363.307, 1.584, 1.652, 18.554, 0., 0., 0.96, "", "", 
  "", "", "", "", "", "", "", "", "", "", "", "", "", "", "", "", "", "", "", 
  "", "", "", "", "", 34.26, 3.3469199*^7, 76.134, 28.2, 4.469, 2.873, 
  6253.104, "", 724.417, 7.57, 1.3, 24.7, "", 4., 71.72, 0.72}, 
 {"UZB", "Asia", "Uzbekistan", "2021-02-08", 79162., 64., 58.143, 621., 0., 
  0., 2365.219, 1.912, 1.737, 18.554, 0., 0., 0.95, "", "", "", "", "", "", 
  "", "", "", "", "", "", "", "", "", "", "", "", "", "", "", "", "", "", "", 
  "", 34.26, 3.3469199*^7, 76.134, 28.2, 4.469, 2.873, 6253.104, "", 724.417, 
  7.57, 1.3, 24.7, "", 4., 71.72, 0.72}, {"UZB", "Asia", "Uzbekistan", 
  "2021-02-09", 79204., 42., 57.571, 621., 0., 0., 2366.474, 1.255, 1.72, 
  18.554, 0., 0., 0.94, "", "", "", "", "", "", "", "", "", "", "", "", "", 
  "", "", "", "", "", "", "", "", "", "", "", "", "", 34.26, 3.3469199*^7, 
  76.134, 28.2, 4.469, 2.873, 6253.104, "", 724.417, 7.57, 1.3, 24.7, "", 4., 
  71.72, 0.72}, {"UZB", "Asia", "Uzbekistan", "2021-02-10", 79237., 33., 54., 
  621., 0., 0., 2367.46, 0.986, 1.613, 18.554, 0., 0., 0.93, "", "", "", "", 
  "", "", "", "", "", "", "", "", "", "", "", "", "", "", "", "", "", "", "", 
  "", "", "", 28.7, 3.3469199*^7, 76.134, 28.2, 4.469, 2.873, 6253.104, "", 
  724.417, 7.57, 1.3, 24.7, "", 4., 71.72, 0.72}, 
 {"UZB", "Asia", "Uzbekistan", "2021-02-11", 79303., 66., 55.286, 622., 1., 
  0.143, 2369.432, 1.972, 1.652, 18.584, 0.03, 0.004, 0.92, "", "", "", "", 
  "", "", "", "", "", "", "", "", "", "", "", "", "", "", "", "", "", "", "", 
  "", "", "", 28.7, 3.3469199*^7, 76.134, 28.2, 4.469, 2.873, 6253.104, "", 
  724.417, 7.57, 1.3, 24.7, "", 4., 71.72, 0.72}, 
 {"UZB", "Asia", "Uzbekistan", "2021-02-12", 79340., 37., 50.143, 622., 0., 
  0.143, 2370.538, 1.105, 1.498, 18.584, 0., 0.004, 0.91, "", "", "", "", "", 
  "", "", "", "", "", "", "", "", "", "", "", "", "", "", "", "", "", "", "", 
  "", "", 28.7, 3.3469199*^7, 76.134, 28.2, 4.469, 2.873, 6253.104, "", 
  724.417, 7.57, 1.3, 24.7, "", 4., 71.72, 0.72}, 
 {"UZB", "Asia", "Uzbekistan", "2021-02-13", 79381., 41., 48., 622., 0., 
  0.143, 2371.763, 1.225, 1.434, 18.584, 0., 0.004, 0.91, "", "", "", "", "", 
  "", "", "", "", "", "", "", "", "", "", "", "", "", "", "", "", "", "", "", 
  "", "", 37.04, 3.3469199*^7, 76.134, 28.2, 4.469, 2.873, 6253.104, "", 
  724.417, 7.57, 1.3, 24.7, "", 4., 71.72, 0.72}, 
 {"UZB", "Asia", "Uzbekistan", "2021-02-14", 79416., 35., 45.429, 622., 0., 
  0.143, 2372.809, 1.046, 1.357, 18.584, 0., 0.004, 0.9, "", "", "", "", "", 
  "", "", "", "", "", "", "", "", "", "", "", "", "", "", "", "", "", "", "", 
  "", "", 37.04, 3.3469199*^7, 76.134, 28.2, 4.469, 2.873, 6253.104, "", 
  724.417, 7.57, 1.3, 24.7, "", 4., 71.72, 0.72}, 
 {"UZB", "Asia", "Uzbekistan", "2021-02-15", 79442., 26., 40., 622., 0., 
  0.143, 2373.585, 0.777, 1.195, 18.584, 0., 0.004, 0.91, "", "", "", "", "", 
  "", "", "", "", "", "", "", "", "", "", "", "", "", "", "", "", "", "", "", 
  "", "", 37.04, 3.3469199*^7, 76.134, 28.2, 4.469, 2.873, 6253.104, "", 
  724.417, 7.57, 1.3, 24.7, "", 4., 71.72, 0.72}, 
 {"UZB", "Asia", "Uzbekistan", "2021-02-16", 79461., 19., 36.714, 622., 0., 
  0.143, 2374.153, 0.568, 1.097, 18.584, 0., 0.004, 0.91, "", "", "", "", "", 
  "", "", "", "", "", "", "", "", "", "", "", "", "", "", "", "", "", "", "", 
  "", "", 37.04, 3.3469199*^7, 76.134, 28.2, 4.469, 2.873, 6253.104, "", 
  724.417, 7.57, 1.3, 24.7, "", 4., 71.72, 0.72}, 
 {"UZB", "Asia", "Uzbekistan", "2021-02-17", 79497., 36., 37.143, 622., 0., 
  0.143, 2375.229, 1.076, 1.11, 18.584, 0., 0.004, 0.92, "", "", "", "", "", 
  "", "", "", "", "", "", "", "", "", "", "", "", "", "", "", "", "", "", "", 
  "", "", 37.04, 3.3469199*^7, 76.134, 28.2, 4.469, 2.873, 6253.104, "", 
  724.417, 7.57, 1.3, 24.7, "", 4., 71.72, 0.72}, 
 {"UZB", "Asia", "Uzbekistan", "2021-02-18", 79548., 51., 35., 622., 0., 0., 
  2376.752, 1.524, 1.046, 18.584, 0., 0., 0.93, "", "", "", "", "", "", "", 
  "", "", "", "", "", "", "", "", "", "", "", "", "", "", "", "", "", "", "", 
  37.04, 3.3469199*^7, 76.134, 28.2, 4.469, 2.873, 6253.104, "", 724.417, 
  7.57, 1.3, 24.7, "", 4., 71.72, 0.72}, {"UZB", "Asia", "Uzbekistan", 
  "2021-02-19", 79598., 50., 36.857, 622., 0., 0., 2378.246, 1.494, 1.101, 
  18.584, 0., 0., 0.94, "", "", "", "", "", "", "", "", "", "", "", "", "", 
  "", "", "", "", "", "", "", "", "", "", "", "", "", 37.04, 3.3469199*^7, 
  76.134, 28.2, 4.469, 2.873, 6253.104, "", 724.417, 7.57, 1.3, 24.7, "", 4., 
  71.72, 0.72}, {"UZB", "Asia", "Uzbekistan", "2021-02-20", 79632., 34., 
  35.857, 622., 0., 0., 2379.262, 1.016, 1.071, 18.584, 0., 0., 0.94, "", "", 
  "", "", "", "", "", "", "", "", "", "", "", "", "", "", "", "", "", "", "", 
  "", "", "", "", "", 37.04, 3.3469199*^7, 76.134, 28.2, 4.469, 2.873, 
  6253.104, "", 724.417, 7.57, 1.3, 24.7, "", 4., 71.72, 0.72}, 
 {"UZB", "Asia", "Uzbekistan", "2021-02-21", 79654., 22., 34., 622., 0., 0., 
  2379.92, 0.657, 1.016, 18.584, 0., 0., 0.95, "", "", "", "", "", "", "", 
  "", "", "", "", "", "", "", "", "", "", "", "", "", "", "", "", "", "", "", 
  37.04, 3.3469199*^7, 76.134, 28.2, 4.469, 2.873, 6253.104, "", 724.417, 
  7.57, 1.3, 24.7, "", 4., 71.72, 0.72}, {"UZB", "Asia", "Uzbekistan", 
  "2021-02-22", 79681., 27., 34.143, 622., 0., 0., 2380.726, 0.807, 1.02, 
  18.584, 0., 0., 0.96, "", "", "", "", "", "", "", "", "", "", "", "", "", 
  "", "", "", "", "", "", "", "", "", "", "", "", "", 37.04, 3.3469199*^7, 
  76.134, 28.2, 4.469, 2.873, 6253.104, "", 724.417, 7.57, 1.3, 24.7, "", 4., 
  71.72, 0.72}, {"UZB", "Asia", "Uzbekistan", "2021-02-23", 79717., 36., 
  36.571, 622., 0., 0., 2381.802, 1.076, 1.093, 18.584, 0., 0., 0.98, "", "", 
  "", "", "", "", "", "", "", "", "", "", "", "", "", "", "", "", "", "", "", 
  "", "", "", "", "", 37.04, 3.3469199*^7, 76.134, 28.2, 4.469, 2.873, 
  6253.104, "", 724.417, 7.57, 1.3, 24.7, "", 4., 71.72, 0.72}, 
 {"UZB", "Asia", "Uzbekistan", "2021-02-24", 79749., 32., 36., 622., 0., 0., 
  2382.758, 0.956, 1.076, 18.584, 0., 0., 0.99, "", "", "", "", "", "", "", 
  "", "", "", "", "", "", "", "", "", "", "", "", "", "", "", "", "", "", "", 
  37.04, 3.3469199*^7, 76.134, 28.2, 4.469, 2.873, 6253.104, "", 724.417, 
  7.57, 1.3, 24.7, "", 4., 71.72, 0.72}, {"UZB", "Asia", "Uzbekistan", 
  "2021-02-25", 79773., 24., 32.143, 622., 0., 0., 2383.475, 0.717, 0.96, 
  18.584, 0., 0., 1.01, "", "", "", "", "", "", "", "", "", "", "", "", "", 
  "", "", "", "", "", "", "", "", "", "", "", "", "", 37.04, 3.3469199*^7, 
  76.134, 28.2, 4.469, 2.873, 6253.104, "", 724.417, 7.57, 1.3, 24.7, "", 4., 
  71.72, 0.72}, {"UZB", "Asia", "Uzbekistan", "2021-02-26", 79804., 31., 
  29.429, 622., 0., 0., 2384.401, 0.926, 0.879, 18.584, 0., 0., 1.03, "", "", 
  "", "", "", "", "", "", "", "", "", "", "", "", "", "", "", "", "", "", "", 
  "", "", "", "", "", 37.04, 3.3469199*^7, 76.134, 28.2, 4.469, 2.873, 
  6253.104, "", 724.417, 7.57, 1.3, 24.7, "", 4., 71.72, 0.72}, 
 {"UZB", "Asia", "Uzbekistan", "2021-02-27", 79836., 32., 29.143, 622., 0., 
  0., 2385.357, 0.956, 0.871, 18.584, 0., 0., 1.06, "", "", "", "", "", "", 
  "", "", "", "", "", "", "", "", "", "", "", "", "", "", "", "", "", "", "", 
  "", 37.04, 3.3469199*^7, 76.134, 28.2, 4.469, 2.873, 6253.104, "", 724.417, 
  7.57, 1.3, 24.7, "", 4., 71.72, 0.72}, {"UZB", "Asia", "Uzbekistan", 
  "2021-02-28", 79926., 90., 38.857, 622., 0., 0., 2388.046, 2.689, 1.161, 
  18.584, 0., 0., 1.09, "", "", "", "", "", "", "", "", "", "", "", "", "", 
  "", "", "", "", "", "", "", "", "", "", "", "", "", 37.04, 3.3469199*^7, 
  76.134, 28.2, 4.469, 2.873, 6253.104, "", 724.417, 7.57, 1.3, 24.7, "", 4., 
  71.72, 0.72}, {"UZB", "Asia", "Uzbekistan", "2021-03-01", 79926., 0., 35., 
  622., 0., 0., 2388.046, 0., 1.046, 18.584, 0., 0., 1.09, "", "", "", "", 
  "", "", "", "", "", "", "", "", "", "", "", "", "", "", "", "", "", "", "", 
  "", "", "", 37.04, 3.3469199*^7, 76.134, 28.2, 4.469, 2.873, 6253.104, "", 
  724.417, 7.57, 1.3, 24.7, "", 4., 71.72, 0.72}, 
 {"UZB", "Asia", "Uzbekistan", "2021-03-02", 79961., 35., 34.857, 622., 0., 
  0., 2389.092, 1.046, 1.041, 18.584, 0., 0., 1.11, "", "", "", "", "", "", 
  "", "", "", "", "", "", "", "", "", "", "", "", "", "", "", "", "", "", "", 
  "", 37.04, 3.3469199*^7, 76.134, 28.2, 4.469, 2.873, 6253.104, "", 724.417, 
  7.57, 1.3, 24.7, "", 4., 71.72, 0.72}, {"UZB", "Asia", "Uzbekistan", 
  "2021-03-03", 80035., 74., 40.857, 622., 0., 0., 2391.303, 2.211, 1.221, 
  18.584, 0., 0., 1.13, "", "", "", "", "", "", "", "", "", "", "", "", "", 
  "", "", "", "", "", "", "", "", "", "", "", "", "", 37.04, 3.3469199*^7, 
  76.134, 28.2, 4.469, 2.873, 6253.104, "", 724.417, 7.57, 1.3, 24.7, "", 4., 
  71.72, 0.72}, {"UZB", "Asia", "Uzbekistan", "2021-03-04", 80035., 0., 
  37.429, 622., 0., 0., 2391.303, 0., 1.118, 18.584, 0., 0., 1.14, "", "", 
  "", "", "", "", "", "", "", "", "", "", "", "", "", "", "", "", "", "", "", 
  "", "", "", "", "", 37.04, 3.3469199*^7, 76.134, 28.2, 4.469, 2.873, 
  6253.104, "", 724.417, 7.57, 1.3, 24.7, "", 4., 71.72, 0.72}, 
 {"UZB", "Asia", "Uzbekistan", "2021-03-05", 80081., 46., 39.571, 622., 0., 
  0., 2392.678, 1.374, 1.182, 18.584, 0., 0., 1.16, "", "", "", "", "", "", 
  "", "", "", "", "", "", "", "", "", "", "", "", "", "", "", "", "", "", "", 
  "", 37.04, 3.3469199*^7, 76.134, 28.2, 4.469, 2.873, 6253.104, "", 724.417, 
  7.57, 1.3, 24.7, "", 4., 71.72, 0.72}, {"UZB", "Asia", "Uzbekistan", 
  "2021-03-06", 80125., 44., 41.286, 622., 0., 0., 2393.992, 1.315, 1.234, 
  18.584, 0., 0., 1.18, "", "", "", "", "", "", "", "", "", "", "", "", "", 
  "", "", "", "", "", "", "", "", "", "", "", "", "", 37.04, 3.3469199*^7, 
  76.134, 28.2, 4.469, 2.873, 6253.104, "", 724.417, 7.57, 1.3, 24.7, "", 4., 
  71.72, 0.72}, {"UZB", "Asia", "Uzbekistan", "2021-03-07", 80176., 51., 
  35.714, 622., 0., 0., 2395.516, 1.524, 1.067, 18.584, 0., 0., 1.21, "", "", 
  "", "", "", "", "", "", "", "", "", "", "", "", "", "", "", "", "", "", "", 
  "", "", "", "", "", 37.04, 3.3469199*^7, 76.134, 28.2, 4.469, 2.873, 
  6253.104, "", 724.417, 7.57, 1.3, 24.7, "", 4., 71.72, 0.72}, 
 {"UZB", "Asia", "Uzbekistan", "2021-03-08", 80219., 43., 41.857, 622., 0., 
  0., 2396.801, 1.285, 1.251, 18.584, 0., 0., 1.23, "", "", "", "", "", "", 
  "", "", "", "", "", "", "", "", "", "", "", "", "", "", "", "", "", "", "", 
  "", 37.04, 3.3469199*^7, 76.134, 28.2, 4.469, 2.873, 6253.104, "", 724.417, 
  7.57, 1.3, 24.7, "", 4., 71.72, 0.72}, {"UZB", "Asia", "Uzbekistan", 
  "2021-03-09", 80247., 28., 40.857, 622., 0., 0., 2397.637, 0.837, 1.221, 
  18.584, 0., 0., 1.26, "", "", "", "", "", "", "", "", "", "", "", "", "", 
  "", "", "", "", "", "", "", "", "", "", "", "", "", 37.04, 3.3469199*^7, 
  76.134, 28.2, 4.469, 2.873, 6253.104, "", 724.417, 7.57, 1.3, 24.7, "", 4., 
  71.72, 0.72}, {"UZB", "Asia", "Uzbekistan", "2021-03-10", 80268., 21., 
  33.286, 622., 0., 0., 2398.265, 0.627, 0.995, 18.584, 0., 0., 1.29, "", "", 
  "", "", "", "", "", "", "", "", "", "", "", "", "", "", "", "", "", "", "", 
  "", "", "", "", "", 37.04, 3.3469199*^7, 76.134, 28.2, 4.469, 2.873, 
  6253.104, "", 724.417, 7.57, 1.3, 24.7, "", 4., 71.72, 0.72}, 
 {"UZB", "Asia", "Uzbekistan", "2021-03-11", 80392., 124., 51., 622., 0., 0., 
  2401.97, 3.705, 1.524, 18.584, 0., 0., 1.33, "", "", "", "", "", "", "", 
  "", "", "", "", "", "", "", "", "", "", "", "", "", "", "", "", "", "", "", 
  37.04, 3.3469199*^7, 76.134, 28.2, 4.469, 2.873, 6253.104, "", 724.417, 
  7.57, 1.3, 24.7, "", 4., 71.72, 0.72}, {"UZB", "Asia", "Uzbekistan", 
  "2021-03-12", 80392., 0., 44.429, 622., 0., 0., 2401.97, 0., 1.327, 18.584, 
  0., 0., 1.34, "", "", "", "", "", "", "", "", "", "", "", "", "", "", "", 
  "", "", "", "", "", "", "", "", "", "", "", 37.04, 3.3469199*^7, 76.134, 
  28.2, 4.469, 2.873, 6253.104, "", 724.417, 7.57, 1.3, 24.7, "", 4., 71.72, 
  0.72}, {"UZB", "Asia", "Uzbekistan", "2021-03-13", 80481., 89., 50.857, 
  622., 0., 0., 2404.629, 2.659, 1.52, 18.584, 0., 0., 1.37, "", "", "", "", 
  "", "", "", "", "", "", "", "", "", "", "", "", "", "", "", "", "", "", "", 
  "", "", "", 37.04, 3.3469199*^7, 76.134, 28.2, 4.469, 2.873, 6253.104, "", 
  724.417, 7.57, 1.3, 24.7, "", 4., 71.72, 0.72}, 
 {"UZB", "Asia", "Uzbekistan", "2021-03-14", 80567., 86., 55.857, 622., 0., 
  0., 2407.198, 2.57, 1.669, 18.584, 0., 0., 1.4, "", "", "", "", "", "", "", 
  "", "", "", "", "", "", "", "", "", "", "", "", "", "", "", "", "", "", "", 
  37.04, 3.3469199*^7, 76.134, 28.2, 4.469, 2.873, 6253.104, "", 724.417, 
  7.57, 1.3, 24.7, "", 4., 71.72, 0.72}, {"UZB", "Asia", "Uzbekistan", 
  "2021-03-15", 80678., 111., 65.571, 622., 0., 0., 2410.515, 3.316, 1.959, 
  18.584, 0., 0., 1.41, "", "", "", "", "", "", "", "", "", "", "", "", "", 
  "", "", "", "", "", "", "", "", "", "", "", "", "", 37.04, 3.3469199*^7, 
  76.134, 28.2, 4.469, 2.873, 6253.104, "", 724.417, 7.57, 1.3, 24.7, "", 4., 
  71.72, 0.72}, {"UZB", "Asia", "Uzbekistan", "2021-03-16", 80743., 65., 
  70.857, 622., 0., 0., 2412.457, 1.942, 2.117, 18.584, 0., 0., 1.42, "", "", 
  "", "", "", "", "", "", "", "", "", "", "", "", "", "", "", "", "", "", "", 
  "", "", "", "", "", 37.04, 3.3469199*^7, 76.134, 28.2, 4.469, 2.873, 
  6253.104, "", 724.417, 7.57, 1.3, 24.7, "", 4., 71.72, 0.72}, 
 {"UZB", "Asia", "Uzbekistan", "2021-03-17", 80858., 115., 84.286, 622., 0., 
  0., 2415.893, 3.436, 2.518, 18.584, 0., 0., 1.42, "", "", "", "", "", "", 
  "", "", "", "", "", "", "", "", "", "", "", "", "", "", "", "", "", "", "", 
  "", 37.04, 3.3469199*^7, 76.134, 28.2, 4.469, 2.873, 6253.104, "", 724.417, 
  7.57, 1.3, 24.7, "", 4., 71.72, 0.72}, {"UZB", "Asia", "Uzbekistan", 
  "2021-03-18", 80971., 113., 82.714, 622., 0., 0., 2419.269, 3.376, 2.471, 
  18.584, 0., 0., 1.42, "", "", "", "", "", "", "", "", "", "", "", "", "", 
  "", "", "", "", "", "", "", "", "", "", "", "", "", 37.04, 3.3469199*^7, 
  76.134, 28.2, 4.469, 2.873, 6253.104, "", 724.417, 7.57, 1.3, 24.7, "", 4., 
  71.72, 0.72}, {"UZB", "Asia", "Uzbekistan", "2021-03-19", 81095., 124., 
  100.429, 622., 0., 0., 2422.974, 3.705, 3.001, 18.584, 0., 0., 1.42, "", 
  "", "", "", "", "", "", "", "", "", "", "", "", "", "", "", "", "", "", "", 
  "", "", "", "", "", "", 37.04, 3.3469199*^7, 76.134, 28.2, 4.469, 2.873, 
  6253.104, "", 724.417, 7.57, 1.3, 24.7, "", 4., 71.72, 0.72}, 
 {"UZB", "Asia", "Uzbekistan", "2021-03-20", 81339., 244., 122.571, 622., 0., 
  0., 2430.264, 7.29, 3.662, 18.584, 0., 0., 1.41, "", "", "", "", "", "", 
  "", "", "", "", "", "", "", "", "", "", "", "", "", "", "", "", "", "", "", 
  "", 37.04, 3.3469199*^7, 76.134, 28.2, 4.469, 2.873, 6253.104, "", 724.417, 
  7.57, 1.3, 24.7, "", 4., 71.72, 0.72}, {"UZB", "Asia", "Uzbekistan", 
  "2021-03-21", 81339., 0., 110.286, 622., 0., 0., 2430.264, 0., 3.295, 
  18.584, 0., 0., 1.38, "", "", "", "", "", "", "", "", "", "", "", "", "", 
  "", "", "", "", "", "", "", "", "", "", "", "", "", 37.04, 3.3469199*^7, 
  76.134, 28.2, 4.469, 2.873, 6253.104, "", 724.417, 7.57, 1.3, 24.7, "", 4., 
  71.72, 0.72}, {"UZB", "Asia", "Uzbekistan", "2021-03-22", 81446., 107., 
  109.714, 622., 0., 0., 2433.461, 3.197, 3.278, 18.584, 0., 0., 1.37, "", 
  "", "", "", "", "", "", "", "", "", "", "", "", "", "", "", "", "", "", "", 
  "", "", "", "", "", "", 37.04, 3.3469199*^7, 76.134, 28.2, 4.469, 2.873, 
  6253.104, "", 724.417, 7.57, 1.3, 24.7, "", 4., 71.72, 0.72}, 
 {"UZB", "Asia", "Uzbekistan", "2021-03-23", 81678., 232., 133.571, 623., 1., 
  0.143, 2440.393, 6.932, 3.991, 18.614, 0.03, 0.004, 1.37, "", "", "", "", 
  "", "", "", "", "", "", "", "", "", "", "", "", "", "", "", "", "", "", "", 
  "", "", "", 37.04, 3.3469199*^7, 76.134, 28.2, 4.469, 2.873, 6253.104, "", 
  724.417, 7.57, 1.3, 24.7, "", 4., 71.72, 0.72}, 
 {"UZB", "Asia", "Uzbekistan", "2021-03-24", 81678., 0., 117.143, 623., 0., 
  0.143, 2440.393, 0., 3.5, 18.614, 0., 0.004, 1.35, "", "", "", "", "", "", 
  "", "", "", "", "", "", "", "", "", "", "", "", "", "", "", "", "", "", "", 
  "", 37.04, 3.3469199*^7, 76.134, 28.2, 4.469, 2.873, 6253.104, "", 724.417, 
  7.57, 1.3, 24.7, "", 4., 71.72, 0.72}, {"UZB", "Asia", "Uzbekistan", 
  "2021-03-25", 81816., 138., 120.714, 624., 1., 0.286, 2444.516, 4.123, 
  3.607, 18.644, 0.03, 0.009, 1.34, "", "", "", "", "", "", "", "", "", "", 
  "", "", "", "", "", "", "", "", "", "", "", "", "", "", "", "", 37.04, 
  3.3469199*^7, 76.134, 28.2, 4.469, 2.873, 6253.104, "", 724.417, 7.57, 1.3, 
  24.7, "", 4., 71.72, 0.72}, {"UZB", "Asia", "Uzbekistan", "2021-03-26", 
  81960., 144., 123.571, 624., 0., 0.286, 2448.819, 4.302, 3.692, 18.644, 0., 
  0.009, 1.34, "", "", "", "", "", "", "", "", "", "", "", "", "", "", "", 
  "", "", "", "", "", "", "", "", "", "", "", 37.04, 3.3469199*^7, 76.134, 
  28.2, 4.469, 2.873, 6253.104, "", 724.417, 7.57, 1.3, 24.7, "", 4., 71.72, 
  0.72}, {"UZB", "Asia", "Uzbekistan", "2021-03-27", 82146., 186., 115.286, 
  625., 1., 0.429, 2454.376, 5.557, 3.445, 18.674, 0.03, 0.013, 1.33, "", "", 
  "", "", "", "", "", "", "", "", "", "", "", "", "", "", "", "", "", "", "", 
  "", "", "", "", "", 37.04, 3.3469199*^7, 76.134, 28.2, 4.469, 2.873, 
  6253.104, "", 724.417, 7.57, 1.3, 24.7, "", 4., 71.72, 0.72}, 
 {"UZB", "Asia", "Uzbekistan", "2021-03-28", 82340., 194., 143., 626., 1., 
  0.571, 2460.172, 5.796, 4.273, 18.704, 0.03, 0.017, 1.33, "", "", "", "", 
  "", "", "", "", "", "", "", "", "", "", "", "", "", "", "", "", "", "", "", 
  "", "", "", 37.04, 3.3469199*^7, 76.134, 28.2, 4.469, 2.873, 6253.104, "", 
  724.417, 7.57, 1.3, 24.7, "", 4., 71.72, 0.72}, 
 {"UZB", "Asia", "Uzbekistan", "2021-03-29", 82536., 196., 155.714, 626., 0., 
  0.571, 2466.029, 5.856, 4.652, 18.704, 0., 0.017, 1.32, "", "", "", "", "", 
  "", "", "", "", "", "", "", "", "", "", "", "", "", "", "", "", "", "", "", 
  "", "", 37.04, 3.3469199*^7, 76.134, 28.2, 4.469, 2.873, 6253.104, "", 
  724.417, 7.57, 1.3, 24.7, "", 4., 71.72, 0.72}, 
 {"UZB", "Asia", "Uzbekistan", "2021-03-30", 82682., 146., 143.429, 628., 2., 
  0.714, 2470.391, 4.362, 4.285, 18.764, 0.06, 0.021, 1.3, "", "", "", "", 
  "", "", "", "", "", "", "", "", "", "", "", "", "", "", "", "", "", "", "", 
  "", "", "", 37.04, 3.3469199*^7, 76.134, 28.2, 4.469, 2.873, 6253.104, "", 
  724.417, 7.57, 1.3, 24.7, "", 4., 71.72, 0.72}, 
 {"UZB", "Asia", "Uzbekistan", "2021-03-31", 82869., 187., 170.143, 629., 1., 
  0.857, 2475.978, 5.587, 5.084, 18.793, 0.03, 0.026, 1.29, "", "", "", "", 
  "", "", "", "", "", "", "", "", "", "", "", "", "", 0., 0., "", "", "", 0., 
  0., "", "", 37.04, 3.3469199*^7, 76.134, 28.2, 4.469, 2.873, 6253.104, "", 
  724.417, 7.57, 1.3, 24.7, "", 4., 71.72, 0.72}, 
 {"UZB", "Asia", "Uzbekistan", "2021-04-01", 83050., 181., 176.286, 630., 1., 
  0.857, 2481.386, 5.408, 5.267, 18.823, 0.03, 0.026, 1.27, "", "", "", "", 
  "", "", "", "", "", "", "", "", "", "", "", "", "", "", "", "", "", 5833., 
  "", "", "", 174., 37.04, 3.3469199*^7, 76.134, 28.2, 4.469, 2.873, 
  6253.104, "", 724.417, 7.57, 1.3, 24.7, "", 4., 71.72, 0.72}, 
 {"UZB", "Asia", "Uzbekistan", "2021-04-02", 83239., 189., 182.714, 630., 0., 
  0.857, 2487.033, 5.647, 5.459, 18.823, 0., 0.026, 1.25, "", "", "", "", "", 
  "", "", "", "", "", "", "", "", "", "", "", "", "", "", "", "", 5833., "", 
  "", "", 174., 37.04, 3.3469199*^7, 76.134, 28.2, 4.469, 2.873, 6253.104, 
  "", 724.417, 7.57, 1.3, 24.7, "", 4., 71.72, 0.72}, 
 {"UZB", "Asia", "Uzbekistan", "2021-04-03", 83435., 196., 184.143, 630., 0., 
  0.714, 2492.889, 5.856, 5.502, 18.823, 0., 0.021, 1.24, "", "", "", "", "", 
  "", "", "", "", "", "", "", "", "", "", "", "", "", "", "", "", 5833., "", 
  "", "", 174., 37.04, 3.3469199*^7, 76.134, 28.2, 4.469, 2.873, 6253.104, 
  "", 724.417, 7.57, 1.3, 24.7, "", 4., 71.72, 0.72}, 
 {"UZB", "Asia", "Uzbekistan", "2021-04-04", 83623., 188., 183.286, 631., 1., 
  0.714, 2498.506, 5.617, 5.476, 18.853, 0.03, 0.021, 1.23, "", "", "", "", 
  "", "", "", "", "", "", "", "", "", "", "", "", "", "", "", "", "", 5833., 
  "", "", "", 174., 37.04, 3.3469199*^7, 76.134, 28.2, 4.469, 2.873, 
  6253.104, "", 724.417, 7.57, 1.3, 24.7, "", 4., 71.72, 0.72}, 
 {"UZB", "Asia", "Uzbekistan", "2021-04-05", 83802., 179., 180.857, 631., 0., 
  0.714, 2503.854, 5.348, 5.404, 18.853, 0., 0.021, 1.22, "", "", "", "", "", 
  "", "", "", "", "", "", "", "", "", "", "", "", "", "", "", "", 5833., "", 
  "", "", 174., 37.04, 3.3469199*^7, 76.134, 28.2, 4.469, 2.873, 6253.104, 
  "", 724.417, 7.57, 1.3, 24.7, "", 4., 71.72, 0.72}, 
 {"UZB", "Asia", "Uzbekistan", "2021-04-06", 83935., 133., 179., 632., 1., 
  0.571, 2507.828, 3.974, 5.348, 18.883, 0.03, 0.017, 1.21, "", "", "", "", 
  "", "", "", "", "", "", "", "", "", "", "", "", "", 35000., 35000., "", "", 
  5833., 0.1, 0.1, "", 174., 37.04, 3.3469199*^7, 76.134, 28.2, 4.469, 2.873, 
  6253.104, "", 724.417, 7.57, 1.3, 24.7, "", 4., 71.72, 0.72}, 
 {"UZB", "Asia", "Uzbekistan", "2021-04-07", 84127., 192., 179.714, 633., 1., 
  0.571, 2513.565, 5.737, 5.37, 18.913, 0.03, 0.017, 1.21, "", "", "", "", 
  "", "", "", "", "", "", "", "", "", "", "", "", "", "", "", "", "", 8247., 
  "", "", "", 246., 37.04, 3.3469199*^7, 76.134, 28.2, 4.469, 2.873, 
  6253.104, "", 724.417, 7.57, 1.3, 24.7, "", 4., 71.72, 0.72}, 
 {"UZB", "Asia", "Uzbekistan", "2021-04-08", 84322., 195., 181.714, 634., 1., 
  0.571, 2519.391, 5.826, 5.429, 18.943, 0.03, 0.017, 1.2, "", "", "", "", 
  "", "", "", "", "", "", "", "", "", "", "", "", "", "", "", "", "", 10660., 
  "", "", "", 319., 37.04, 3.3469199*^7, 76.134, 28.2, 4.469, 2.873, 
  6253.104, "", 724.417, 7.57, 1.3, 24.7, "", 4., 71.72, 0.72}, 
 {"UZB", "Asia", "Uzbekistan", "2021-04-09", 84529., 207., 184.286, 634., 0., 
  0.571, 2525.576, 6.185, 5.506, 18.943, 0., 0.017, 1.2, "", "", "", "", "", 
  "", "", "", "", "", "", "", "", "", "", "", "", "", "", "", "", 13074., "", 
  "", "", 391., 37.04, 3.3469199*^7, 76.134, 28.2, 4.469, 2.873, 6253.104, 
  "", 724.417, 7.57, 1.3, 24.7, "", 4., 71.72, 0.72}, 
 {"UZB", "Asia", "Uzbekistan", "2021-04-10", 84724., 195., 184.143, 634., 0., 
  0.571, 2531.402, 5.826, 5.502, 18.943, 0., 0.017, 1.2, "", "", "", "", "", 
  "", "", "", "", "", "", "", "", "", "", "", "", "", "", "", "", 15488., "", 
  "", "", 463., 37.04, 3.3469199*^7, 76.134, 28.2, 4.469, 2.873, 6253.104, 
  "", 724.417, 7.57, 1.3, 24.7, "", 4., 71.72, 0.72}, 
 {"UZB", "Asia", "Uzbekistan", "2021-04-11", 84922., 198., 185.571, 634., 0., 
  0.429, 2537.318, 5.916, 5.545, 18.943, 0., 0.013, 1.2, "", "", "", "", "", 
  "", "", "", "", "", "", "", "", "", "", "", "", 148642., 148642., "", "", 
  17901., 0.44, 0.44, "", 535., 37.04, 3.3469199*^7, 76.134, 28.2, 4.469, 
  2.873, 6253.104, "", 724.417, 7.57, 1.3, 24.7, "", 4., 71.72, 0.72}, 
 {"UZB", "Asia", "Uzbekistan", "2021-04-12", 85114., 192., 187.429, 634., 0., 
  0.429, 2543.055, 5.737, 5.6, 18.943, 0., 0.013, 1.2, "", "", "", "", "", 
  "", "", "", "", "", "", "", "", "", "", "", "", "", "", "", "", 22226., "", 
  "", "", 664., 34.26, 3.3469199*^7, 76.134, 28.2, 4.469, 2.873, 6253.104, 
  "", 724.417, 7.57, 1.3, 24.7, "", 4., 71.72, 0.72}, 
 {"UZB", "Asia", "Uzbekistan", "2021-04-13", 85291., 177., 193.714, 634., 0., 
  0.286, 2548.343, 5.288, 5.788, 18.943, 0., 0.009, 1.21, "", "", "", "", "", 
  "", "", "", "", "", "", "", "", "", "", "", "", "", "", "", "", 26550., "", 
  "", "", 793., 34.26, 3.3469199*^7, 76.134, 28.2, 4.469, 2.873, 6253.104, 
  "", 724.417, 7.57, 1.3, 24.7, "", 4., 71.72, 0.72}, 
 {"UZB", "Asia", "Uzbekistan", "2021-04-14", 85503., 212., 196.571, 634., 0., 
  0.143, 2554.677, 6.334, 5.873, 18.943, 0., 0.004, 1.21, "", "", "", "", "", 
  "", "", "", "", "", "", "", "", "", "", "", "", 256958., 256958., "", "", 
  28461., 0.77, 0.77, "", 850., 34.26, 3.3469199*^7, 76.134, 28.2, 4.469, 
  2.873, 6253.104, "", 724.417, 7.57, 1.3, 24.7, "", 4., 71.72, 0.72}, 
 {"UZB", "Asia", "Uzbekistan", "2021-04-15", 85730., 227., 201.143, 634., 0., 
  0., 2561.46, 6.782, 6.01, 18.943, 0., 0., 1.22, "", "", "", "", "", "", "", 
  "", "", "", "", "", "", "", "", "", "", 335610., 335610., "", 78652., 
  36450., 1., 1., "", 1089., 34.26, 3.3469199*^7, 76.134, 28.2, 4.469, 2.873, 
  6253.104, "", 724.417, 7.57, 1.3, 24.7, "", 4., 71.72, 0.72}, 
 {"UZB", "Asia", "Uzbekistan", "2021-04-16", 86022., 292., 213.286, 635., 1., 
  0.143, 2570.184, 8.724, 6.373, 18.973, 0.03, 0.004, 1.23, "", "", "", "", 
  "", "", "", "", "", "", "", "", "", "", "", "", "", "", "", "", "", 36716., 
  "", "", "", 1097., 34.26, 3.3469199*^7, 76.134, 28.2, 4.469, 2.873, 
  6253.104, "", 724.417, 7.57, 1.3, 24.7, "", 4., 71.72, 0.72}, 
 {"UZB", "Asia", "Uzbekistan", "2021-04-17", 86338., 316., 230.571, 636., 1., 
  0.286, 2579.626, 9.442, 6.889, 19.003, 0.03, 0.009, 1.23, "", "", "", "", 
  "", "", "", "", "", "", "", "", "", "", "", "", "", "", "", "", "", 36982., 
  "", "", "", 1105., 34.26, 3.3469199*^7, 76.134, 28.2, 4.469, 2.873, 
  6253.104, "", 724.417, 7.57, 1.3, 24.7, "", 4., 71.72, 0.72}, 
 {"UZB", "Asia", "Uzbekistan", "2021-04-18", 86680., 342., 251.143, 638., 2., 
  0.571, 2589.844, 10.218, 7.504, 19.062, 0.06, 0.017, 1.23, "", "", "", "", 
  "", "", "", "", "", "", "", "", "", "", "", "", "", "", "", "", "", 37248., 
  "", "", "", 1113., 34.26, 3.3469199*^7, 76.134, 28.2, 4.469, 2.873, 
  6253.104, "", 724.417, 7.57, 1.3, 24.7, "", 4., 71.72, 0.72}, 
 {"UZB", "Asia", "Uzbekistan", "2021-04-19", 86982., 302., 266.857, 638., 0., 
  0.571, 2598.867, 9.023, 7.973, 19.062, 0., 0.017, 1.23, "", "", "", "", "", 
  "", "", "", "", "", "", "", "", "", "", "", "", "", "", "", "", 35603., "", 
  "", "", 1064., 34.26, 3.3469199*^7, 76.134, 28.2, 4.469, 2.873, 6253.104, 
  "", 724.417, 7.57, 1.3, 24.7, "", 4., 71.72, 0.72}, 
 {"UZB", "Asia", "Uzbekistan", "2021-04-20", 87225., 243., 276.286, 639., 1., 
  0.714, 2606.128, 7.26, 8.255, 19.092, 0.03, 0.021, 1.22, "", "", "", "", 
  "", "", "", "", "", "", "", "", "", "", "", "", "", 458555., 458555., "", 
  "", 33957., 1.37, 1.37, "", 1015., 34.26, 3.3469199*^7, 76.134, 28.2, 
  4.469, 2.873, 6253.104, "", 724.417, 7.57, 1.3, 24.7, "", 4., 71.72, 0.72}, 
 {"UZB", "Asia", "Uzbekistan", "2021-04-21", 87551., 326., 292.571, 640., 1., 
  0.857, 2615.868, 9.74, 8.742, 19.122, 0.03, 0.026, 1.22, "", "", "", "", 
  "", "", "", "", "", "", "", "", "", "", "", "", "", "", "", "", "", 31256., 
  "", "", "", 934., 34.26, 3.3469199*^7, 76.134, 28.2, 4.469, 2.873, 
  6253.104, "", 724.417, 7.57, 1.3, 24.7, "", 4., 71.72, 0.72}, 
 {"UZB", "Asia", "Uzbekistan", "2021-04-22", 87935., 384., 315., 640., 0., 
  0.857, 2627.341, 11.473, 9.412, 19.122, 0., 0.026, 1.21, "", "", "", "", 
  "", "", "", "", "", "", "", "", "", "", "", "", "", "", "", "", "", 22476., 
  "", "", "", 672., 34.26, 3.3469199*^7, 76.134, 28.2, 4.469, 2.873, 
  6253.104, "", 724.417, 7.57, 1.3, 24.7, "", 4., 71.72, 0.72}, 
 {"UZB", "Asia", "Uzbekistan", "2021-04-23", 88280., 345., 322.571, 641., 1., 
  0.857, 2637.649, 10.308, 9.638, 19.152, 0.03, 0.026, 1.2, "", "", "", "", 
  "", "", "", "", "", "", "", "", "", "", "", "", "", "", "", "", "", 21420., 
  "", "", "", 640., 34.26, 3.3469199*^7, 76.134, 28.2, 4.469, 2.873, 
  6253.104, "", 724.417, 7.57, 1.3, 24.7, "", 4., 71.72, 0.72}, 
 {"UZB", "Asia", "Uzbekistan", "2021-04-24", 88679., 399., 334.429, 642., 1., 
  0.857, 2649.57, 11.921, 9.992, 19.182, 0.03, 0.026, 1.19, "", "", "", "", 
  "", "", "", "", "", "", "", "", "", "", "", "", "", "", "", "", "", 20364., 
  "", "", "", 608., 34.26, 3.3469199*^7, 76.134, 28.2, 4.469, 2.873, 
  6253.104, "", 724.417, 7.57, 1.3, 24.7, "", 4., 71.72, 0.72}, 
 {"UZB", "Asia", "Uzbekistan", "2021-04-25", 89027., 348., 335.286, 643., 1., 
  0.714, 2659.968, 10.398, 10.018, 19.212, 0.03, 0.021, 1.18, "", "", "", "", 
  "", "", "", "", "", "", "", "", "", "", "", "", "", 544529., 544529., "", 
  "", 19307., 1.63, 1.63, "", 577., 34.26, 3.3469199*^7, 76.134, 28.2, 4.469, 
  2.873, 6253.104, "", 724.417, 7.57, 1.3, 24.7, "", 4., 71.72, 0.72}, 
 {"UZB", "Asia", "Uzbekistan", "2021-04-26", 89355., 328., 339., 645., 2., 
  1., 2669.768, 9.8, 10.129, 19.271, 0.06, 0.03, 1.17, "", "", "", "", "", 
  "", "", "", "", "", "", "", "", "", "", "", "", "", "", "", "", 19783., "", 
  "", "", 591., 34.26, 3.3469199*^7, 76.134, 28.2, 4.469, 2.873, 6253.104, 
  "", 724.417, 7.57, 1.3, 24.7, "", 4., 71.72, 0.72}, 
 {"UZB", "Asia", "Uzbekistan", "2021-04-27", 89630., 275., 343.571, 646., 1., 
  1., 2677.985, 8.217, 10.265, 19.301, 0.03, 0.03, 1.16, "", "", "", "", "", 
  "", "", "", "", "", "", "", "", "", "", "", "", 600369., 600369., "", "", 
  20259., 1.79, 1.79, "", 605., 36.11, 3.3469199*^7, 76.134, 28.2, 4.469, 
  2.873, 6253.104, "", 724.417, 7.57, 1.3, 24.7, "", 4., 71.72, 0.72}, 
 {"UZB", "Asia", "Uzbekistan", "2021-04-28", 90008., 378., 351., 646., 0., 
  0.857, 2689.279, 11.294, 10.487, 19.301, 0., 0.026, 1.15, "", "", "", "", 
  "", "", "", "", "", "", "", "", "", "", "", "", "", "", "", "", "", 24106., 
  "", "", "", 720., 36.11, 3.3469199*^7, 76.134, 28.2, 4.469, 2.873, 
  6253.104, "", 724.417, 7.57, 1.3, 24.7, "", 4., 71.72, 0.72}, 
 {"UZB", "Asia", "Uzbekistan", "2021-04-29", 90406., 398., 353., 647., 1., 
  1., 2701.17, 11.892, 10.547, 19.331, 0.03, 0.03, 1.14, "", "", "", "", "", 
  "", "", "", "", "", "", "", "", "", "", "", "", "", "", "", "", 27953., "", 
  "", "", 835., 36.11, 3.3469199*^7, 76.134, 28.2, 4.469, 2.873, 6253.104, 
  "", 724.417, 7.57, 1.3, 24.7, "", 4., 71.72, 0.72}, 
 {"UZB", "Asia", "Uzbekistan", "2021-04-30", 90808., 402., 361.143, 649., 2., 
  1.143, 2713.181, 12.011, 10.79, 19.391, 0.06, 0.034, 1.13, "", "", "", "", 
  "", "", "", "", "", "", "", "", "", "", "", "", "", "", "", "", "", 31800., 
  "", "", "", 950., 36.11, 3.3469199*^7, 76.134, 28.2, 4.469, 2.873, 
  6253.104, "", 724.417, 7.57, 1.3, 24.7, "", 4., 71.72, 0.72}, 
 {"UZB", "Asia", "Uzbekistan", "2021-05-01", 91250., 442., 367.286, 650., 1., 
  1.143, 2726.387, 13.206, 10.974, 19.421, 0.03, 0.034, 1.12, "", "", "", "", 
  "", "", "", "", "", "", "", "", "", "", "", "", "", "", "", "", "", 35647., 
  "", "", "", 1065., 36.11, 3.3469199*^7, 76.134, 28.2, 4.469, 2.873, 
  6253.104, "", 724.417, 7.57, 1.3, 24.7, "", 4., 71.72, 0.72}, 
 {"UZB", "Asia", "Uzbekistan", "2021-05-02", 91643., 393., 373.714, 652., 2., 
  1.286, 2738.129, 11.742, 11.166, 19.481, 0.06, 0.038, 1.1, "", "", "", "", 
  "", "", "", "", "", "", "", "", "", "", "", "", "", "", "", "", "", 39494., 
  "", "", "", 1180., 36.11, 3.3469199*^7, 76.134, 28.2, 4.469, 2.873, 
  6253.104, "", 724.417, 7.57, 1.3, 24.7, "", 4., 71.72, 0.72}, 
 {"UZB", "Asia", "Uzbekistan", "2021-05-03", 92006., 363., 378.714, 653., 1., 
  1.143, 2748.975, 10.846, 11.315, 19.51, 0.03, 0.034, 1.09, "", "", "", "", 
  "", "", "", "", "", "", "", "", "", "", "", "", "", "", "", "", "", 41809., 
  "", "", "", 1249., 36.11, 3.3469199*^7, 76.134, 28.2, 4.469, 2.873, 
  6253.104, "", 724.417, 7.57, 1.3, 24.7, "", 4., 71.72, 0.72}, 
 {"UZB", "Asia", "Uzbekistan", "2021-05-04", 92320., 314., 384.286, 655., 2., 
  1.286, 2758.357, 9.382, 11.482, 19.57, 0.06, 0.038, 1.08, "", "", "", "", 
  "", "", "", "", "", "", "", "", "", "", "", "", "", "", "", "", "", 44124., 
  "", "", "", 1318., 44.44, 3.3469199*^7, 76.134, 28.2, 4.469, 2.873, 
  6253.104, "", 724.417, 7.57, 1.3, 24.7, "", 4., 71.72, 0.72}, 
 {"UZB", "Asia", "Uzbekistan", "2021-05-05", 92724., 404., 388., 655., 0., 
  1.286, 2770.428, 12.071, 11.593, 19.57, 0., 0.038, 1.07, "", "", "", "", 
  "", "", "", "", "", "", "", "", "", "", "", "", "", "", "", "", "", 44124., 
  "", "", "", 1318., 44.44, 3.3469199*^7, 76.134, 28.2, 4.469, 2.873, 
  6253.104, "", 724.417, 7.57, 1.3, 24.7, "", 4., 71.72, 0.72}, 
 {"UZB", "Asia", "Uzbekistan", "2021-05-06", 93176., 452., 395.714, 657., 2., 
  1.429, 2783.933, 13.505, 11.823, 19.63, 0.06, 0.043, 1.05, "", "", "", "", 
  "", "", "", "", "", "", "", "", "", "", "", "", "", "", "", "", "", 44124., 
  "", "", "", 1318., 44.44, 3.3469199*^7, 76.134, 28.2, 4.469, 2.873, 
  6253.104, "", 724.417, 7.57, 1.3, 24.7, "", 4., 71.72, 0.72}, 
 {"UZB", "Asia", "Uzbekistan", "2021-05-07", 93597., 421., 398.429, 660., 3., 
  1.571, 2796.512, 12.579, 11.904, 19.72, 0.09, 0.047, 1.04, "", "", "", "", 
  "", "", "", "", "", "", "", "", "", "", "", "", "", "", "", "", "", 44124., 
  "", "", "", 1318., 44.44, 3.3469199*^7, 76.134, 28.2, 4.469, 2.873, 
  6253.104, "", 724.417, 7.57, 1.3, 24.7, "", 4., 71.72, 0.72}, 
 {"UZB", "Asia", "Uzbekistan", "2021-05-08", 93978., 381., 389.714, 662., 2., 
  1.714, 2807.895, 11.384, 11.644, 19.779, 0.06, 0.051, 1.02, "", "", "", "", 
  "", "", "", "", "", "", "", "", "", "", "", "", "", "", "", "", "", 44124., 
  "", "", "", 1318., 44.44, 3.3469199*^7, 76.134, 28.2, 4.469, 2.873, 
  6253.104, "", 724.417, 7.57, 1.3, 24.7, "", 4., 71.72, 0.72}, 
 {"UZB", "Asia", "Uzbekistan", "2021-05-09", 94397., 419., 393.429, 662., 0., 
  1.429, 2820.414, 12.519, 11.755, 19.779, 0., 0.043, 1.01, "", "", "", "", 
  "", "", "", "", "", "", "", "", "", "", "", "", "", "", "", "", "", 44124., 
  "", "", "", 1318., 44.44, 3.3469199*^7, 76.134, 28.2, 4.469, 2.873, 
  6253.104, "", 724.417, 7.57, 1.3, 24.7, "", 4., 71.72, 0.72}, 
 {"UZB", "Asia", "Uzbekistan", "2021-05-10", 94759., 362., 393.286, 662., 0., 
  1.286, 2831.23, 10.816, 11.751, 19.779, 0., 0.038, 1., "", "", "", "", "", 
  "", "", "", "", "", "", "", "", "", "", "", "", 1.173978*^6, 1.057094*^6, 
  116884., "", 44124., 3.51, 3.16, 0.35, 1318., 44.44, 3.3469199*^7, 76.134, 
  28.2, 4.469, 2.873, 6253.104, "", 724.417, 7.57, 1.3, 24.7, "", 4., 71.72, 
  0.72}, {"UZB", "Asia", "Uzbekistan", "2021-05-11", 95072., 313., 393.143, 
  664., 2., 1.286, 2840.582, 9.352, 11.746, 19.839, 0.06, 0.038, 0.98, "", 
  "", "", "", "", "", "", "", "", "", "", "", "", "", "", "", "", "", "", "", 
  "", 45766., "", "", "", 1367., 44.44, 3.3469199*^7, 76.134, 28.2, 4.469, 
  2.873, 6253.104, "", 724.417, 7.57, 1.3, 24.7, "", 4., 71.72, 0.72}, 
 {"UZB", "Asia", "Uzbekistan", "2021-05-12", 95467., 395., 391.857, 666., 2., 
  1.571, 2852.384, 11.802, 11.708, 19.899, 0.06, 0.047, 0.96, "", "", "", "", 
  "", "", "", "", "", "", "", "", "", "", "", "", "", 1.285215*^6, 
  1.095112*^6, 190103., "", 47408., 3.84, 3.27, 0.57, 1416., 44.44, 
  3.3469199*^7, 76.134, 28.2, 4.469, 2.873, 6253.104, "", 724.417, 7.57, 1.3, 
  24.7, "", 4., 71.72, 0.72}, {"UZB", "Asia", "Uzbekistan", "2021-05-13", 
  95826., 359., 378.571, 667., 1., 1.429, 2863.11, 10.726, 11.311, 19.929, 
  0.03, 0.043, 0.95, "", "", "", "", "", "", "", "", "", "", "", "", "", "", 
  "", "", "", "", "", "", "", 44131., "", "", "", 1319., 44.44, 3.3469199*^7, 
  76.134, 28.2, 4.469, 2.873, 6253.104, "", 724.417, 7.57, 1.3, 24.7, "", 4., 
  71.72, 0.72}, {"UZB", "Asia", "Uzbekistan", "2021-05-14", 96117., 291., 
  360., 667., 0., 1., 2871.805, 8.695, 10.756, 19.929, 0., 0.03, 0.93, "", 
  "", "", "", "", "", "", "", "", "", "", "", "", "", "", "", "", "", "", "", 
  "", 40853., "", "", "", 1221., 44.44, 3.3469199*^7, 76.134, 28.2, 4.469, 
  2.873, 6253.104, "", 724.417, 7.57, 1.3, 24.7, "", 4., 71.72, 0.72}, 
 {"UZB", "Asia", "Uzbekistan", "2021-05-15", 96368., 251., 341.429, 667., 0., 
  0.714, 2879.304, 7.499, 10.201, 19.929, 0., 0.021, 0.91, "", "", "", "", 
  "", "", "", "", "", "", "", "", "", "", "", "", "", "", "", "", "", 37576., 
  "", "", "", 1123., 44.44, 3.3469199*^7, 76.134, 28.2, 4.469, 2.873, 
  6253.104, "", 724.417, 7.57, 1.3, 24.7, "", 4., 71.72, 0.72}, 
 {"UZB", "Asia", "Uzbekistan", "2021-05-16", 96670., 302., 324.714, 668., 1., 
  0.857, 2888.327, 9.023, 9.702, 19.959, 0.03, 0.026, 0.91, "", "", "", "", 
  "", "", "", "", "", "", "", "", "", "", "", "", "", "", "", "", "", 34299., 
  "", "", "", 1025., 44.44, 3.3469199*^7, 76.134, 28.2, 4.469, 2.873, 
  6253.104, "", 724.417, 7.57, 1.3, 24.7, "", 4., 71.72, 0.72}, 
 {"UZB", "Asia", "Uzbekistan", "2021-05-17", 96893., 223., 304.857, 670., 2., 
  1.143, 2894.99, 6.663, 9.109, 20.018, 0.06, 0.034, 0.9, "", "", "", "", "", 
  "", "", "", "", "", "", "", "", "", "", "", "", "", "", "", "", 31022., "", 
  "", "", 927., 44.44, 3.3469199*^7, 76.134, 28.2, 4.469, 2.873, 6253.104, 
  "", 724.417, 7.57, 1.3, 24.7, "", 4., 71.72, 0.72}, 
 {"UZB", "Asia", "Uzbekistan", "2021-05-18", 97068., 175., 285.143, 672., 2., 
  1.143, 2900.219, 5.229, 8.52, 20.078, 0.06, 0.034, 0.9, "", "", "", "", "", 
  "", "", "", "", "", "", "", "", "", "", "", "", 1.412312*^6, 1.125995*^6, 
  286317., "", 26102., 4.22, 3.36, 0.86, 780., 44.44, 3.3469199*^7, 76.134, 
  28.2, 4.469, 2.873, 6253.104, "", 724.417, 7.57, 1.3, 24.7, "", 4., 71.72, 
  0.72}, {"UZB", "Asia", "Uzbekistan", "2021-05-19", 97280., 212., 259., 
  674., 2., 1.143, 2906.553, 6.334, 7.738, 20.138, 0.06, 0.034, 0.9, "", "", 
  "", "", "", "", "", "", "", "", "", "", "", "", "", "", "", "", "", "", "", 
  23534., "", "", "", 703., 44.44, 3.3469199*^7, 76.134, 28.2, 4.469, 2.873, 
  6253.104, "", 724.417, 7.57, 1.3, 24.7, "", 4., 71.72, 0.72}, 
 {"UZB", "Asia", "Uzbekistan", "2021-05-20", 97543., 263., 245.286, 676., 2., 
  1.286, 2914.411, 7.858, 7.329, 20.198, 0.06, 0.038, 0.9, "", "", "", "", 
  "", "", "", "", "", "", "", "", "", "", "", "", "", "", "", "", "", 25884., 
  "", "", "", 773., 44.44, 3.3469199*^7, 76.134, 28.2, 4.469, 2.873, 
  6253.104, "", 724.417, 7.57, 1.3, 24.7, "", 4., 71.72, 0.72}, 
 {"UZB", "Asia", "Uzbekistan", "2021-05-21", 97856., 313., 248.429, 678., 2., 
  1.571, 2923.763, 9.352, 7.423, 20.257, 0.06, 0.047, 0.9, "", "", "", "", 
  "", "", "", "", "", "", "", "", "", "", "", "", "", "", "", "", "", 28235., 
  "", "", "", 844., 44.44, 3.3469199*^7, 76.134, 28.2, 4.469, 2.873, 
  6253.104, "", 724.417, 7.57, 1.3, 24.7, "", 4., 71.72, 0.72}, 
 {"UZB", "Asia", "Uzbekistan", "2021-05-22", 98164., 308., 256.571, 680., 2., 
  1.857, 2932.965, 9.202, 7.666, 20.317, 0.06, 0.055, 0.9, "", "", "", "", 
  "", "", "", "", "", "", "", "", "", "", "", "", "", "", "", "", "", 30586., 
  "", "", "", 914., 44.44, 3.3469199*^7, 76.134, 28.2, 4.469, 2.873, 
  6253.104, "", 724.417, 7.57, 1.3, 24.7, "", 4., 71.72, 0.72}, 
 {"UZB", "Asia", "Uzbekistan", "2021-05-23", 98451., 287., 254.429, 680., 0., 
  1.714, 2941.54, 8.575, 7.602, 20.317, 0., 0.051, 0.9, "", "", "", "", "", 
  "", "", "", "", "", "", "", "", "", "", "", "", 1.600504*^6, 1.183943*^6, 
  416561., "", 32937., 4.78, 3.54, 1.24, 984., 44.44, 3.3469199*^7, 76.134, 
  28.2, 4.469, 2.873, 6253.104, "", 724.417, 7.57, 1.3, 24.7, "", 4., 71.72, 
  0.72}, {"UZB", "Asia", "Uzbekistan", "2021-05-24", 98657., 206., 252., 
  680., 0., 1.429, 2947.695, 6.155, 7.529, 20.317, 0., 0.043, 0.9, "", "", 
  "", "", "", "", "", "", "", "", "", "", "", "", "", "", "", "", "", "", "", 
  32928., "", "", "", 984., 50., 3.3469199*^7, 76.134, 28.2, 4.469, 2.873, 
  6253.104, "", 724.417, 7.57, 1.3, 24.7, "", 4., 71.72, 0.72}, 
 {"UZB", "Asia", "Uzbekistan", "2021-05-25", 98849., 192., 254.429, 682., 2., 
  1.429, 2953.432, 5.737, 7.602, 20.377, 0.06, 0.043, 0.91, "", "", "", "", 
  "", "", "", "", "", "", "", "", "", "", "", "", "", 1.642744*^6, 
  1.199354*^6, 443390., "", 32919., 4.91, 3.58, 1.32, 984., 50., 
  3.3469199*^7, 76.134, 28.2, 4.469, 2.873, 6253.104, "", 724.417, 7.57, 1.3, 
  24.7, "", 4., 71.72, 0.72}, {"UZB", "Asia", "Uzbekistan", "2021-05-26", 
  99064., 215., 254.857, 684., 2., 1.429, 2959.856, 6.424, 7.615, 20.437, 
  0.06, 0.043, 0.91, "", "", "", "", "", "", "", "", "", "", "", "", "", "", 
  "", "", "", "", "", "", "", 37617., "", "", "", 1124., 50., 3.3469199*^7, 
  76.134, 28.2, 4.469, 2.873, 6253.104, "", 724.417, 7.57, 1.3, 24.7, "", 4., 
  71.72, 0.72}, {"UZB", "Asia", "Uzbekistan", "2021-05-27", 99344., 280., 
  257.286, 685., 1., 1.286, 2968.222, 8.366, 7.687, 20.467, 0.03, 0.038, 
  0.91, "", "", "", "", "", "", "", "", "", "", "", "", "", "", "", "", "", 
  "", "", "", "", 42315., "", "", "", 1264., 50., 3.3469199*^7, 76.134, 28.2, 
  4.469, 2.873, 6253.104, "", 724.417, 7.57, 1.3, 24.7, "", 4., 71.72, 0.72}, 
 {"UZB", "Asia", "Uzbekistan", "2021-05-28", 99580., 236., 246.286, 687., 2., 
  1.286, 2975.273, 7.051, 7.359, 20.526, 0.06, 0.038, 0.91, "", "", "", "", 
  "", "", "", "", "", "", "", "", "", "", "", "", "", "", "", "", "", 47013., 
  "", "", "", 1405., 50., 3.3469199*^7, 76.134, 28.2, 4.469, 2.873, 6253.104, 
  "", 724.417, 7.57, 1.3, 24.7, "", 4., 71.72, 0.72}, 
 {"UZB", "Asia", "Uzbekistan", "2021-05-29", 99844., 264., 240., 688., 1., 
  1.143, 2983.161, 7.888, 7.171, 20.556, 0.03, 0.034, 0.92, "", "", "", "", 
  "", "", "", "", "", "", "", "", "", "", "", "", "", "", "", "", "", 51712., 
  "", "", "", 1545., 50., 3.3469199*^7, 76.134, 28.2, 4.469, 2.873, 6253.104, 
  "", 724.417, 7.57, 1.3, 24.7, "", 4., 71.72, 0.72}, 
 {"UZB", "Asia", "Uzbekistan", "2021-05-30", 100124., 280., 239., 690., 2., 
  1.429, 2991.527, 8.366, 7.141, 20.616, 0.06, 0.043, 0.92, "", "", "", "", 
  "", "", "", "", "", "", "", "", "", "", "", "", "", "", "", "", "", 56410., 
  "", "", "", 1685., 50., 3.3469199*^7, 76.134, 28.2, 4.469, 2.873, 6253.104, 
  "", 724.417, 7.57, 1.3, 24.7, "", 4., 71.72, 0.72}, 
 {"UZB", "Asia", "Uzbekistan", "2021-05-31", 100335., 211., 239.714, 690., 
  0., 1.429, 2997.831, 6.304, 7.162, 20.616, 0., 0.043, 0.92, "", "", "", "", 
  "", "", "", "", "", "", "", "", "", "", "", "", "", "", "", "", "", 63468., 
  "", "", "", 1896., 50., 3.3469199*^7, 76.134, 28.2, 4.469, 2.873, 6253.104, 
  "", 724.417, 7.57, 1.3, 24.7, "", 4., 71.72, 0.72}, 
 {"UZB", "Asia", "Uzbekistan", "2021-06-01", 100495., 160., 235.143, 690., 
  0., 1.143, 3002.611, 4.781, 7.026, 20.616, 0., 0.034, 0.92, "", "", "", "", 
  "", "", "", "", "", "", "", "", "", "", "", "", "", 2.136423*^6, "", "", 
  "", 70526., 6.38, "", "", 2107., 50., 3.3469199*^7, 76.134, 28.2, 4.469, 
  2.873, 6253.104, "", 724.417, 7.57, 1.3, 24.7, "", 4., 71.72, 0.72}, 
 {"UZB", "Asia", "Uzbekistan", "2021-06-02", 100726., 231., 237.429, 691., 
  1., 1., 3009.513, 6.902, 7.094, 20.646, 0.03, 0.03, 0.92, "", "", "", "", 
  "", "", "", "", "", "", "", "", "", "", "", "", "", "", "", "", "", "", "", 
  "", "", "", 47.22, 3.3469199*^7, 76.134, 28.2, 4.469, 2.873, 6253.104, "", 
  724.417, 7.57, 1.3, 24.7, "", 4., 71.72, 0.72}, 
 {"UZB", "Asia", "Uzbekistan", "2021-06-03", 100997., 271., 236.143, 693., 
  2., 1.143, 3017.61, 8.097, 7.056, 20.706, 0.06, 0.034, 0.92, "", "", "", 
  "", "", "", "", "", "", "", "", "", "", "", "", "", "", "", "", "", "", "", 
  "", "", "", "", 47.22, 3.3469199*^7, 76.134, 28.2, 4.469, 2.873, 6253.104, 
  "", 724.417, 7.57, 1.3, 24.7, "", 4., 71.72, 0.72}, 
 {"UZB", "Asia", "Uzbekistan", "2021-06-04", 101198., 201., 231.143, 695., 
  2., 1.143, 3023.616, 6.006, 6.906, 20.765, 0.06, 0.034, 0.92, "", "", "", 
  "", "", "", "", "", "", "", "", "", "", "", "", "", "", "", "", "", "", "", 
  "", "", "", "", 47.22, 3.3469199*^7, 76.134, 28.2, 4.469, 2.873, 6253.104, 
  "", 724.417, 7.57, 1.3, 24.7, "", 4., 71.72, 0.72}, 
 {"UZB", "Asia", "Uzbekistan", "2021-06-05", 101436., 238., 227.429, 696., 
  1., 1.143, 3030.727, 7.111, 6.795, 20.795, 0.03, 0.034, 0.93, "", "", "", 
  "", "", "", "", "", "", "", "", "", "", "", "", "", "", "", "", "", "", "", 
  "", "", "", "", 47.22, 3.3469199*^7, 76.134, 28.2, 4.469, 2.873, 6253.104, 
  "", 724.417, 7.57, 1.3, 24.7, "", 4., 71.72, 0.72}, 
 {"UZB", "Asia", "Uzbekistan", "2021-06-06", 101722., 286., 228.286, 696., 
  0., 0.857, 3039.272, 8.545, 6.821, 20.795, 0., 0.026, 0.93, "", "", "", "", 
  "", "", "", "", "", "", "", "", "", "", "", "", "", "", "", "", "", "", "", 
  "", "", "", 47.22, 3.3469199*^7, 76.134, 28.2, 4.469, 2.873, 6253.104, "", 
  724.417, 7.57, 1.3, 24.7, "", 4., 71.72, 0.72}, 
 {"UZB", "Asia", "Uzbekistan", "2021-06-07", 101964., 242., 232.714, 696., 
  0., 0.857, 3046.503, 7.231, 6.953, 20.795, 0., 0.026, "", "", "", "", "", 
  "", "", "", "", "", "", "", "", "", "", "", "", "", "", "", "", "", "", "", 
  "", "", "", 47.22, 3.3469199*^7, 76.134, 28.2, 4.469, 2.873, 6253.104, "", 
  724.417, 7.57, 1.3, 24.7, "", 4., 71.72, 0.72}, 
 {"VUT", "Oceania", "Vanuatu", "2020-11-10", 1., 1., "", "", "", "", 3.256, 
  3.256, "", "", "", "", "", "", "", "", "", "", "", "", "", "", "", "", "", 
  "", "", "", "", "", "", "", "", "", "", "", "", "", "", 22.22, 307150., 
  22.662, 23.1, 4.394, 2.62, 2921.909, 13.2, 546.3, 12.02, 2.8, 34.5, 25.209, 
  "", 70.47, 0.609}, {"VUT", "Oceania", "Vanuatu", "2020-11-11", 1., 0., "", 
  "", "", "", 3.256, 0., "", "", "", "", "", "", "", "", "", "", "", "", "", 
  "", "", "", "", "", "", "", "", "", "", "", "", "", "", "", "", "", "", 
  22.22, 307150., 22.662, 23.1, 4.394, 2.62, 2921.909, 13.2, 546.3, 12.02, 
  2.8, 34.5, 25.209, "", 70.47, 0.609}, {"VUT", "Oceania", "Vanuatu", 
  "2020-11-12", 1., 0., "", "", "", "", 3.256, 0., "", "", "", "", "", "", 
  "", "", "", "", "", "", "", "", "", "", "", "", "", "", "", "", "", "", "", 
  "", "", "", "", "", "", 30.56, 307150., 22.662, 23.1, 4.394, 2.62, 
  2921.909, 13.2, 546.3, 12.02, 2.8, 34.5, 25.209, "", 70.47, 0.609}, 
 {"VUT", "Oceania", "Vanuatu", "2020-11-13", 1., 0., "", "", "", "", 3.256, 
  0., "", "", "", "", "", "", "", "", "", "", "", "", "", "", "", "", "", "", 
  "", "", "", "", "", "", "", "", "", "", "", "", "", 30.56, 307150., 22.662, 
  23.1, 4.394, 2.62, 2921.909, 13.2, 546.3, 12.02, 2.8, 34.5, 25.209, "", 
  70.47, 0.609}, {"VUT", "Oceania", "Vanuatu", "2020-11-14", 1., 0., "", "", 
  "", "", 3.256, 0., "", "", "", "", "", "", "", "", "", "", "", "", "", "", 
  "", "", "", "", "", "", "", "", "", "", "", "", "", "", "", "", "", 30.56, 
  307150., 22.662, 23.1, 4.394, 2.62, 2921.909, 13.2, 546.3, 12.02, 2.8, 
  34.5, 25.209, "", 70.47, 0.609}, {"VUT", "Oceania", "Vanuatu", 
  "2020-11-15", 1., 0., 0.143, "", "", 0., 3.256, 0., 0.465, "", "", 0., "", 
  "", "", "", "", "", "", "", "", "", "", "", "", "", "", "", "", "", "", "", 
  "", "", "", "", "", "", "", 30.56, 307150., 22.662, 23.1, 4.394, 2.62, 
  2921.909, 13.2, 546.3, 12.02, 2.8, 34.5, 25.209, "", 70.47, 0.609}, 
 {"VUT", "Oceania", "Vanuatu", "2020-11-16", 1., 0., 0.143, "", "", 0., 
  3.256, 0., 0.465, "", "", 0., "", "", "", "", "", "", "", "", "", "", "", 
  "", "", "", "", "", "", "", "", "", "", "", "", "", "", "", "", 30.56, 
  307150., 22.662, 23.1, 4.394, 2.62, 2921.909, 13.2, 546.3, 12.02, 2.8, 
  34.5, 25.209, "", 70.47, 0.609}, {"VUT", "Oceania", "Vanuatu", 
  "2020-11-17", 1., 0., 0., "", "", 0., 3.256, 0., 0., "", "", 0., "", "", 
  "", "", "", "", "", "", "", "", "", "", "", "", "", "", "", "", "", "", "", 
  "", "", "", "", "", "", 30.56, 307150., 22.662, 23.1, 4.394, 2.62, 
  2921.909, 13.2, 546.3, 12.02, 2.8, 34.5, 25.209, "", 70.47, 0.609}, 
 {"VUT", "Oceania", "Vanuatu", "2020-11-18", 1., 0., 0., "", "", 0., 3.256, 
  0., 0., "", "", 0., "", "", "", "", "", "", "", "", "", "", "", "", "", "", 
  "", "", "", "", "", "", "", "", "", "", "", "", "", 30.56, 307150., 22.662, 
  23.1, 4.394, 2.62, 2921.909, 13.2, 546.3, 12.02, 2.8, 34.5, 25.209, "", 
  70.47, 0.609}, {"VUT", "Oceania", "Vanuatu", "2020-11-19", 1., 0., 0., "", 
  "", 0., 3.256, 0., 0., "", "", 0., "", "", "", "", "", "", "", "", "", "", 
  "", "", "", "", "", "", "", "", "", "", "", "", "", "", "", "", "", 30.56, 
  307150., 22.662, 23.1, 4.394, 2.62, 2921.909, 13.2, 546.3, 12.02, 2.8, 
  34.5, 25.209, "", 70.47, 0.609}, {"VUT", "Oceania", "Vanuatu", 
  "2020-11-20", 1., 0., 0., "", "", 0., 3.256, 0., 0., "", "", 0., "", "", 
  "", "", "", "", "", "", "", "", "", "", "", "", "", "", "", "", "", "", "", 
  "", "", "", "", "", "", 30.56, 307150., 22.662, 23.1, 4.394, 2.62, 
  2921.909, 13.2, 546.3, 12.02, 2.8, 34.5, 25.209, "", 70.47, 0.609}, 
 {"VUT", "Oceania", "Vanuatu", "2020-11-21", 1., 0., 0., "", "", 0., 3.256, 
  0., 0., "", "", 0., "", "", "", "", "", "", "", "", "", "", "", "", "", "", 
  "", "", "", "", "", "", "", "", "", "", "", "", "", 30.56, 307150., 22.662, 
  23.1, 4.394, 2.62, 2921.909, 13.2, 546.3, 12.02, 2.8, 34.5, 25.209, "", 
  70.47, 0.609}, {"VUT", "Oceania", "Vanuatu", "2020-11-22", 1., 0., 0., "", 
  "", 0., 3.256, 0., 0., "", "", 0., "", "", "", "", "", "", "", "", "", "", 
  "", "", "", "", "", "", "", "", "", "", "", "", "", "", "", "", "", 30.56, 
  307150., 22.662, 23.1, 4.394, 2.62, 2921.909, 13.2, 546.3, 12.02, 2.8, 
  34.5, 25.209, "", 70.47, 0.609}, {"VUT", "Oceania", "Vanuatu", 
  "2020-11-23", 1., 0., 0., "", "", 0., 3.256, 0., 0., "", "", 0., "", "", 
  "", "", "", "", "", "", "", "", "", "", "", "", "", "", "", "", "", "", "", 
  "", "", "", "", "", "", 30.56, 307150., 22.662, 23.1, 4.394, 2.62, 
  2921.909, 13.2, 546.3, 12.02, 2.8, 34.5, 25.209, "", 70.47, 0.609}, 
 {"VUT", "Oceania", "Vanuatu", "2020-11-24", 1., 0., 0., "", "", 0., 3.256, 
  0., 0., "", "", 0., "", "", "", "", "", "", "", "", "", "", "", "", "", "", 
  "", "", "", "", "", "", "", "", "", "", "", "", "", 30.56, 307150., 22.662, 
  23.1, 4.394, 2.62, 2921.909, 13.2, 546.3, 12.02, 2.8, 34.5, 25.209, "", 
  70.47, 0.609}, {"VUT", "Oceania", "Vanuatu", "2020-11-25", 1., 0., 0., "", 
  "", 0., 3.256, 0., 0., "", "", 0., "", "", "", "", "", "", "", "", "", "", 
  "", "", "", "", "", "", "", "", "", "", "", "", "", "", "", "", "", 30.56, 
  307150., 22.662, 23.1, 4.394, 2.62, 2921.909, 13.2, 546.3, 12.02, 2.8, 
  34.5, 25.209, "", 70.47, 0.609}, {"VUT", "Oceania", "Vanuatu", 
  "2020-11-26", 1., 0., 0., "", "", 0., 3.256, 0., 0., "", "", 0., "", "", 
  "", "", "", "", "", "", "", "", "", "", "", "", "", "", "", "", "", "", "", 
  "", "", "", "", "", "", 30.56, 307150., 22.662, 23.1, 4.394, 2.62, 
  2921.909, 13.2, 546.3, 12.02, 2.8, 34.5, 25.209, "", 70.47, 0.609}, 
 {"VUT", "Oceania", "Vanuatu", "2020-11-27", 1., 0., 0., "", "", 0., 3.256, 
  0., 0., "", "", 0., "", "", "", "", "", "", "", "", "", "", "", "", "", "", 
  "", "", "", "", "", "", "", "", "", "", "", "", "", 30.56, 307150., 22.662, 
  23.1, 4.394, 2.62, 2921.909, 13.2, 546.3, 12.02, 2.8, 34.5, 25.209, "", 
  70.47, 0.609}, {"VUT", "Oceania", "Vanuatu", "2020-11-28", 1., 0., 0., "", 
  "", 0., 3.256, 0., 0., "", "", 0., "", "", "", "", "", "", "", "", "", "", 
  "", "", "", "", "", "", "", "", "", "", "", "", "", "", "", "", "", 30.56, 
  307150., 22.662, 23.1, 4.394, 2.62, 2921.909, 13.2, 546.3, 12.02, 2.8, 
  34.5, 25.209, "", 70.47, 0.609}, {"VUT", "Oceania", "Vanuatu", 
  "2020-11-29", 1., 0., 0., "", "", 0., 3.256, 0., 0., "", "", 0., "", "", 
  "", "", "", "", "", "", "", "", "", "", "", "", "", "", "", "", "", "", "", 
  "", "", "", "", "", "", 30.56, 307150., 22.662, 23.1, 4.394, 2.62, 
  2921.909, 13.2, 546.3, 12.02, 2.8, 34.5, 25.209, "", 70.47, 0.609}, 
 {"VUT", "Oceania", "Vanuatu", "2020-11-30", 1., 0., 0., "", "", 0., 3.256, 
  0., 0., "", "", 0., "", "", "", "", "", "", "", "", "", "", "", "", "", "", 
  "", "", "", "", "", "", "", "", "", "", "", "", "", 30.56, 307150., 22.662, 
  23.1, 4.394, 2.62, 2921.909, 13.2, 546.3, 12.02, 2.8, 34.5, 25.209, "", 
  70.47, 0.609}, {"VUT", "Oceania", "Vanuatu", "2020-12-01", 1., 0., 0., "", 
  "", 0., 3.256, 0., 0., "", "", 0., "", "", "", "", "", "", "", "", "", "", 
  "", "", "", "", "", "", "", "", "", "", "", "", "", "", "", "", "", 30.56, 
  307150., 22.662, 23.1, 4.394, 2.62, 2921.909, 13.2, 546.3, 12.02, 2.8, 
  34.5, 25.209, "", 70.47, 0.609}, {"VUT", "Oceania", "Vanuatu", 
  "2020-12-02", 1., 0., 0., "", "", 0., 3.256, 0., 0., "", "", 0., "", "", 
  "", "", "", "", "", "", "", "", "", "", "", "", "", "", "", "", "", "", "", 
  "", "", "", "", "", "", 30.56, 307150., 22.662, 23.1, 4.394, 2.62, 
  2921.909, 13.2, 546.3, 12.02, 2.8, 34.5, 25.209, "", 70.47, 0.609}, 
 {"VUT", "Oceania", "Vanuatu", "2020-12-03", 1., 0., 0., "", "", 0., 3.256, 
  0., 0., "", "", 0., "", "", "", "", "", "", "", "", "", "", "", "", "", "", 
  "", "", "", "", "", "", "", "", "", "", "", "", "", 30.56, 307150., 22.662, 
  23.1, 4.394, 2.62, 2921.909, 13.2, 546.3, 12.02, 2.8, 34.5, 25.209, "", 
  70.47, 0.609}, {"VUT", "Oceania", "Vanuatu", "2020-12-04", 1., 0., 0., "", 
  "", 0., 3.256, 0., 0., "", "", 0., "", "", "", "", "", "", "", "", "", "", 
  "", "", "", "", "", "", "", "", "", "", "", "", "", "", "", "", "", 30.56, 
  307150., 22.662, 23.1, 4.394, 2.62, 2921.909, 13.2, 546.3, 12.02, 2.8, 
  34.5, 25.209, "", 70.47, 0.609}, {"VUT", "Oceania", "Vanuatu", 
  "2020-12-05", 1., 0., 0., "", "", 0., 3.256, 0., 0., "", "", 0., "", "", 
  "", "", "", "", "", "", "", "", "", "", "", "", "", "", "", "", "", "", "", 
  "", "", "", "", "", "", 30.56, 307150., 22.662, 23.1, 4.394, 2.62, 
  2921.909, 13.2, 546.3, 12.02, 2.8, 34.5, 25.209, "", 70.47, 0.609}, 
 {"VUT", "Oceania", "Vanuatu", "2020-12-06", 1., 0., 0., "", "", 0., 3.256, 
  0., 0., "", "", 0., "", "", "", "", "", "", "", "", "", "", "", "", "", "", 
  "", "", "", "", "", "", "", "", "", "", "", "", "", 30.56, 307150., 22.662, 
  23.1, 4.394, 2.62, 2921.909, 13.2, 546.3, 12.02, 2.8, 34.5, 25.209, "", 
  70.47, 0.609}, {"VUT", "Oceania", "Vanuatu", "2020-12-07", 1., 0., 0., "", 
  "", 0., 3.256, 0., 0., "", "", 0., "", "", "", "", "", "", "", "", "", "", 
  "", "", "", "", "", "", "", "", "", "", "", "", "", "", "", "", "", 30.56, 
  307150., 22.662, 23.1, 4.394, 2.62, 2921.909, 13.2, 546.3, 12.02, 2.8, 
  34.5, 25.209, "", 70.47, 0.609}, {"VUT", "Oceania", "Vanuatu", 
  "2020-12-08", 1., 0., 0., "", "", 0., 3.256, 0., 0., "", "", 0., "", "", 
  "", "", "", "", "", "", "", "", "", "", "", "", "", "", "", "", "", "", "", 
  "", "", "", "", "", "", 30.56, 307150., 22.662, 23.1, 4.394, 2.62, 
  2921.909, 13.2, 546.3, 12.02, 2.8, 34.5, 25.209, "", 70.47, 0.609}, 
 {"VUT", "Oceania", "Vanuatu", "2020-12-09", 1., 0., 0., "", "", 0., 3.256, 
  0., 0., "", "", 0., "", "", "", "", "", "", "", "", "", "", "", "", "", "", 
  "", "", "", "", "", "", "", "", "", "", "", "", "", 30.56, 307150., 22.662, 
  23.1, 4.394, 2.62, 2921.909, 13.2, 546.3, 12.02, 2.8, 34.5, 25.209, "", 
  70.47, 0.609}, {"VUT", "Oceania", "Vanuatu", "2020-12-10", 1., 0., 0., "", 
  "", 0., 3.256, 0., 0., "", "", 0., "", "", "", "", "", "", "", "", "", "", 
  "", "", "", "", "", "", "", "", "", "", "", "", "", "", "", "", "", 30.56, 
  307150., 22.662, 23.1, 4.394, 2.62, 2921.909, 13.2, 546.3, 12.02, 2.8, 
  34.5, 25.209, "", 70.47, 0.609}, {"VUT", "Oceania", "Vanuatu", 
  "2020-12-11", 1., 0., 0., "", "", 0., 3.256, 0., 0., "", "", 0., "", "", 
  "", "", "", "", "", "", "", "", "", "", "", "", "", "", "", "", "", "", "", 
  "", "", "", "", "", "", 30.56, 307150., 22.662, 23.1, 4.394, 2.62, 
  2921.909, 13.2, 546.3, 12.02, 2.8, 34.5, 25.209, "", 70.47, 0.609}, 
 {"VUT", "Oceania", "Vanuatu", "2020-12-12", 1., 0., 0., "", "", 0., 3.256, 
  0., 0., "", "", 0., "", "", "", "", "", "", "", "", "", "", "", "", "", "", 
  "", "", "", "", "", "", "", "", "", "", "", "", "", 30.56, 307150., 22.662, 
  23.1, 4.394, 2.62, 2921.909, 13.2, 546.3, 12.02, 2.8, 34.5, 25.209, "", 
  70.47, 0.609}, {"VUT", "Oceania", "Vanuatu", "2020-12-13", 1., 0., 0., "", 
  "", 0., 3.256, 0., 0., "", "", 0., "", "", "", "", "", "", "", "", "", "", 
  "", "", "", "", "", "", "", "", "", "", "", "", "", "", "", "", "", 30.56, 
  307150., 22.662, 23.1, 4.394, 2.62, 2921.909, 13.2, 546.3, 12.02, 2.8, 
  34.5, 25.209, "", 70.47, 0.609}, {"VUT", "Oceania", "Vanuatu", 
  "2020-12-14", 1., 0., 0., "", "", 0., 3.256, 0., 0., "", "", 0., "", "", 
  "", "", "", "", "", "", "", "", "", "", "", "", "", "", "", "", "", "", "", 
  "", "", "", "", "", "", 30.56, 307150., 22.662, 23.1, 4.394, 2.62, 
  2921.909, 13.2, 546.3, 12.02, 2.8, 34.5, 25.209, "", 70.47, 0.609}, 
 {"VUT", "Oceania", "Vanuatu", "2020-12-15", 1., 0., 0., "", "", 0., 3.256, 
  0., 0., "", "", 0., "", "", "", "", "", "", "", "", "", "", "", "", "", "", 
  "", "", "", "", "", "", "", "", "", "", "", "", "", 30.56, 307150., 22.662, 
  23.1, 4.394, 2.62, 2921.909, 13.2, 546.3, 12.02, 2.8, 34.5, 25.209, "", 
  70.47, 0.609}, {"VUT", "Oceania", "Vanuatu", "2020-12-16", 1., 0., 0., "", 
  "", 0., 3.256, 0., 0., "", "", 0., "", "", "", "", "", "", "", "", "", "", 
  "", "", "", "", "", "", "", "", "", "", "", "", "", "", "", "", "", 30.56, 
  307150., 22.662, 23.1, 4.394, 2.62, 2921.909, 13.2, 546.3, 12.02, 2.8, 
  34.5, 25.209, "", 70.47, 0.609}, {"VUT", "Oceania", "Vanuatu", 
  "2020-12-17", 1., 0., 0., "", "", 0., 3.256, 0., 0., "", "", 0., "", "", 
  "", "", "", "", "", "", "", "", "", "", "", "", "", "", "", "", "", "", "", 
  "", "", "", "", "", "", 30.56, 307150., 22.662, 23.1, 4.394, 2.62, 
  2921.909, 13.2, 546.3, 12.02, 2.8, 34.5, 25.209, "", 70.47, 0.609}, 
 {"VUT", "Oceania", "Vanuatu", "2020-12-18", 1., 0., 0., "", "", 0., 3.256, 
  0., 0., "", "", 0., "", "", "", "", "", "", "", "", "", "", "", "", "", "", 
  "", "", "", "", "", "", "", "", "", "", "", "", "", 30.56, 307150., 22.662, 
  23.1, 4.394, 2.62, 2921.909, 13.2, 546.3, 12.02, 2.8, 34.5, 25.209, "", 
  70.47, 0.609}, {"VUT", "Oceania", "Vanuatu", "2020-12-19", 1., 0., 0., "", 
  "", 0., 3.256, 0., 0., "", "", 0., "", "", "", "", "", "", "", "", "", "", 
  "", "", "", "", "", "", "", "", "", "", "", "", "", "", "", "", "", 30.56, 
  307150., 22.662, 23.1, 4.394, 2.62, 2921.909, 13.2, 546.3, 12.02, 2.8, 
  34.5, 25.209, "", 70.47, 0.609}, {"VUT", "Oceania", "Vanuatu", 
  "2020-12-20", 1., 0., 0., "", "", 0., 3.256, 0., 0., "", "", 0., "", "", 
  "", "", "", "", "", "", "", "", "", "", "", "", "", "", "", "", "", "", "", 
  "", "", "", "", "", "", 30.56, 307150., 22.662, 23.1, 4.394, 2.62, 
  2921.909, 13.2, 546.3, 12.02, 2.8, 34.5, 25.209, "", 70.47, 0.609}, 
 {"VUT", "Oceania", "Vanuatu", "2020-12-21", 1., 0., 0., "", "", 0., 3.256, 
  0., 0., "", "", 0., "", "", "", "", "", "", "", "", "", "", "", "", "", "", 
  "", "", "", "", "", "", "", "", "", "", "", "", "", 30.56, 307150., 22.662, 
  23.1, 4.394, 2.62, 2921.909, 13.2, 546.3, 12.02, 2.8, 34.5, 25.209, "", 
  70.47, 0.609}, {"VUT", "Oceania", "Vanuatu", "2020-12-22", 1., 0., 0., "", 
  "", 0., 3.256, 0., 0., "", "", 0., "", "", "", "", "", "", "", "", "", "", 
  "", "", "", "", "", "", "", "", "", "", "", "", "", "", "", "", "", 30.56, 
  307150., 22.662, 23.1, 4.394, 2.62, 2921.909, 13.2, 546.3, 12.02, 2.8, 
  34.5, 25.209, "", 70.47, 0.609}, {"VUT", "Oceania", "Vanuatu", 
  "2020-12-23", 1., 0., 0., "", "", 0., 3.256, 0., 0., "", "", 0., "", "", 
  "", "", "", "", "", "", "", "", "", "", "", "", "", "", "", "", "", "", "", 
  "", "", "", "", "", "", 30.56, 307150., 22.662, 23.1, 4.394, 2.62, 
  2921.909, 13.2, 546.3, 12.02, 2.8, 34.5, 25.209, "", 70.47, 0.609}, 
 {"VUT", "Oceania", "Vanuatu", "2020-12-24", 1., 0., 0., "", "", 0., 3.256, 
  0., 0., "", "", 0., "", "", "", "", "", "", "", "", "", "", "", "", "", "", 
  "", "", "", "", "", "", "", "", "", "", "", "", "", 30.56, 307150., 22.662, 
  23.1, 4.394, 2.62, 2921.909, 13.2, 546.3, 12.02, 2.8, 34.5, 25.209, "", 
  70.47, 0.609}, {"VUT", "Oceania", "Vanuatu", "2020-12-25", 1., 0., 0., "", 
  "", 0., 3.256, 0., 0., "", "", 0., "", "", "", "", "", "", "", "", "", "", 
  "", "", "", "", "", "", "", "", "", "", "", "", "", "", "", "", "", 30.56, 
  307150., 22.662, 23.1, 4.394, 2.62, 2921.909, 13.2, 546.3, 12.02, 2.8, 
  34.5, 25.209, "", 70.47, 0.609}, {"VUT", "Oceania", "Vanuatu", 
  "2020-12-26", 1., 0., 0., "", "", 0., 3.256, 0., 0., "", "", 0., "", "", 
  "", "", "", "", "", "", "", "", "", "", "", "", "", "", "", "", "", "", "", 
  "", "", "", "", "", "", 30.56, 307150., 22.662, 23.1, 4.394, 2.62, 
  2921.909, 13.2, 546.3, 12.02, 2.8, 34.5, 25.209, "", 70.47, 0.609}, 
 {"VUT", "Oceania", "Vanuatu", "2020-12-27", 1., 0., 0., "", "", 0., 3.256, 
  0., 0., "", "", 0., "", "", "", "", "", "", "", "", "", "", "", "", "", "", 
  "", "", "", "", "", "", "", "", "", "", "", "", "", 30.56, 307150., 22.662, 
  23.1, 4.394, 2.62, 2921.909, 13.2, 546.3, 12.02, 2.8, 34.5, 25.209, "", 
  70.47, 0.609}, {"VUT", "Oceania", "Vanuatu", "2020-12-28", 1., 0., 0., "", 
  "", 0., 3.256, 0., 0., "", "", 0., "", "", "", "", "", "", "", "", "", "", 
  "", "", "", "", "", "", "", "", "", "", "", "", "", "", "", "", "", 30.56, 
  307150., 22.662, 23.1, 4.394, 2.62, 2921.909, 13.2, 546.3, 12.02, 2.8, 
  34.5, 25.209, "", 70.47, 0.609}, {"VUT", "Oceania", "Vanuatu", 
  "2020-12-29", 1., 0., 0., "", "", 0., 3.256, 0., 0., "", "", 0., "", "", 
  "", "", "", "", "", "", "", "", "", "", "", "", "", "", "", "", "", "", "", 
  "", "", "", "", "", "", 30.56, 307150., 22.662, 23.1, 4.394, 2.62, 
  2921.909, 13.2, 546.3, 12.02, 2.8, 34.5, 25.209, "", 70.47, 0.609}, 
 {"VUT", "Oceania", "Vanuatu", "2020-12-30", 1., 0., 0., "", "", 0., 3.256, 
  0., 0., "", "", 0., "", "", "", "", "", "", "", "", "", "", "", "", "", "", 
  "", "", "", "", "", "", "", "", "", "", "", "", "", 22.22, 307150., 22.662, 
  23.1, 4.394, 2.62, 2921.909, 13.2, 546.3, 12.02, 2.8, 34.5, 25.209, "", 
  70.47, 0.609}, {"VUT", "Oceania", "Vanuatu", "2020-12-31", 1., 0., 0., "", 
  "", 0., 3.256, 0., 0., "", "", 0., "", "", "", "", "", "", "", "", "", "", 
  "", "", "", "", "", "", "", "", "", "", "", "", "", "", "", "", "", 22.22, 
  307150., 22.662, 23.1, 4.394, 2.62, 2921.909, 13.2, 546.3, 12.02, 2.8, 
  34.5, 25.209, "", 70.47, 0.609}, {"VUT", "Oceania", "Vanuatu", 
  "2021-01-01", 1., 0., 0., "", "", 0., 3.256, 0., 0., "", "", 0., "", "", 
  "", "", "", "", "", "", "", "", "", "", "", "", "", "", "", "", "", "", "", 
  "", "", "", "", "", "", 22.22, 307150., 22.662, 23.1, 4.394, 2.62, 
  2921.909, 13.2, 546.3, 12.02, 2.8, 34.5, 25.209, "", 70.47, 0.609}, 
 {"VUT", "Oceania", "Vanuatu", "2021-01-02", 1., 0., 0., "", "", 0., 3.256, 
  0., 0., "", "", 0., "", "", "", "", "", "", "", "", "", "", "", "", "", "", 
  "", "", "", "", "", "", "", "", "", "", "", "", "", 22.22, 307150., 22.662, 
  23.1, 4.394, 2.62, 2921.909, 13.2, 546.3, 12.02, 2.8, 34.5, 25.209, "", 
  70.47, 0.609}, {"VUT", "Oceania", "Vanuatu", "2021-01-03", 1., 0., 0., "", 
  "", 0., 3.256, 0., 0., "", "", 0., "", "", "", "", "", "", "", "", "", "", 
  "", "", "", "", "", "", "", "", "", "", "", "", "", "", "", "", "", 22.22, 
  307150., 22.662, 23.1, 4.394, 2.62, 2921.909, 13.2, 546.3, 12.02, 2.8, 
  34.5, 25.209, "", 70.47, 0.609}, {"VUT", "Oceania", "Vanuatu", 
  "2021-01-04", 1., 0., 0., "", "", 0., 3.256, 0., 0., "", "", 0., "", "", 
  "", "", "", "", "", "", "", "", "", "", "", "", "", "", "", "", "", "", "", 
  "", "", "", "", "", "", 22.22, 307150., 22.662, 23.1, 4.394, 2.62, 
  2921.909, 13.2, 546.3, 12.02, 2.8, 34.5, 25.209, "", 70.47, 0.609}, 
 {"VUT", "Oceania", "Vanuatu", "2021-01-05", 1., 0., 0., "", "", 0., 3.256, 
  0., 0., "", "", 0., "", "", "", "", "", "", "", "", "", "", "", "", "", "", 
  "", "", "", "", "", "", "", "", "", "", "", "", "", 22.22, 307150., 22.662, 
  23.1, 4.394, 2.62, 2921.909, 13.2, 546.3, 12.02, 2.8, 34.5, 25.209, "", 
  70.47, 0.609}, {"VUT", "Oceania", "Vanuatu", "2021-01-06", 1., 0., 0., "", 
  "", 0., 3.256, 0., 0., "", "", 0., "", "", "", "", "", "", "", "", "", "", 
  "", "", "", "", "", "", "", "", "", "", "", "", "", "", "", "", "", 22.22, 
  307150., 22.662, 23.1, 4.394, 2.62, 2921.909, 13.2, 546.3, 12.02, 2.8, 
  34.5, 25.209, "", 70.47, 0.609}, {"VUT", "Oceania", "Vanuatu", 
  "2021-01-07", 1., 0., 0., "", "", 0., 3.256, 0., 0., "", "", 0., "", "", 
  "", "", "", "", "", "", "", "", "", "", "", "", "", "", "", "", "", "", "", 
  "", "", "", "", "", "", 22.22, 307150., 22.662, 23.1, 4.394, 2.62, 
  2921.909, 13.2, 546.3, 12.02, 2.8, 34.5, 25.209, "", 70.47, 0.609}, 
 {"VUT", "Oceania", "Vanuatu", "2021-01-08", 1., 0., 0., "", "", 0., 3.256, 
  0., 0., "", "", 0., "", "", "", "", "", "", "", "", "", "", "", "", "", "", 
  "", "", "", "", "", "", "", "", "", "", "", "", "", 22.22, 307150., 22.662, 
  23.1, 4.394, 2.62, 2921.909, 13.2, 546.3, 12.02, 2.8, 34.5, 25.209, "", 
  70.47, 0.609}, {"VUT", "Oceania", "Vanuatu", "2021-01-09", 1., 0., 0., "", 
  "", 0., 3.256, 0., 0., "", "", 0., "", "", "", "", "", "", "", "", "", "", 
  "", "", "", "", "", "", "", "", "", "", "", "", "", "", "", "", "", 22.22, 
  307150., 22.662, 23.1, 4.394, 2.62, 2921.909, 13.2, 546.3, 12.02, 2.8, 
  34.5, 25.209, "", 70.47, 0.609}, {"VUT", "Oceania", "Vanuatu", 
  "2021-01-10", 1., 0., 0., "", "", 0., 3.256, 0., 0., "", "", 0., "", "", 
  "", "", "", "", "", "", "", "", "", "", "", "", "", "", "", "", "", "", "", 
  "", "", "", "", "", "", 22.22, 307150., 22.662, 23.1, 4.394, 2.62, 
  2921.909, 13.2, 546.3, 12.02, 2.8, 34.5, 25.209, "", 70.47, 0.609}, 
 {"VUT", "Oceania", "Vanuatu", "2021-01-11", 1., 0., 0., "", "", 0., 3.256, 
  0., 0., "", "", 0., "", "", "", "", "", "", "", "", "", "", "", "", "", "", 
  "", "", "", "", "", "", "", "", "", "", "", "", "", 22.22, 307150., 22.662, 
  23.1, 4.394, 2.62, 2921.909, 13.2, 546.3, 12.02, 2.8, 34.5, 25.209, "", 
  70.47, 0.609}, {"VUT", "Oceania", "Vanuatu", "2021-01-12", 1., 0., 0., "", 
  "", 0., 3.256, 0., 0., "", "", 0., "", "", "", "", "", "", "", "", "", "", 
  "", "", "", "", "", "", "", "", "", "", "", "", "", "", "", "", "", 22.22, 
  307150., 22.662, 23.1, 4.394, 2.62, 2921.909, 13.2, 546.3, 12.02, 2.8, 
  34.5, 25.209, "", 70.47, 0.609}, {"VUT", "Oceania", "Vanuatu", 
  "2021-01-13", 1., 0., 0., "", "", 0., 3.256, 0., 0., "", "", 0., "", "", 
  "", "", "", "", "", "", "", "", "", "", "", "", "", "", "", "", "", "", "", 
  "", "", "", "", "", "", 22.22, 307150., 22.662, 23.1, 4.394, 2.62, 
  2921.909, 13.2, 546.3, 12.02, 2.8, 34.5, 25.209, "", 70.47, 0.609}, 
 {"VUT", "Oceania", "Vanuatu", "2021-01-14", 1., 0., 0., "", "", 0., 3.256, 
  0., 0., "", "", 0., "", "", "", "", "", "", "", "", "", "", "", "", "", "", 
  "", "", "", "", "", "", "", "", "", "", "", "", "", 22.22, 307150., 22.662, 
  23.1, 4.394, 2.62, 2921.909, 13.2, 546.3, 12.02, 2.8, 34.5, 25.209, "", 
  70.47, 0.609}, {"VUT", "Oceania", "Vanuatu", "2021-01-15", 1., 0., 0., "", 
  "", 0., 3.256, 0., 0., "", "", 0., "", "", "", "", "", "", "", "", "", "", 
  "", "", "", "", "", "", "", "", "", "", "", "", "", "", "", "", "", 22.22, 
  307150., 22.662, 23.1, 4.394, 2.62, 2921.909, 13.2, 546.3, 12.02, 2.8, 
  34.5, 25.209, "", 70.47, 0.609}, {"VUT", "Oceania", "Vanuatu", 
  "2021-01-16", 1., 0., 0., "", "", 0., 3.256, 0., 0., "", "", 0., "", "", 
  "", "", "", "", "", "", "", "", "", "", "", "", "", "", "", "", "", "", "", 
  "", "", "", "", "", "", 22.22, 307150., 22.662, 23.1, 4.394, 2.62, 
  2921.909, 13.2, 546.3, 12.02, 2.8, 34.5, 25.209, "", 70.47, 0.609}, 
 {"VUT", "Oceania", "Vanuatu", "2021-01-17", 1., 0., 0., "", "", 0., 3.256, 
  0., 0., "", "", 0., "", "", "", "", "", "", "", "", "", "", "", "", "", "", 
  "", "", "", "", "", "", "", "", "", "", "", "", "", 22.22, 307150., 22.662, 
  23.1, 4.394, 2.62, 2921.909, 13.2, 546.3, 12.02, 2.8, 34.5, 25.209, "", 
  70.47, 0.609}, {"VUT", "Oceania", "Vanuatu", "2021-01-18", 1., 0., 0., "", 
  "", 0., 3.256, 0., 0., "", "", 0., "", "", "", "", "", "", "", "", "", "", 
  "", "", "", "", "", "", "", "", "", "", "", "", "", "", "", "", "", 22.22, 
  307150., 22.662, 23.1, 4.394, 2.62, 2921.909, 13.2, 546.3, 12.02, 2.8, 
  34.5, 25.209, "", 70.47, 0.609}, {"VUT", "Oceania", "Vanuatu", 
  "2021-01-19", 1., 0., 0., "", "", 0., 3.256, 0., 0., "", "", 0., "", "", 
  "", "", "", "", "", "", "", "", "", "", "", "", "", "", "", "", "", "", "", 
  "", "", "", "", "", "", 22.22, 307150., 22.662, 23.1, 4.394, 2.62, 
  2921.909, 13.2, 546.3, 12.02, 2.8, 34.5, 25.209, "", 70.47, 0.609}, 
 {"VUT", "Oceania", "Vanuatu", "2021-01-20", 1., 0., 0., "", "", 0., 3.256, 
  0., 0., "", "", 0., "", "", "", "", "", "", "", "", "", "", "", "", "", "", 
  "", "", "", "", "", "", "", "", "", "", "", "", "", 22.22, 307150., 22.662, 
  23.1, 4.394, 2.62, 2921.909, 13.2, 546.3, 12.02, 2.8, 34.5, 25.209, "", 
  70.47, 0.609}, {"VUT", "Oceania", "Vanuatu", "2021-01-21", 1., 0., 0., "", 
  "", 0., 3.256, 0., 0., "", "", 0., "", "", "", "", "", "", "", "", "", "", 
  "", "", "", "", "", "", "", "", "", "", "", "", "", "", "", "", "", 22.22, 
  307150., 22.662, 23.1, 4.394, 2.62, 2921.909, 13.2, 546.3, 12.02, 2.8, 
  34.5, 25.209, "", 70.47, 0.609}, {"VUT", "Oceania", "Vanuatu", 
  "2021-01-22", 1., 0., 0., "", "", 0., 3.256, 0., 0., "", "", 0., "", "", 
  "", "", "", "", "", "", "", "", "", "", "", "", "", "", "", "", "", "", "", 
  "", "", "", "", "", "", 22.22, 307150., 22.662, 23.1, 4.394, 2.62, 
  2921.909, 13.2, 546.3, 12.02, 2.8, 34.5, 25.209, "", 70.47, 0.609}, 
 {"VUT", "Oceania", "Vanuatu", "2021-01-23", 1., 0., 0., "", "", 0., 3.256, 
  0., 0., "", "", 0., "", "", "", "", "", "", "", "", "", "", "", "", "", "", 
  "", "", "", "", "", "", "", "", "", "", "", "", "", 22.22, 307150., 22.662, 
  23.1, 4.394, 2.62, 2921.909, 13.2, 546.3, 12.02, 2.8, 34.5, 25.209, "", 
  70.47, 0.609}, {"VUT", "Oceania", "Vanuatu", "2021-01-24", 1., 0., 0., "", 
  "", 0., 3.256, 0., 0., "", "", 0., "", "", "", "", "", "", "", "", "", "", 
  "", "", "", "", "", "", "", "", "", "", "", "", "", "", "", "", "", 22.22, 
  307150., 22.662, 23.1, 4.394, 2.62, 2921.909, 13.2, 546.3, 12.02, 2.8, 
  34.5, 25.209, "", 70.47, 0.609}, {"VUT", "Oceania", "Vanuatu", 
  "2021-01-25", 1., 0., 0., "", "", 0., 3.256, 0., 0., "", "", 0., "", "", 
  "", "", "", "", "", "", "", "", "", "", "", "", "", "", "", "", "", "", "", 
  "", "", "", "", "", "", 22.22, 307150., 22.662, 23.1, 4.394, 2.62, 
  2921.909, 13.2, 546.3, 12.02, 2.8, 34.5, 25.209, "", 70.47, 0.609}, 
 {"VUT", "Oceania", "Vanuatu", "2021-01-26", 1., 0., 0., "", "", 0., 3.256, 
  0., 0., "", "", 0., "", "", "", "", "", "", "", "", "", "", "", "", "", "", 
  "", "", "", "", "", "", "", "", "", "", "", "", "", 22.22, 307150., 22.662, 
  23.1, 4.394, 2.62, 2921.909, 13.2, 546.3, 12.02, 2.8, 34.5, 25.209, "", 
  70.47, 0.609}, {"VUT", "Oceania", "Vanuatu", "2021-01-27", 1., 0., 0., "", 
  "", 0., 3.256, 0., 0., "", "", 0., "", "", "", "", "", "", "", "", "", "", 
  "", "", "", "", "", "", "", "", "", "", "", "", "", "", "", "", "", 22.22, 
  307150., 22.662, 23.1, 4.394, 2.62, 2921.909, 13.2, 546.3, 12.02, 2.8, 
  34.5, 25.209, "", 70.47, 0.609}, {"VUT", "Oceania", "Vanuatu", 
  "2021-01-28", 1., 0., 0., "", "", 0., 3.256, 0., 0., "", "", 0., "", "", 
  "", "", "", "", "", "", "", "", "", "", "", "", "", "", "", "", "", "", "", 
  "", "", "", "", "", "", 22.22, 307150., 22.662, 23.1, 4.394, 2.62, 
  2921.909, 13.2, 546.3, 12.02, 2.8, 34.5, 25.209, "", 70.47, 0.609}, 
 {"VUT", "Oceania", "Vanuatu", "2021-01-29", 1., 0., 0., "", "", 0., 3.256, 
  0., 0., "", "", 0., "", "", "", "", "", "", "", "", "", "", "", "", "", "", 
  "", "", "", "", "", "", "", "", "", "", "", "", "", 22.22, 307150., 22.662, 
  23.1, 4.394, 2.62, 2921.909, 13.2, 546.3, 12.02, 2.8, 34.5, 25.209, "", 
  70.47, 0.609}, {"VUT", "Oceania", "Vanuatu", "2021-01-30", 1., 0., 0., "", 
  "", 0., 3.256, 0., 0., "", "", 0., "", "", "", "", "", "", "", "", "", "", 
  "", "", "", "", "", "", "", "", "", "", "", "", "", "", "", "", "", 22.22, 
  307150., 22.662, 23.1, 4.394, 2.62, 2921.909, 13.2, 546.3, 12.02, 2.8, 
  34.5, 25.209, "", 70.47, 0.609}, {"VUT", "Oceania", "Vanuatu", 
  "2021-01-31", 1., 0., 0., "", "", 0., 3.256, 0., 0., "", "", 0., "", "", 
  "", "", "", "", "", "", "", "", "", "", "", "", "", "", "", "", "", "", "", 
  "", "", "", "", "", "", 22.22, 307150., 22.662, 23.1, 4.394, 2.62, 
  2921.909, 13.2, 546.3, 12.02, 2.8, 34.5, 25.209, "", 70.47, 0.609}, 
 {"VUT", "Oceania", "Vanuatu", "2021-02-01", 1., 0., 0., "", "", 0., 3.256, 
  0., 0., "", "", 0., "", "", "", "", "", "", "", "", "", "", "", "", "", "", 
  "", "", "", "", "", "", "", "", "", "", "", "", "", 22.22, 307150., 22.662, 
  23.1, 4.394, 2.62, 2921.909, 13.2, 546.3, 12.02, 2.8, 34.5, 25.209, "", 
  70.47, 0.609}, {"VUT", "Oceania", "Vanuatu", "2021-02-02", 1., 0., 0., "", 
  "", 0., 3.256, 0., 0., "", "", 0., "", "", "", "", "", "", "", "", "", "", 
  "", "", "", "", "", "", "", "", "", "", "", "", "", "", "", "", "", 22.22, 
  307150., 22.662, 23.1, 4.394, 2.62, 2921.909, 13.2, 546.3, 12.02, 2.8, 
  34.5, 25.209, "", 70.47, 0.609}, {"VUT", "Oceania", "Vanuatu", 
  "2021-02-03", 1., 0., 0., "", "", 0., 3.256, 0., 0., "", "", 0., "", "", 
  "", "", "", "", "", "", "", "", "", "", "", "", "", "", "", "", "", "", "", 
  "", "", "", "", "", "", 22.22, 307150., 22.662, 23.1, 4.394, 2.62, 
  2921.909, 13.2, 546.3, 12.02, 2.8, 34.5, 25.209, "", 70.47, 0.609}, 
 {"VUT", "Oceania", "Vanuatu", "2021-02-04", 1., 0., 0., "", "", 0., 3.256, 
  0., 0., "", "", 0., "", "", "", "", "", "", "", "", "", "", "", "", "", "", 
  "", "", "", "", "", "", "", "", "", "", "", "", "", 22.22, 307150., 22.662, 
  23.1, 4.394, 2.62, 2921.909, 13.2, 546.3, 12.02, 2.8, 34.5, 25.209, "", 
  70.47, 0.609}, {"VUT", "Oceania", "Vanuatu", "2021-02-05", 1., 0., 0., "", 
  "", 0., 3.256, 0., 0., "", "", 0., "", "", "", "", "", "", "", "", "", "", 
  "", "", "", "", "", "", "", "", "", "", "", "", "", "", "", "", "", 22.22, 
  307150., 22.662, 23.1, 4.394, 2.62, 2921.909, 13.2, 546.3, 12.02, 2.8, 
  34.5, 25.209, "", 70.47, 0.609}, {"VUT", "Oceania", "Vanuatu", 
  "2021-02-06", 1., 0., 0., "", "", 0., 3.256, 0., 0., "", "", 0., "", "", 
  "", "", "", "", "", "", "", "", "", "", "", "", "", "", "", "", "", "", "", 
  "", "", "", "", "", "", 22.22, 307150., 22.662, 23.1, 4.394, 2.62, 
  2921.909, 13.2, 546.3, 12.02, 2.8, 34.5, 25.209, "", 70.47, 0.609}, 
 {"VUT", "Oceania", "Vanuatu", "2021-02-07", 1., 0., 0., "", "", 0., 3.256, 
  0., 0., "", "", 0., "", "", "", "", "", "", "", "", "", "", "", "", "", "", 
  "", "", "", "", "", "", "", "", "", "", "", "", "", 22.22, 307150., 22.662, 
  23.1, 4.394, 2.62, 2921.909, 13.2, 546.3, 12.02, 2.8, 34.5, 25.209, "", 
  70.47, 0.609}, {"VUT", "Oceania", "Vanuatu", "2021-02-08", 1., 0., 0., "", 
  "", 0., 3.256, 0., 0., "", "", 0., "", "", "", "", "", "", "", "", "", "", 
  "", "", "", "", "", "", "", "", "", "", "", "", "", "", "", "", "", 22.22, 
  307150., 22.662, 23.1, 4.394, 2.62, 2921.909, 13.2, 546.3, 12.02, 2.8, 
  34.5, 25.209, "", 70.47, 0.609}, {"VUT", "Oceania", "Vanuatu", 
  "2021-02-09", 1., 0., 0., "", "", 0., 3.256, 0., 0., "", "", 0., "", "", 
  "", "", "", "", "", "", "", "", "", "", "", "", "", "", "", "", "", "", "", 
  "", "", "", "", "", "", 22.22, 307150., 22.662, 23.1, 4.394, 2.62, 
  2921.909, 13.2, 546.3, 12.02, 2.8, 34.5, 25.209, "", 70.47, 0.609}, 
 {"VUT", "Oceania", "Vanuatu", "2021-02-10", 1., 0., 0., "", "", 0., 3.256, 
  0., 0., "", "", 0., "", "", "", "", "", "", "", "", "", "", "", "", "", "", 
  "", "", "", "", "", "", "", "", "", "", "", "", "", 22.22, 307150., 22.662, 
  23.1, 4.394, 2.62, 2921.909, 13.2, 546.3, 12.02, 2.8, 34.5, 25.209, "", 
  70.47, 0.609}, {"VUT", "Oceania", "Vanuatu", "2021-02-11", 1., 0., 0., "", 
  "", 0., 3.256, 0., 0., "", "", 0., "", "", "", "", "", "", "", "", "", "", 
  "", "", "", "", "", "", "", "", "", "", "", "", "", "", "", "", "", 22.22, 
  307150., 22.662, 23.1, 4.394, 2.62, 2921.909, 13.2, 546.3, 12.02, 2.8, 
  34.5, 25.209, "", 70.47, 0.609}, {"VUT", "Oceania", "Vanuatu", 
  "2021-02-12", 1., 0., 0., "", "", 0., 3.256, 0., 0., "", "", 0., "", "", 
  "", "", "", "", "", "", "", "", "", "", "", "", "", "", "", "", "", "", "", 
  "", "", "", "", "", "", 22.22, 307150., 22.662, 23.1, 4.394, 2.62, 
  2921.909, 13.2, 546.3, 12.02, 2.8, 34.5, 25.209, "", 70.47, 0.609}, 
 {"VUT", "Oceania", "Vanuatu", "2021-02-13", 1., 0., 0., "", "", 0., 3.256, 
  0., 0., "", "", 0., "", "", "", "", "", "", "", "", "", "", "", "", "", "", 
  "", "", "", "", "", "", "", "", "", "", "", "", "", 22.22, 307150., 22.662, 
  23.1, 4.394, 2.62, 2921.909, 13.2, 546.3, 12.02, 2.8, 34.5, 25.209, "", 
  70.47, 0.609}, {"VUT", "Oceania", "Vanuatu", "2021-02-14", 1., 0., 0., "", 
  "", 0., 3.256, 0., 0., "", "", 0., "", "", "", "", "", "", "", "", "", "", 
  "", "", "", "", "", "", "", "", "", "", "", "", "", "", "", "", "", 22.22, 
  307150., 22.662, 23.1, 4.394, 2.62, 2921.909, 13.2, 546.3, 12.02, 2.8, 
  34.5, 25.209, "", 70.47, 0.609}, {"VUT", "Oceania", "Vanuatu", 
  "2021-02-15", 1., 0., 0., "", "", 0., 3.256, 0., 0., "", "", 0., "", "", 
  "", "", "", "", "", "", "", "", "", "", "", "", "", "", "", "", "", "", "", 
  "", "", "", "", "", "", 22.22, 307150., 22.662, 23.1, 4.394, 2.62, 
  2921.909, 13.2, 546.3, 12.02, 2.8, 34.5, 25.209, "", 70.47, 0.609}, 
 {"VUT", "Oceania", "Vanuatu", "2021-02-16", 1., 0., 0., "", "", 0., 3.256, 
  0., 0., "", "", 0., "", "", "", "", "", "", "", "", "", "", "", "", "", "", 
  "", "", "", "", "", "", "", "", "", "", "", "", "", 22.22, 307150., 22.662, 
  23.1, 4.394, 2.62, 2921.909, 13.2, 546.3, 12.02, 2.8, 34.5, 25.209, "", 
  70.47, 0.609}, {"VUT", "Oceania", "Vanuatu", "2021-02-17", 1., 0., 0., "", 
  "", 0., 3.256, 0., 0., "", "", 0., "", "", "", "", "", "", "", "", "", "", 
  "", "", "", "", "", "", "", "", "", "", "", "", "", "", "", "", "", 22.22, 
  307150., 22.662, 23.1, 4.394, 2.62, 2921.909, 13.2, 546.3, 12.02, 2.8, 
  34.5, 25.209, "", 70.47, 0.609}, {"VUT", "Oceania", "Vanuatu", 
  "2021-02-18", 1., 0., 0., "", "", 0., 3.256, 0., 0., "", "", 0., "", "", 
  "", "", "", "", "", "", "", "", "", "", "", "", "", "", "", "", "", "", "", 
  "", "", "", "", "", "", 22.22, 307150., 22.662, 23.1, 4.394, 2.62, 
  2921.909, 13.2, 546.3, 12.02, 2.8, 34.5, 25.209, "", 70.47, 0.609}, 
 {"VUT", "Oceania", "Vanuatu", "2021-02-19", 1., 0., 0., "", "", 0., 3.256, 
  0., 0., "", "", 0., "", "", "", "", "", "", "", "", "", "", "", "", "", "", 
  "", "", "", "", "", "", "", "", "", "", "", "", "", 22.22, 307150., 22.662, 
  23.1, 4.394, 2.62, 2921.909, 13.2, 546.3, 12.02, 2.8, 34.5, 25.209, "", 
  70.47, 0.609}, {"VUT", "Oceania", "Vanuatu", "2021-02-20", 1., 0., 0., "", 
  "", 0., 3.256, 0., 0., "", "", 0., "", "", "", "", "", "", "", "", "", "", 
  "", "", "", "", "", "", "", "", "", "", "", "", "", "", "", "", "", 22.22, 
  307150., 22.662, 23.1, 4.394, 2.62, 2921.909, 13.2, 546.3, 12.02, 2.8, 
  34.5, 25.209, "", 70.47, 0.609}, {"VUT", "Oceania", "Vanuatu", 
  "2021-02-21", 1., 0., 0., "", "", 0., 3.256, 0., 0., "", "", 0., "", "", 
  "", "", "", "", "", "", "", "", "", "", "", "", "", "", "", "", "", "", "", 
  "", "", "", "", "", "", 22.22, 307150., 22.662, 23.1, 4.394, 2.62, 
  2921.909, 13.2, 546.3, 12.02, 2.8, 34.5, 25.209, "", 70.47, 0.609}, 
 {"VUT", "Oceania", "Vanuatu", "2021-02-22", 1., 0., 0., "", "", 0., 3.256, 
  0., 0., "", "", 0., "", "", "", "", "", "", "", "", "", "", "", "", "", "", 
  "", "", "", "", "", "", "", "", "", "", "", "", "", 22.22, 307150., 22.662, 
  23.1, 4.394, 2.62, 2921.909, 13.2, 546.3, 12.02, 2.8, 34.5, 25.209, "", 
  70.47, 0.609}, {"VUT", "Oceania", "Vanuatu", "2021-02-23", 1., 0., 0., "", 
  "", 0., 3.256, 0., 0., "", "", 0., "", "", "", "", "", "", "", "", "", "", 
  "", "", "", "", "", "", "", "", "", "", "", "", "", "", "", "", "", 22.22, 
  307150., 22.662, 23.1, 4.394, 2.62, 2921.909, 13.2, 546.3, 12.02, 2.8, 
  34.5, 25.209, "", 70.47, 0.609}, {"VUT", "Oceania", "Vanuatu", 
  "2021-02-24", 1., 0., 0., "", "", 0., 3.256, 0., 0., "", "", 0., "", "", 
  "", "", "", "", "", "", "", "", "", "", "", "", "", "", "", "", "", "", "", 
  "", "", "", "", "", "", 22.22, 307150., 22.662, 23.1, 4.394, 2.62, 
  2921.909, 13.2, 546.3, 12.02, 2.8, 34.5, 25.209, "", 70.47, 0.609}, 
 {"VUT", "Oceania", "Vanuatu", "2021-02-25", 1., 0., 0., "", "", 0., 3.256, 
  0., 0., "", "", 0., "", "", "", "", "", "", "", "", "", "", "", "", "", "", 
  "", "", "", "", "", "", "", "", "", "", "", "", "", 22.22, 307150., 22.662, 
  23.1, 4.394, 2.62, 2921.909, 13.2, 546.3, 12.02, 2.8, 34.5, 25.209, "", 
  70.47, 0.609}, {"VUT", "Oceania", "Vanuatu", "2021-02-26", 1., 0., 0., "", 
  "", 0., 3.256, 0., 0., "", "", 0., "", "", "", "", "", "", "", "", "", "", 
  "", "", "", "", "", "", "", "", "", "", "", "", "", "", "", "", "", 22.22, 
  307150., 22.662, 23.1, 4.394, 2.62, 2921.909, 13.2, 546.3, 12.02, 2.8, 
  34.5, 25.209, "", 70.47, 0.609}, {"VUT", "Oceania", "Vanuatu", 
  "2021-02-27", 1., 0., 0., "", "", 0., 3.256, 0., 0., "", "", 0., "", "", 
  "", "", "", "", "", "", "", "", "", "", "", "", "", "", "", "", "", "", "", 
  "", "", "", "", "", "", 22.22, 307150., 22.662, 23.1, 4.394, 2.62, 
  2921.909, 13.2, 546.3, 12.02, 2.8, 34.5, 25.209, "", 70.47, 0.609}, 
 {"VUT", "Oceania", "Vanuatu", "2021-02-28", 1., 0., 0., "", "", 0., 3.256, 
  0., 0., "", "", 0., "", "", "", "", "", "", "", "", "", "", "", "", "", "", 
  "", "", "", "", "", "", "", "", "", "", "", "", "", 22.22, 307150., 22.662, 
  23.1, 4.394, 2.62, 2921.909, 13.2, 546.3, 12.02, 2.8, 34.5, 25.209, "", 
  70.47, 0.609}, {"VUT", "Oceania", "Vanuatu", "2021-03-01", 1., 0., 0., "", 
  "", 0., 3.256, 0., 0., "", "", 0., "", "", "", "", "", "", "", "", "", "", 
  "", "", "", "", "", "", "", "", "", "", "", "", "", "", "", "", "", 22.22, 
  307150., 22.662, 23.1, 4.394, 2.62, 2921.909, 13.2, 546.3, 12.02, 2.8, 
  34.5, 25.209, "", 70.47, 0.609}, {"VUT", "Oceania", "Vanuatu", 
  "2021-03-02", 1., 0., 0., "", "", 0., 3.256, 0., 0., "", "", 0., "", "", 
  "", "", "", "", "", "", "", "", "", "", "", "", "", "", "", "", "", "", "", 
  "", "", "", "", "", "", 22.22, 307150., 22.662, 23.1, 4.394, 2.62, 
  2921.909, 13.2, 546.3, 12.02, 2.8, 34.5, 25.209, "", 70.47, 0.609}, 
 {"VUT", "Oceania", "Vanuatu", "2021-03-03", 1., 0., 0., "", "", 0., 3.256, 
  0., 0., "", "", 0., "", "", "", "", "", "", "", "", "", "", "", "", "", "", 
  "", "", "", "", "", "", "", "", "", "", "", "", "", 22.22, 307150., 22.662, 
  23.1, 4.394, 2.62, 2921.909, 13.2, 546.3, 12.02, 2.8, 34.5, 25.209, "", 
  70.47, 0.609}, {"VUT", "Oceania", "Vanuatu", "2021-03-04", 1., 0., 0., "", 
  "", 0., 3.256, 0., 0., "", "", 0., "", "", "", "", "", "", "", "", "", "", 
  "", "", "", "", "", "", "", "", "", "", "", "", "", "", "", "", "", 22.22, 
  307150., 22.662, 23.1, 4.394, 2.62, 2921.909, 13.2, 546.3, 12.02, 2.8, 
  34.5, 25.209, "", 70.47, 0.609}, {"VUT", "Oceania", "Vanuatu", 
  "2021-03-05", 1., 0., 0., "", "", 0., 3.256, 0., 0., "", "", 0., "", "", 
  "", "", "", "", "", "", "", "", "", "", "", "", "", "", "", "", "", "", "", 
  "", "", "", "", "", "", 22.22, 307150., 22.662, 23.1, 4.394, 2.62, 
  2921.909, 13.2, 546.3, 12.02, 2.8, 34.5, 25.209, "", 70.47, 0.609}, 
 {"VUT", "Oceania", "Vanuatu", "2021-03-06", 1., 0., 0., "", "", 0., 3.256, 
  0., 0., "", "", 0., "", "", "", "", "", "", "", "", "", "", "", "", "", "", 
  "", "", "", "", "", "", "", "", "", "", "", "", "", 22.22, 307150., 22.662, 
  23.1, 4.394, 2.62, 2921.909, 13.2, 546.3, 12.02, 2.8, 34.5, 25.209, "", 
  70.47, 0.609}, {"VUT", "Oceania", "Vanuatu", "2021-03-07", 1., 0., 0., "", 
  "", 0., 3.256, 0., 0., "", "", 0., "", "", "", "", "", "", "", "", "", "", 
  "", "", "", "", "", "", "", "", "", "", "", "", "", "", "", "", "", 22.22, 
  307150., 22.662, 23.1, 4.394, 2.62, 2921.909, 13.2, 546.3, 12.02, 2.8, 
  34.5, 25.209, "", 70.47, 0.609}, {"VUT", "Oceania", "Vanuatu", 
  "2021-03-08", 3., 2., 0.286, "", "", 0., 9.767, 6.511, 0.93, "", "", 0., 
  "", "", "", "", "", "", "", "", "", "", "", "", "", "", "", "", "", "", "", 
  "", "", "", "", "", "", "", "", 22.22, 307150., 22.662, 23.1, 4.394, 2.62, 
  2921.909, 13.2, 546.3, 12.02, 2.8, 34.5, 25.209, "", 70.47, 0.609}, 
 {"VUT", "Oceania", "Vanuatu", "2021-03-09", 3., 0., 0.286, "", "", 0., 
  9.767, 0., 0.93, "", "", 0., "", "", "", "", "", "", "", "", "", "", "", 
  "", "", "", "", "", "", "", "", "", "", "", "", "", "", "", "", 22.22, 
  307150., 22.662, 23.1, 4.394, 2.62, 2921.909, 13.2, 546.3, 12.02, 2.8, 
  34.5, 25.209, "", 70.47, 0.609}, {"VUT", "Oceania", "Vanuatu", 
  "2021-03-10", 3., 0., 0.286, "", "", 0., 9.767, 0., 0.93, "", "", 0., "", 
  "", "", "", "", "", "", "", "", "", "", "", "", "", "", "", "", "", "", "", 
  "", "", "", "", "", "", "", 22.22, 307150., 22.662, 23.1, 4.394, 2.62, 
  2921.909, 13.2, 546.3, 12.02, 2.8, 34.5, 25.209, "", 70.47, 0.609}, 
 {"VUT", "Oceania", "Vanuatu", "2021-03-11", 3., 0., 0.286, "", "", 0., 
  9.767, 0., 0.93, "", "", 0., "", "", "", "", "", "", "", "", "", "", "", 
  "", "", "", "", "", "", "", "", "", "", "", "", "", "", "", "", 22.22, 
  307150., 22.662, 23.1, 4.394, 2.62, 2921.909, 13.2, 546.3, 12.02, 2.8, 
  34.5, 25.209, "", 70.47, 0.609}, {"VUT", "Oceania", "Vanuatu", 
  "2021-03-12", 3., 0., 0.286, "", "", 0., 9.767, 0., 0.93, "", "", 0., "", 
  "", "", "", "", "", "", "", "", "", "", "", "", "", "", "", "", "", "", "", 
  "", "", "", "", "", "", "", 22.22, 307150., 22.662, 23.1, 4.394, 2.62, 
  2921.909, 13.2, 546.3, 12.02, 2.8, 34.5, 25.209, "", 70.47, 0.609}, 
 {"VUT", "Oceania", "Vanuatu", "2021-03-13", 3., 0., 0.286, "", "", 0., 
  9.767, 0., 0.93, "", "", 0., "", "", "", "", "", "", "", "", "", "", "", 
  "", "", "", "", "", "", "", "", "", "", "", "", "", "", "", "", 22.22, 
  307150., 22.662, 23.1, 4.394, 2.62, 2921.909, 13.2, 546.3, 12.02, 2.8, 
  34.5, 25.209, "", 70.47, 0.609}, {"VUT", "Oceania", "Vanuatu", 
  "2021-03-14", 3., 0., 0.286, "", "", 0., 9.767, 0., 0.93, "", "", 0., "", 
  "", "", "", "", "", "", "", "", "", "", "", "", "", "", "", "", "", "", "", 
  "", "", "", "", "", "", "", 22.22, 307150., 22.662, 23.1, 4.394, 2.62, 
  2921.909, 13.2, 546.3, 12.02, 2.8, 34.5, 25.209, "", 70.47, 0.609}, 
 {"VUT", "Oceania", "Vanuatu", "2021-03-15", 3., 0., 0., "", "", 0., 9.767, 
  0., 0., "", "", 0., "", "", "", "", "", "", "", "", "", "", "", "", "", "", 
  "", "", "", "", "", "", "", "", "", "", "", "", "", 22.22, 307150., 22.662, 
  23.1, 4.394, 2.62, 2921.909, 13.2, 546.3, 12.02, 2.8, 34.5, 25.209, "", 
  70.47, 0.609}, {"VUT", "Oceania", "Vanuatu", "2021-03-16", 3., 0., 0., "", 
  "", 0., 9.767, 0., 0., "", "", 0., "", "", "", "", "", "", "", "", "", "", 
  "", "", "", "", "", "", "", "", "", "", "", "", "", "", "", "", "", 22.22, 
  307150., 22.662, 23.1, 4.394, 2.62, 2921.909, 13.2, 546.3, 12.02, 2.8, 
  34.5, 25.209, "", 70.47, 0.609}, {"VUT", "Oceania", "Vanuatu", 
  "2021-03-17", 3., 0., 0., "", "", 0., 9.767, 0., 0., "", "", 0., "", "", 
  "", "", "", "", "", "", "", "", "", "", "", "", "", "", "", "", "", "", "", 
  "", "", "", "", "", "", 22.22, 307150., 22.662, 23.1, 4.394, 2.62, 
  2921.909, 13.2, 546.3, 12.02, 2.8, 34.5, 25.209, "", 70.47, 0.609}, 
 {"VUT", "Oceania", "Vanuatu", "2021-03-18", 3., 0., 0., "", "", 0., 9.767, 
  0., 0., "", "", 0., "", "", "", "", "", "", "", "", "", "", "", "", "", "", 
  "", "", "", "", "", "", "", "", "", "", "", "", "", 22.22, 307150., 22.662, 
  23.1, 4.394, 2.62, 2921.909, 13.2, 546.3, 12.02, 2.8, 34.5, 25.209, "", 
  70.47, 0.609}, {"VUT", "Oceania", "Vanuatu", "2021-03-19", 3., 0., 0., "", 
  "", 0., 9.767, 0., 0., "", "", 0., "", "", "", "", "", "", "", "", "", "", 
  "", "", "", "", "", "", "", "", "", "", "", "", "", "", "", "", "", 22.22, 
  307150., 22.662, 23.1, 4.394, 2.62, 2921.909, 13.2, 546.3, 12.02, 2.8, 
  34.5, 25.209, "", 70.47, 0.609}, {"VUT", "Oceania", "Vanuatu", 
  "2021-03-20", 3., 0., 0., "", "", 0., 9.767, 0., 0., "", "", 0., "", "", 
  "", "", "", "", "", "", "", "", "", "", "", "", "", "", "", "", "", "", "", 
  "", "", "", "", "", "", 22.22, 307150., 22.662, 23.1, 4.394, 2.62, 
  2921.909, 13.2, 546.3, 12.02, 2.8, 34.5, 25.209, "", 70.47, 0.609}, 
 {"VUT", "Oceania", "Vanuatu", "2021-03-21", 3., 0., 0., "", "", 0., 9.767, 
  0., 0., "", "", 0., "", "", "", "", "", "", "", "", "", "", "", "", "", "", 
  "", "", "", "", "", "", "", "", "", "", "", "", "", 22.22, 307150., 22.662, 
  23.1, 4.394, 2.62, 2921.909, 13.2, 546.3, 12.02, 2.8, 34.5, 25.209, "", 
  70.47, 0.609}, {"VUT", "Oceania", "Vanuatu", "2021-03-22", 3., 0., 0., "", 
  "", 0., 9.767, 0., 0., "", "", 0., "", "", "", "", "", "", "", "", "", "", 
  "", "", "", "", "", "", "", "", "", "", "", "", "", "", "", "", "", 22.22, 
  307150., 22.662, 23.1, 4.394, 2.62, 2921.909, 13.2, 546.3, 12.02, 2.8, 
  34.5, 25.209, "", 70.47, 0.609}, {"VUT", "Oceania", "Vanuatu", 
  "2021-03-23", 3., 0., 0., "", "", 0., 9.767, 0., 0., "", "", 0., "", "", 
  "", "", "", "", "", "", "", "", "", "", "", "", "", "", "", "", "", "", "", 
  "", "", "", "", "", "", 22.22, 307150., 22.662, 23.1, 4.394, 2.62, 
  2921.909, 13.2, 546.3, 12.02, 2.8, 34.5, 25.209, "", 70.47, 0.609}, 
 {"VUT", "Oceania", "Vanuatu", "2021-03-24", 3., 0., 0., "", "", 0., 9.767, 
  0., 0., "", "", 0., "", "", "", "", "", "", "", "", "", "", "", "", "", "", 
  "", "", "", "", "", "", "", "", "", "", "", "", "", 22.22, 307150., 22.662, 
  23.1, 4.394, 2.62, 2921.909, 13.2, 546.3, 12.02, 2.8, 34.5, 25.209, "", 
  70.47, 0.609}, {"VUT", "Oceania", "Vanuatu", "2021-03-25", 3., 0., 0., "", 
  "", 0., 9.767, 0., 0., "", "", 0., "", "", "", "", "", "", "", "", "", "", 
  "", "", "", "", "", "", "", "", "", "", "", "", "", "", "", "", "", 22.22, 
  307150., 22.662, 23.1, 4.394, 2.62, 2921.909, 13.2, 546.3, 12.02, 2.8, 
  34.5, 25.209, "", 70.47, 0.609}, {"VUT", "Oceania", "Vanuatu", 
  "2021-03-26", 3., 0., 0., "", "", 0., 9.767, 0., 0., "", "", 0., "", "", 
  "", "", "", "", "", "", "", "", "", "", "", "", "", "", "", "", "", "", "", 
  "", "", "", "", "", "", 22.22, 307150., 22.662, 23.1, 4.394, 2.62, 
  2921.909, 13.2, 546.3, 12.02, 2.8, 34.5, 25.209, "", 70.47, 0.609}, 
 {"VUT", "Oceania", "Vanuatu", "2021-03-27", 3., 0., 0., "", "", 0., 9.767, 
  0., 0., "", "", 0., "", "", "", "", "", "", "", "", "", "", "", "", "", "", 
  "", "", "", "", "", "", "", "", "", "", "", "", "", 22.22, 307150., 22.662, 
  23.1, 4.394, 2.62, 2921.909, 13.2, 546.3, 12.02, 2.8, 34.5, 25.209, "", 
  70.47, 0.609}, {"VUT", "Oceania", "Vanuatu", "2021-03-28", 3., 0., 0., "", 
  "", 0., 9.767, 0., 0., "", "", 0., "", "", "", "", "", "", "", "", "", "", 
  "", "", "", "", "", "", "", "", "", "", "", "", "", "", "", "", "", 22.22, 
  307150., 22.662, 23.1, 4.394, 2.62, 2921.909, 13.2, 546.3, 12.02, 2.8, 
  34.5, 25.209, "", 70.47, 0.609}, {"VUT", "Oceania", "Vanuatu", 
  "2021-03-29", 3., 0., 0., "", "", 0., 9.767, 0., 0., "", "", 0., "", "", 
  "", "", "", "", "", "", "", "", "", "", "", "", "", "", "", "", "", "", "", 
  "", "", "", "", "", "", 22.22, 307150., 22.662, 23.1, 4.394, 2.62, 
  2921.909, 13.2, 546.3, 12.02, 2.8, 34.5, 25.209, "", 70.47, 0.609}, 
 {"VUT", "Oceania", "Vanuatu", "2021-03-30", 3., 0., 0., "", "", 0., 9.767, 
  0., 0., "", "", 0., "", "", "", "", "", "", "", "", "", "", "", "", "", "", 
  "", "", "", "", "", "", "", "", "", "", "", "", "", 22.22, 307150., 22.662, 
  23.1, 4.394, 2.62, 2921.909, 13.2, 546.3, 12.02, 2.8, 34.5, 25.209, "", 
  70.47, 0.609}, {"VUT", "Oceania", "Vanuatu", "2021-03-31", 3., 0., 0., "", 
  "", 0., 9.767, 0., 0., "", "", 0., "", "", "", "", "", "", "", "", "", "", 
  "", "", "", "", "", "", "", "", "", "", "", "", "", "", "", "", "", 22.22, 
  307150., 22.662, 23.1, 4.394, 2.62, 2921.909, 13.2, 546.3, 12.02, 2.8, 
  34.5, 25.209, "", 70.47, 0.609}, {"VUT", "Oceania", "Vanuatu", 
  "2021-04-01", 3., 0., 0., "", "", 0., 9.767, 0., 0., "", "", 0., "", "", 
  "", "", "", "", "", "", "", "", "", "", "", "", "", "", "", "", "", "", "", 
  "", "", "", "", "", "", 22.22, 307150., 22.662, 23.1, 4.394, 2.62, 
  2921.909, 13.2, 546.3, 12.02, 2.8, 34.5, 25.209, "", 70.47, 0.609}, 
 {"VUT", "Oceania", "Vanuatu", "2021-04-02", 3., 0., 0., "", "", 0., 9.767, 
  0., 0., "", "", 0., "", "", "", "", "", "", "", "", "", "", "", "", "", "", 
  "", "", "", "", "", "", "", "", "", "", "", "", "", 22.22, 307150., 22.662, 
  23.1, 4.394, 2.62, 2921.909, 13.2, 546.3, 12.02, 2.8, 34.5, 25.209, "", 
  70.47, 0.609}, {"VUT", "Oceania", "Vanuatu", "2021-04-03", 3., 0., 0., "", 
  "", 0., 9.767, 0., 0., "", "", 0., "", "", "", "", "", "", "", "", "", "", 
  "", "", "", "", "", "", "", "", "", "", "", "", "", "", "", "", "", 22.22, 
  307150., 22.662, 23.1, 4.394, 2.62, 2921.909, 13.2, 546.3, 12.02, 2.8, 
  34.5, 25.209, "", 70.47, 0.609}, {"VUT", "Oceania", "Vanuatu", 
  "2021-04-04", 3., 0., 0., "", "", 0., 9.767, 0., 0., "", "", 0., "", "", 
  "", "", "", "", "", "", "", "", "", "", "", "", "", "", "", "", "", "", "", 
  "", "", "", "", "", "", 22.22, 307150., 22.662, 23.1, 4.394, 2.62, 
  2921.909, 13.2, 546.3, 12.02, 2.8, 34.5, 25.209, "", 70.47, 0.609}, 
 {"VUT", "Oceania", "Vanuatu", "2021-04-05", 3., 0., 0., "", "", 0., 9.767, 
  0., 0., "", "", 0., "", "", "", "", "", "", "", "", "", "", "", "", "", "", 
  "", "", "", "", "", "", "", "", "", "", "", "", "", 22.22, 307150., 22.662, 
  23.1, 4.394, 2.62, 2921.909, 13.2, 546.3, 12.02, 2.8, 34.5, 25.209, "", 
  70.47, 0.609}, {"VUT", "Oceania", "Vanuatu", "2021-04-06", 3., 0., 0., "", 
  "", 0., 9.767, 0., 0., "", "", 0., "", "", "", "", "", "", "", "", "", "", 
  "", "", "", "", "", "", "", "", "", "", "", "", "", "", "", "", "", 22.22, 
  307150., 22.662, 23.1, 4.394, 2.62, 2921.909, 13.2, 546.3, 12.02, 2.8, 
  34.5, 25.209, "", 70.47, 0.609}, {"VUT", "Oceania", "Vanuatu", 
  "2021-04-07", 3., 0., 0., "", "", 0., 9.767, 0., 0., "", "", 0., "", "", 
  "", "", "", "", "", "", "", "", "", "", "", "", "", "", "", "", "", "", "", 
  "", "", "", "", "", "", 22.22, 307150., 22.662, 23.1, 4.394, 2.62, 
  2921.909, 13.2, 546.3, 12.02, 2.8, 34.5, 25.209, "", 70.47, 0.609}, 
 {"VUT", "Oceania", "Vanuatu", "2021-04-08", 3., 0., 0., "", "", 0., 9.767, 
  0., 0., "", "", 0., "", "", "", "", "", "", "", "", "", "", "", "", "", "", 
  "", "", "", "", "", "", "", "", "", "", "", "", "", 22.22, 307150., 22.662, 
  23.1, 4.394, 2.62, 2921.909, 13.2, 546.3, 12.02, 2.8, 34.5, 25.209, "", 
  70.47, 0.609}, {"VUT", "Oceania", "Vanuatu", "2021-04-09", 3., 0., 0., "", 
  "", 0., 9.767, 0., 0., "", "", 0., "", "", "", "", "", "", "", "", "", "", 
  "", "", "", "", "", "", "", "", "", "", "", "", "", "", "", "", "", 22.22, 
  307150., 22.662, 23.1, 4.394, 2.62, 2921.909, 13.2, 546.3, 12.02, 2.8, 
  34.5, 25.209, "", 70.47, 0.609}, {"VUT", "Oceania", "Vanuatu", 
  "2021-04-10", 3., 0., 0., "", "", 0., 9.767, 0., 0., "", "", 0., "", "", 
  "", "", "", "", "", "", "", "", "", "", "", "", "", "", "", "", "", "", "", 
  "", "", "", "", "", "", 22.22, 307150., 22.662, 23.1, 4.394, 2.62, 
  2921.909, 13.2, 546.3, 12.02, 2.8, 34.5, 25.209, "", 70.47, 0.609}, 
 {"VUT", "Oceania", "Vanuatu", "2021-04-11", 3., 0., 0., "", "", 0., 9.767, 
  0., 0., "", "", 0., "", "", "", "", "", "", "", "", "", "", "", "", "", "", 
  "", "", "", "", "", "", "", "", "", "", "", "", "", 22.22, 307150., 22.662, 
  23.1, 4.394, 2.62, 2921.909, 13.2, 546.3, 12.02, 2.8, 34.5, 25.209, "", 
  70.47, 0.609}, {"VUT", "Oceania", "Vanuatu", "2021-04-12", 3., 0., 0., "", 
  "", 0., 9.767, 0., 0., "", "", 0., "", "", "", "", "", "", "", "", "", "", 
  "", "", "", "", "", "", "", "", "", "", "", "", "", "", "", "", "", 22.22, 
  307150., 22.662, 23.1, 4.394, 2.62, 2921.909, 13.2, 546.3, 12.02, 2.8, 
  34.5, 25.209, "", 70.47, 0.609}, {"VUT", "Oceania", "Vanuatu", 
  "2021-04-13", 3., 0., 0., "", "", 0., 9.767, 0., 0., "", "", 0., "", "", 
  "", "", "", "", "", "", "", "", "", "", "", "", "", "", "", "", "", "", "", 
  "", "", "", "", "", "", 22.22, 307150., 22.662, 23.1, 4.394, 2.62, 
  2921.909, 13.2, 546.3, 12.02, 2.8, 34.5, 25.209, "", 70.47, 0.609}, 
 {"VUT", "Oceania", "Vanuatu", "2021-04-14", 3., 0., 0., "", "", 0., 9.767, 
  0., 0., "", "", 0., "", "", "", "", "", "", "", "", "", "", "", "", "", "", 
  "", "", "", "", "", "", "", "", "", "", "", "", "", 22.22, 307150., 22.662, 
  23.1, 4.394, 2.62, 2921.909, 13.2, 546.3, 12.02, 2.8, 34.5, 25.209, "", 
  70.47, 0.609}, {"VUT", "Oceania", "Vanuatu", "2021-04-15", 3., 0., 0., "", 
  "", 0., 9.767, 0., 0., "", "", 0., "", "", "", "", "", "", "", "", "", "", 
  "", "", "", "", "", "", "", "", "", "", "", "", "", "", "", "", "", 22.22, 
  307150., 22.662, 23.1, 4.394, 2.62, 2921.909, 13.2, 546.3, 12.02, 2.8, 
  34.5, 25.209, "", 70.47, 0.609}, {"VUT", "Oceania", "Vanuatu", 
  "2021-04-16", 3., 0., 0., "", "", 0., 9.767, 0., 0., "", "", 0., "", "", 
  "", "", "", "", "", "", "", "", "", "", "", "", "", "", "", "", "", "", "", 
  "", "", "", "", "", "", 22.22, 307150., 22.662, 23.1, 4.394, 2.62, 
  2921.909, 13.2, 546.3, 12.02, 2.8, 34.5, 25.209, "", 70.47, 0.609}, 
 {"VUT", "Oceania", "Vanuatu", "2021-04-17", 3., 0., 0., "", "", 0., 9.767, 
  0., 0., "", "", 0., "", "", "", "", "", "", "", "", "", "", "", "", "", "", 
  "", "", "", "", "", "", "", "", "", "", "", "", "", 22.22, 307150., 22.662, 
  23.1, 4.394, 2.62, 2921.909, 13.2, 546.3, 12.02, 2.8, 34.5, 25.209, "", 
  70.47, 0.609}, {"VUT", "Oceania", "Vanuatu", "2021-04-18", 3., 0., 0., "", 
  "", 0., 9.767, 0., 0., "", "", 0., "", "", "", "", "", "", "", "", "", "", 
  "", "", "", "", "", "", "", "", "", "", "", "", "", "", "", "", "", 22.22, 
  307150., 22.662, 23.1, 4.394, 2.62, 2921.909, 13.2, 546.3, 12.02, 2.8, 
  34.5, 25.209, "", 70.47, 0.609}, {"VUT", "Oceania", "Vanuatu", 
  "2021-04-19", 3., 0., 0., "", "", 0., 9.767, 0., 0., "", "", 0., "", "", 
  "", "", "", "", "", "", "", "", "", "", "", "", "", "", "", "", "", "", "", 
  "", "", "", "", "", "", 22.22, 307150., 22.662, 23.1, 4.394, 2.62, 
  2921.909, 13.2, 546.3, 12.02, 2.8, 34.5, 25.209, "", 70.47, 0.609}, 
 {"VUT", "Oceania", "Vanuatu", "2021-04-20", 3., 0., 0., "", "", 0., 9.767, 
  0., 0., "", "", 0., "", "", "", "", "", "", "", "", "", "", "", "", "", "", 
  "", "", "", "", "", "", "", "", "", "", "", "", "", 22.22, 307150., 22.662, 
  23.1, 4.394, 2.62, 2921.909, 13.2, 546.3, 12.02, 2.8, 34.5, 25.209, "", 
  70.47, 0.609}, {"VUT", "Oceania", "Vanuatu", "2021-04-21", 4., 1., 0.143, 
  1., 1., 0.143, 13.023, 3.256, 0.465, 3.256, 3.256, 0.465, "", "", "", "", 
  "", "", "", "", "", "", "", "", "", "", "", "", "", "", "", "", "", "", "", 
  "", "", "", "", 22.22, 307150., 22.662, 23.1, 4.394, 2.62, 2921.909, 13.2, 
  546.3, 12.02, 2.8, 34.5, 25.209, "", 70.47, 0.609}, 
 {"VUT", "Oceania", "Vanuatu", "2021-04-22", 4., 0., 0.143, 1., 0., 0.143, 
  13.023, 0., 0.465, 3.256, 0., 0.465, "", "", "", "", "", "", "", "", "", 
  "", "", "", "", "", "", "", "", "", "", "", "", "", "", "", "", "", "", 
  22.22, 307150., 22.662, 23.1, 4.394, 2.62, 2921.909, 13.2, 546.3, 12.02, 
  2.8, 34.5, 25.209, "", 70.47, 0.609}, {"VUT", "Oceania", "Vanuatu", 
  "2021-04-23", 4., 0., 0.143, 1., 0., 0.143, 13.023, 0., 0.465, 3.256, 0., 
  0.465, "", "", "", "", "", "", "", "", "", "", "", "", "", "", "", "", "", 
  "", "", "", "", "", "", "", "", "", "", 22.22, 307150., 22.662, 23.1, 
  4.394, 2.62, 2921.909, 13.2, 546.3, 12.02, 2.8, 34.5, 25.209, "", 70.47, 
  0.609}, {"VUT", "Oceania", "Vanuatu", "2021-04-24", 4., 0., 0.143, 1., 0., 
  0.143, 13.023, 0., 0.465, 3.256, 0., 0.465, "", "", "", "", "", "", "", "", 
  "", "", "", "", "", "", "", "", "", "", "", "", "", "", "", "", "", "", "", 
  22.22, 307150., 22.662, 23.1, 4.394, 2.62, 2921.909, 13.2, 546.3, 12.02, 
  2.8, 34.5, 25.209, "", 70.47, 0.609}, {"VUT", "Oceania", "Vanuatu", 
  "2021-04-25", 4., 0., 0.143, 1., 0., 0.143, 13.023, 0., 0.465, 3.256, 0., 
  0.465, "", "", "", "", "", "", "", "", "", "", "", "", "", "", "", "", "", 
  "", "", "", "", "", "", "", "", "", "", 22.22, 307150., 22.662, 23.1, 
  4.394, 2.62, 2921.909, 13.2, 546.3, 12.02, 2.8, 34.5, 25.209, "", 70.47, 
  0.609}, {"VUT", "Oceania", "Vanuatu", "2021-04-26", 4., 0., 0.143, 1., 0., 
  0.143, 13.023, 0., 0.465, 3.256, 0., 0.465, "", "", "", "", "", "", "", "", 
  "", "", "", "", "", "", "", "", "", "", "", "", "", "", "", "", "", "", "", 
  22.22, 307150., 22.662, 23.1, 4.394, 2.62, 2921.909, 13.2, 546.3, 12.02, 
  2.8, 34.5, 25.209, "", 70.47, 0.609}, {"VUT", "Oceania", "Vanuatu", 
  "2021-04-27", 4., 0., 0.143, 1., 0., 0.143, 13.023, 0., 0.465, 3.256, 0., 
  0.465, "", "", "", "", "", "", "", "", "", "", "", "", "", "", "", "", "", 
  "", "", "", "", "", "", "", "", "", "", 22.22, 307150., 22.662, 23.1, 
  4.394, 2.62, 2921.909, 13.2, 546.3, 12.02, 2.8, 34.5, 25.209, "", 70.47, 
  0.609}, {"VUT", "Oceania", "Vanuatu", "2021-04-28", 4., 0., 0., 1., 0., 0., 
  13.023, 0., 0., 3.256, 0., 0., "", "", "", "", "", "", "", "", "", "", "", 
  "", "", "", "", "", "", "", "", "", "", "", "", "", "", "", "", 22.22, 
  307150., 22.662, 23.1, 4.394, 2.62, 2921.909, 13.2, 546.3, 12.02, 2.8, 
  34.5, 25.209, "", 70.47, 0.609}, {"VUT", "Oceania", "Vanuatu", 
  "2021-04-29", 4., 0., 0., 1., 0., 0., 13.023, 0., 0., 3.256, 0., 0., "", 
  "", "", "", "", "", "", "", "", "", "", "", "", "", "", "", "", "", "", "", 
  "", "", "", "", "", "", "", 22.22, 307150., 22.662, 23.1, 4.394, 2.62, 
  2921.909, 13.2, 546.3, 12.02, 2.8, 34.5, 25.209, "", 70.47, 0.609}, 
 {"VUT", "Oceania", "Vanuatu", "2021-04-30", 4., 0., 0., 1., 0., 0., 13.023, 
  0., 0., 3.256, 0., 0., "", "", "", "", "", "", "", "", "", "", "", "", "", 
  "", "", "", "", "", "", "", "", "", "", "", "", "", "", 22.22, 307150., 
  22.662, 23.1, 4.394, 2.62, 2921.909, 13.2, 546.3, 12.02, 2.8, 34.5, 25.209, 
  "", 70.47, 0.609}, {"VUT", "Oceania", "Vanuatu", "2021-05-01", 4., 0., 0., 
  1., 0., 0., 13.023, 0., 0., 3.256, 0., 0., "", "", "", "", "", "", "", "", 
  "", "", "", "", "", "", "", "", "", "", "", "", "", "", "", "", "", "", "", 
  22.22, 307150., 22.662, 23.1, 4.394, 2.62, 2921.909, 13.2, 546.3, 12.02, 
  2.8, 34.5, 25.209, "", 70.47, 0.609}, {"VUT", "Oceania", "Vanuatu", 
  "2021-05-02", 4., 0., 0., 1., 0., 0., 13.023, 0., 0., 3.256, 0., 0., "", 
  "", "", "", "", "", "", "", "", "", "", "", "", "", "", "", "", "", "", "", 
  "", "", "", "", "", "", "", 22.22, 307150., 22.662, 23.1, 4.394, 2.62, 
  2921.909, 13.2, 546.3, 12.02, 2.8, 34.5, 25.209, "", 70.47, 0.609}, 
 {"VUT", "Oceania", "Vanuatu", "2021-05-03", 4., 0., 0., 1., 0., 0., 13.023, 
  0., 0., 3.256, 0., 0., "", "", "", "", "", "", "", "", "", "", "", "", "", 
  "", "", "", "", "", "", "", "", "", "", "", "", "", "", 22.22, 307150., 
  22.662, 23.1, 4.394, 2.62, 2921.909, 13.2, 546.3, 12.02, 2.8, 34.5, 25.209, 
  "", 70.47, 0.609}, {"VUT", "Oceania", "Vanuatu", "2021-05-04", 4., 0., 0., 
  1., 0., 0., 13.023, 0., 0., 3.256, 0., 0., "", "", "", "", "", "", "", "", 
  "", "", "", "", "", "", "", "", "", "", "", "", "", "", "", "", "", "", "", 
  22.22, 307150., 22.662, 23.1, 4.394, 2.62, 2921.909, 13.2, 546.3, 12.02, 
  2.8, 34.5, 25.209, "", 70.47, 0.609}, {"VUT", "Oceania", "Vanuatu", 
  "2021-05-05", 4., 0., 0., 1., 0., 0., 13.023, 0., 0., 3.256, 0., 0., "", 
  "", "", "", "", "", "", "", "", "", "", "", "", "", "", "", "", "", "", "", 
  "", "", "", "", "", "", "", 22.22, 307150., 22.662, 23.1, 4.394, 2.62, 
  2921.909, 13.2, 546.3, 12.02, 2.8, 34.5, 25.209, "", 70.47, 0.609}, 
 {"VUT", "Oceania", "Vanuatu", "2021-05-06", 4., 0., 0., 1., 0., 0., 13.023, 
  0., 0., 3.256, 0., 0., "", "", "", "", "", "", "", "", "", "", "", "", "", 
  "", "", "", "", "", "", "", "", "", "", "", "", "", "", 22.22, 307150., 
  22.662, 23.1, 4.394, 2.62, 2921.909, 13.2, 546.3, 12.02, 2.8, 34.5, 25.209, 
  "", 70.47, 0.609}, {"VUT", "Oceania", "Vanuatu", "2021-05-07", 4., 0., 0., 
  1., 0., 0., 13.023, 0., 0., 3.256, 0., 0., "", "", "", "", "", "", "", "", 
  "", "", "", "", "", "", "", "", "", "", "", "", "", "", "", "", "", "", "", 
  22.22, 307150., 22.662, 23.1, 4.394, 2.62, 2921.909, 13.2, 546.3, 12.02, 
  2.8, 34.5, 25.209, "", 70.47, 0.609}, {"VUT", "Oceania", "Vanuatu", 
  "2021-05-08", 4., 0., 0., 1., 0., 0., 13.023, 0., 0., 3.256, 0., 0., "", 
  "", "", "", "", "", "", "", "", "", "", "", "", "", "", "", "", "", "", "", 
  "", "", "", "", "", "", "", 22.22, 307150., 22.662, 23.1, 4.394, 2.62, 
  2921.909, 13.2, 546.3, 12.02, 2.8, 34.5, 25.209, "", 70.47, 0.609}, 
 {"VUT", "Oceania", "Vanuatu", "2021-05-09", 4., 0., 0., 1., 0., 0., 13.023, 
  0., 0., 3.256, 0., 0., "", "", "", "", "", "", "", "", "", "", "", "", "", 
  "", "", "", "", "", "", "", "", "", "", "", "", "", "", 22.22, 307150., 
  22.662, 23.1, 4.394, 2.62, 2921.909, 13.2, 546.3, 12.02, 2.8, 34.5, 25.209, 
  "", 70.47, 0.609}, {"VUT", "Oceania", "Vanuatu", "2021-05-10", 4., 0., 0., 
  1., 0., 0., 13.023, 0., 0., 3.256, 0., 0., "", "", "", "", "", "", "", "", 
  "", "", "", "", "", "", "", "", "", "", "", "", "", "", "", "", "", "", "", 
  22.22, 307150., 22.662, 23.1, 4.394, 2.62, 2921.909, 13.2, 546.3, 12.02, 
  2.8, 34.5, 25.209, "", 70.47, 0.609}, {"VUT", "Oceania", "Vanuatu", 
  "2021-05-11", 4., 0., 0., 1., 0., 0., 13.023, 0., 0., 3.256, 0., 0., "", 
  "", "", "", "", "", "", "", "", "", "", "", "", "", "", "", "", "", "", "", 
  "", "", "", "", "", "", "", 22.22, 307150., 22.662, 23.1, 4.394, 2.62, 
  2921.909, 13.2, 546.3, 12.02, 2.8, 34.5, 25.209, "", 70.47, 0.609}, 
 {"VUT", "Oceania", "Vanuatu", "2021-05-12", 4., 0., 0., 1., 0., 0., 13.023, 
  0., 0., 3.256, 0., 0., "", "", "", "", "", "", "", "", "", "", "", "", "", 
  "", "", "", "", "", "", "", "", "", "", "", "", "", "", 22.22, 307150., 
  22.662, 23.1, 4.394, 2.62, 2921.909, 13.2, 546.3, 12.02, 2.8, 34.5, 25.209, 
  "", 70.47, 0.609}, {"VUT", "Oceania", "Vanuatu", "2021-05-13", 4., 0., 0., 
  1., 0., 0., 13.023, 0., 0., 3.256, 0., 0., "", "", "", "", "", "", "", "", 
  "", "", "", "", "", "", "", "", "", "", "", "", "", "", "", "", "", "", "", 
  22.22, 307150., 22.662, 23.1, 4.394, 2.62, 2921.909, 13.2, 546.3, 12.02, 
  2.8, 34.5, 25.209, "", 70.47, 0.609}, {"VUT", "Oceania", "Vanuatu", 
  "2021-05-14", 4., 0., 0., 1., 0., 0., 13.023, 0., 0., 3.256, 0., 0., "", 
  "", "", "", "", "", "", "", "", "", "", "", "", "", "", "", "", "", "", "", 
  "", "", "", "", "", "", "", 22.22, 307150., 22.662, 23.1, 4.394, 2.62, 
  2921.909, 13.2, 546.3, 12.02, 2.8, 34.5, 25.209, "", 70.47, 0.609}, 
 {"VUT", "Oceania", "Vanuatu", "2021-05-15", 4., 0., 0., 1., 0., 0., 13.023, 
  0., 0., 3.256, 0., 0., "", "", "", "", "", "", "", "", "", "", "", "", "", 
  "", "", "", "", "", "", "", "", "", "", "", "", "", "", 22.22, 307150., 
  22.662, 23.1, 4.394, 2.62, 2921.909, 13.2, 546.3, 12.02, 2.8, 34.5, 25.209, 
  "", 70.47, 0.609}, {"VUT", "Oceania", "Vanuatu", "2021-05-16", 4., 0., 0., 
  1., 0., 0., 13.023, 0., 0., 3.256, 0., 0., "", "", "", "", "", "", "", "", 
  "", "", "", "", "", "", "", "", "", "", "", "", "", "", "", "", "", "", "", 
  22.22, 307150., 22.662, 23.1, 4.394, 2.62, 2921.909, 13.2, 546.3, 12.02, 
  2.8, 34.5, 25.209, "", 70.47, 0.609}, {"VUT", "Oceania", "Vanuatu", 
  "2021-05-17", 4., 0., 0., 1., 0., 0., 13.023, 0., 0., 3.256, 0., 0., "", 
  "", "", "", "", "", "", "", "", "", "", "", "", "", "", "", "", "", "", "", 
  "", "", "", "", "", "", "", 22.22, 307150., 22.662, 23.1, 4.394, 2.62, 
  2921.909, 13.2, 546.3, 12.02, 2.8, 34.5, 25.209, "", 70.47, 0.609}, 
 {"VUT", "Oceania", "Vanuatu", "2021-05-18", 4., 0., 0., 1., 0., 0., 13.023, 
  0., 0., 3.256, 0., 0., "", "", "", "", "", "", "", "", "", "", "", "", "", 
  "", "", "", "", "", "", "", "", "", "", "", "", "", "", 22.22, 307150., 
  22.662, 23.1, 4.394, 2.62, 2921.909, 13.2, 546.3, 12.02, 2.8, 34.5, 25.209, 
  "", 70.47, 0.609}, {"VUT", "Oceania", "Vanuatu", "2021-05-19", 4., 0., 0., 
  1., 0., 0., 13.023, 0., 0., 3.256, 0., 0., "", "", "", "", "", "", "", "", 
  "", "", "", "", "", "", "", "", "", "", "", "", "", "", "", "", "", "", "", 
  22.22, 307150., 22.662, 23.1, 4.394, 2.62, 2921.909, 13.2, 546.3, 12.02, 
  2.8, 34.5, 25.209, "", 70.47, 0.609}, {"VUT", "Oceania", "Vanuatu", 
  "2021-05-20", 4., 0., 0., 1., 0., 0., 13.023, 0., 0., 3.256, 0., 0., "", 
  "", "", "", "", "", "", "", "", "", "", "", "", "", "", "", "", "", "", "", 
  "", "", "", "", "", "", "", 22.22, 307150., 22.662, 23.1, 4.394, 2.62, 
  2921.909, 13.2, 546.3, 12.02, 2.8, 34.5, 25.209, "", 70.47, 0.609}, 
 {"VUT", "Oceania", "Vanuatu", "2021-05-21", 4., 0., 0., 1., 0., 0., 13.023, 
  0., 0., 3.256, 0., 0., "", "", "", "", "", "", "", "", "", "", "", "", "", 
  "", "", "", "", "", "", "", "", "", "", "", "", "", "", 22.22, 307150., 
  22.662, 23.1, 4.394, 2.62, 2921.909, 13.2, 546.3, 12.02, 2.8, 34.5, 25.209, 
  "", 70.47, 0.609}, {"VUT", "Oceania", "Vanuatu", "2021-05-22", 4., 0., 0., 
  1., 0., 0., 13.023, 0., 0., 3.256, 0., 0., "", "", "", "", "", "", "", "", 
  "", "", "", "", "", "", "", "", "", "", "", "", "", "", "", "", "", "", "", 
  22.22, 307150., 22.662, 23.1, 4.394, 2.62, 2921.909, 13.2, 546.3, 12.02, 
  2.8, 34.5, 25.209, "", 70.47, 0.609}, {"VUT", "Oceania", "Vanuatu", 
  "2021-05-23", 4., 0., 0., 1., 0., 0., 13.023, 0., 0., 3.256, 0., 0., "", 
  "", "", "", "", "", "", "", "", "", "", "", "", "", "", "", "", "", "", "", 
  "", "", "", "", "", "", "", 22.22, 307150., 22.662, 23.1, 4.394, 2.62, 
  2921.909, 13.2, 546.3, 12.02, 2.8, 34.5, 25.209, "", 70.47, 0.609}, 
 {"VUT", "Oceania", "Vanuatu", "2021-05-24", 4., 0., 0., 1., 0., 0., 13.023, 
  0., 0., 3.256, 0., 0., "", "", "", "", "", "", "", "", "", "", "", "", "", 
  "", "", "", "", "", "", "", "", "", "", "", "", "", "", 22.22, 307150., 
  22.662, 23.1, 4.394, 2.62, 2921.909, 13.2, 546.3, 12.02, 2.8, 34.5, 25.209, 
  "", 70.47, 0.609}, {"VUT", "Oceania", "Vanuatu", "2021-05-25", 4., 0., 0., 
  1., 0., 0., 13.023, 0., 0., 3.256, 0., 0., "", "", "", "", "", "", "", "", 
  "", "", "", "", "", "", "", "", "", "", "", "", "", "", "", "", "", "", "", 
  22.22, 307150., 22.662, 23.1, 4.394, 2.62, 2921.909, 13.2, 546.3, 12.02, 
  2.8, 34.5, 25.209, "", 70.47, 0.609}, {"VUT", "Oceania", "Vanuatu", 
  "2021-05-26", 4., 0., 0., 1., 0., 0., 13.023, 0., 0., 3.256, 0., 0., "", 
  "", "", "", "", "", "", "", "", "", "", "", "", "", "", "", "", "", "", "", 
  "", "", "", "", "", "", "", 22.22, 307150., 22.662, 23.1, 4.394, 2.62, 
  2921.909, 13.2, 546.3, 12.02, 2.8, 34.5, 25.209, "", 70.47, 0.609}, 
 {"VUT", "Oceania", "Vanuatu", "2021-05-27", 4., 0., 0., 1., 0., 0., 13.023, 
  0., 0., 3.256, 0., 0., "", "", "", "", "", "", "", "", "", "", "", "", "", 
  "", "", "", "", "", "", "", "", "", "", "", "", "", "", 22.22, 307150., 
  22.662, 23.1, 4.394, 2.62, 2921.909, 13.2, 546.3, 12.02, 2.8, 34.5, 25.209, 
  "", 70.47, 0.609}, {"VUT", "Oceania", "Vanuatu", "2021-05-28", 4., 0., 0., 
  1., 0., 0., 13.023, 0., 0., 3.256, 0., 0., "", "", "", "", "", "", "", "", 
  "", "", "", "", "", "", "", "", "", "", "", "", "", "", "", "", "", "", "", 
  22.22, 307150., 22.662, 23.1, 4.394, 2.62, 2921.909, 13.2, 546.3, 12.02, 
  2.8, 34.5, 25.209, "", 70.47, 0.609}, {"VUT", "Oceania", "Vanuatu", 
  "2021-05-29", 4., 0., 0., 1., 0., 0., 13.023, 0., 0., 3.256, 0., 0., "", 
  "", "", "", "", "", "", "", "", "", "", "", "", "", "", "", "", "", "", "", 
  "", "", "", "", "", "", "", 22.22, 307150., 22.662, 23.1, 4.394, 2.62, 
  2921.909, 13.2, 546.3, 12.02, 2.8, 34.5, 25.209, "", 70.47, 0.609}, 
 {"VUT", "Oceania", "Vanuatu", "2021-05-30", 4., 0., 0., 1., 0., 0., 13.023, 
  0., 0., 3.256, 0., 0., "", "", "", "", "", "", "", "", "", "", "", "", "", 
  "", "", "", "", "", "", "", "", "", "", "", "", "", "", 22.22, 307150., 
  22.662, 23.1, 4.394, 2.62, 2921.909, 13.2, 546.3, 12.02, 2.8, 34.5, 25.209, 
  "", 70.47, 0.609}, {"VUT", "Oceania", "Vanuatu", "2021-05-31", 4., 0., 0., 
  1., 0., 0., 13.023, 0., 0., 3.256, 0., 0., "", "", "", "", "", "", "", "", 
  "", "", "", "", "", "", "", "", "", "", "", "", "", "", "", "", "", "", "", 
  22.22, 307150., 22.662, 23.1, 4.394, 2.62, 2921.909, 13.2, 546.3, 12.02, 
  2.8, 34.5, 25.209, "", 70.47, 0.609}, {"VUT", "Oceania", "Vanuatu", 
  "2021-06-01", 4., 0., 0., 1., 0., 0., 13.023, 0., 0., 3.256, 0., 0., "", 
  "", "", "", "", "", "", "", "", "", "", "", "", "", "", "", "", "", "", "", 
  "", "", "", "", "", "", "", "", 307150., 22.662, 23.1, 4.394, 2.62, 
  2921.909, 13.2, 546.3, 12.02, 2.8, 34.5, 25.209, "", 70.47, 0.609}, 
 {"VUT", "Oceania", "Vanuatu", "2021-06-02", 4., 0., 0., 1., 0., 0., 13.023, 
  0., 0., 3.256, 0., 0., "", "", "", "", "", "", "", "", "", "", "", "", "", 
  "", "", "", "", "", "", "", "", "", "", "", "", "", "", "", 307150., 
  22.662, 23.1, 4.394, 2.62, 2921.909, 13.2, 546.3, 12.02, 2.8, 34.5, 25.209, 
  "", 70.47, 0.609}, {"VUT", "Oceania", "Vanuatu", "2021-06-03", 4., 0., 0., 
  1., 0., 0., 13.023, 0., 0., 3.256, 0., 0., "", "", "", "", "", "", "", "", 
  "", "", "", "", "", "", "", "", "", "", 270., 270., "", "", "", 0.09, 0.09, 
  "", "", "", 307150., 22.662, 23.1, 4.394, 2.62, 2921.909, 13.2, 546.3, 
  12.02, 2.8, 34.5, 25.209, "", 70.47, 0.609}, 
 {"VUT", "Oceania", "Vanuatu", "2021-06-04", 4., 0., 0., 1., 0., 0., 13.023, 
  0., 0., 3.256, 0., 0., "", "", "", "", "", "", "", "", "", "", "", "", "", 
  "", "", "", "", "", "", "", "", "", "", "", "", "", "", "", 307150., 
  22.662, 23.1, 4.394, 2.62, 2921.909, 13.2, 546.3, 12.02, 2.8, 34.5, 25.209, 
  "", 70.47, 0.609}, {"VUT", "Oceania", "Vanuatu", "2021-06-05", 4., 0., 0., 
  1., 0., 0., 13.023, 0., 0., 3.256, 0., 0., "", "", "", "", "", "", "", "", 
  "", "", "", "", "", "", "", "", "", "", "", "", "", "", "", "", "", "", "", 
  "", 307150., 22.662, 23.1, 4.394, 2.62, 2921.909, 13.2, 546.3, 12.02, 2.8, 
  34.5, 25.209, "", 70.47, 0.609}, {"VUT", "Oceania", "Vanuatu", 
  "2021-06-06", 4., 0., 0., 1., 0., 0., 13.023, 0., 0., 3.256, 0., 0., "", 
  "", "", "", "", "", "", "", "", "", "", "", "", "", "", "", "", "", "", "", 
  "", "", "", "", "", "", "", "", 307150., 22.662, 23.1, 4.394, 2.62, 
  2921.909, 13.2, 546.3, 12.02, 2.8, 34.5, 25.209, "", 70.47, 0.609}, 
 {"VUT", "Oceania", "Vanuatu", "2021-06-07", 4., 0., 0., 1., 0., 0., 13.023, 
  0., 0., 3.256, 0., 0., "", "", "", "", "", "", "", "", "", "", "", "", "", 
  "", "", "", "", "", "", "", "", "", "", "", "", "", "", "", 307150., 
  22.662, 23.1, 4.394, 2.62, 2921.909, 13.2, 546.3, 12.02, 2.8, 34.5, 25.209, 
  "", 70.47, 0.609}, {"VAT", "Europe", "Vatican", "2020-03-06", 1., 1., "", 
  "", "", "", 1236.094, 1236.094, "", "", "", "", "", "", "", "", "", "", "", 
  "", "", "", "", "", "", "", "", "", "", "", "", "", "", "", "", "", "", "", 
  "", "", 809., "", "", "", "", "", "", "", "", "", "", "", "", 75.12, ""}, 
 {"VAT", "Europe", "Vatican", "2020-03-07", 1., 0., "", "", "", "", 1236.094, 
  0., "", "", "", "", "", "", "", "", "", "", "", "", "", "", "", "", "", "", 
  "", "", "", "", "", "", "", "", "", "", "", "", "", "", 809., "", "", "", 
  "", "", "", "", "", "", "", "", "", 75.12, ""}, 
 {"VAT", "Europe", "Vatican", "2020-03-08", 1., 0., "", "", "", "", 1236.094, 
  0., "", "", "", "", "", "", "", "", "", "", "", "", "", "", "", "", "", "", 
  "", "", "", "", "", "", "", "", "", "", "", "", "", "", 809., "", "", "", 
  "", "", "", "", "", "", "", "", "", 75.12, ""}, 
 {"VAT", "Europe", "Vatican", "2020-03-09", 1., 0., "", "", "", "", 1236.094, 
  0., "", "", "", "", "", "", "", "", "", "", "", "", "", "", "", "", "", "", 
  "", "", "", "", "", "", "", "", "", "", "", "", "", "", 809., "", "", "", 
  "", "", "", "", "", "", "", "", "", 75.12, ""}, 
 {"VAT", "Europe", "Vatican", "2020-03-10", 1., 0., "", "", "", "", 1236.094, 
  0., "", "", "", "", "", "", "", "", "", "", "", "", "", "", "", "", "", "", 
  "", "", "", "", "", "", "", "", "", "", "", "", "", "", 809., "", "", "", 
  "", "", "", "", "", "", "", "", "", 75.12, ""}, 
 {"VAT", "Europe", "Vatican", "2020-03-11", 1., 0., 0.143, "", "", 0., 
  1236.094, 0., 176.585, "", "", 0., "", "", "", "", "", "", "", "", "", "", 
  "", "", "", "", "", "", "", "", "", "", "", "", "", "", "", "", "", "", 
  809., "", "", "", "", "", "", "", "", "", "", "", "", 75.12, ""}, 
 {"VAT", "Europe", "Vatican", "2020-03-12", 1., 0., 0.143, "", "", 0., 
  1236.094, 0., 176.585, "", "", 0., "", "", "", "", "", "", "", "", "", "", 
  "", "", "", "", "", "", "", "", "", "", "", "", "", "", "", "", "", "", 
  809., "", "", "", "", "", "", "", "", "", "", "", "", 75.12, ""}, 
 {"VAT", "Europe", "Vatican", "2020-03-13", 1., 0., 0., "", "", 0., 1236.094, 
  0., 0., "", "", 0., "", "", "", "", "", "", "", "", "", "", "", "", "", "", 
  "", "", "", "", "", "", "", "", "", "", "", "", "", "", 809., "", "", "", 
  "", "", "", "", "", "", "", "", "", 75.12, ""}, 
 {"VAT", "Europe", "Vatican", "2020-03-14", 1., 0., 0., "", "", 0., 1236.094, 
  0., 0., "", "", 0., "", "", "", "", "", "", "", "", "", "", "", "", "", "", 
  "", "", "", "", "", "", "", "", "", "", "", "", "", "", 809., "", "", "", 
  "", "", "", "", "", "", "", "", "", 75.12, ""}, 
 {"VAT", "Europe", "Vatican", "2020-03-15", 1., 0., 0., "", "", 0., 1236.094, 
  0., 0., "", "", 0., "", "", "", "", "", "", "", "", "", "", "", "", "", "", 
  "", "", "", "", "", "", "", "", "", "", "", "", "", "", 809., "", "", "", 
  "", "", "", "", "", "", "", "", "", 75.12, ""}, 
 {"VAT", "Europe", "Vatican", "2020-03-16", 1., 0., 0., "", "", 0., 1236.094, 
  0., 0., "", "", 0., "", "", "", "", "", "", "", "", "", "", "", "", "", "", 
  "", "", "", "", "", "", "", "", "", "", "", "", "", "", 809., "", "", "", 
  "", "", "", "", "", "", "", "", "", 75.12, ""}, 
 {"VAT", "Europe", "Vatican", "2020-03-17", 1., 0., 0., "", "", 0., 1236.094, 
  0., 0., "", "", 0., "", "", "", "", "", "", "", "", "", "", "", "", "", "", 
  "", "", "", "", "", "", "", "", "", "", "", "", "", "", 809., "", "", "", 
  "", "", "", "", "", "", "", "", "", 75.12, ""}, 
 {"VAT", "Europe", "Vatican", "2020-03-18", 1., 0., 0., "", "", 0., 1236.094, 
  0., 0., "", "", 0., "", "", "", "", "", "", "", "", "", "", "", "", "", "", 
  "", "", "", "", "", "", "", "", "", "", "", "", "", "", 809., "", "", "", 
  "", "", "", "", "", "", "", "", "", 75.12, ""}, 
 {"VAT", "Europe", "Vatican", "2020-03-19", 1., 0., 0., "", "", 0., 1236.094, 
  0., 0., "", "", 0., "", "", "", "", "", "", "", "", "", "", "", "", "", "", 
  "", "", "", "", "", "", "", "", "", "", "", "", "", "", 809., "", "", "", 
  "", "", "", "", "", "", "", "", "", 75.12, ""}, 
 {"VAT", "Europe", "Vatican", "2020-03-20", 1., 0., 0., "", "", 0., 1236.094, 
  0., 0., "", "", 0., "", "", "", "", "", "", "", "", "", "", "", "", "", "", 
  "", "", "", "", "", "", "", "", "", "", "", "", "", "", 809., "", "", "", 
  "", "", "", "", "", "", "", "", "", 75.12, ""}, 
 {"VAT", "Europe", "Vatican", "2020-03-21", 1., 0., 0., "", "", 0., 1236.094, 
  0., 0., "", "", 0., "", "", "", "", "", "", "", "", "", "", "", "", "", "", 
  "", "", "", "", "", "", "", "", "", "", "", "", "", "", 809., "", "", "", 
  "", "", "", "", "", "", "", "", "", 75.12, ""}, 
 {"VAT", "Europe", "Vatican", "2020-03-22", 1., 0., 0., "", "", 0., 1236.094, 
  0., 0., "", "", 0., "", "", "", "", "", "", "", "", "", "", "", "", "", "", 
  "", "", "", "", "", "", "", "", "", "", "", "", "", "", 809., "", "", "", 
  "", "", "", "", "", "", "", "", "", 75.12, ""}, 
 {"VAT", "Europe", "Vatican", "2020-03-23", 1., 0., 0., "", "", 0., 1236.094, 
  0., 0., "", "", 0., "", "", "", "", "", "", "", "", "", "", "", "", "", "", 
  "", "", "", "", "", "", "", "", "", "", "", "", "", "", 809., "", "", "", 
  "", "", "", "", "", "", "", "", "", 75.12, ""}, 
 {"VAT", "Europe", "Vatican", "2020-03-24", 4., 3., 0.429, "", "", 0., 
  4944.376, 3708.282, 529.755, "", "", 0., "", "", "", "", "", "", "", "", 
  "", "", "", "", "", "", "", "", "", "", "", "", "", "", "", "", "", "", "", 
  "", 809., "", "", "", "", "", "", "", "", "", "", "", "", 75.12, ""}, 
 {"VAT", "Europe", "Vatican", "2020-03-25", 4., 0., 0.429, "", "", 0., 
  4944.376, 0., 529.755, "", "", 0., "", "", "", "", "", "", "", "", "", "", 
  "", "", "", "", "", "", "", "", "", "", "", "", "", "", "", "", "", "", 
  809., "", "", "", "", "", "", "", "", "", "", "", "", 75.12, ""}, 
 {"VAT", "Europe", "Vatican", "2020-03-26", 4., 0., 0.429, "", "", 0., 
  4944.376, 0., 529.755, "", "", 0., "", "", "", "", "", "", "", "", "", "", 
  "", "", "", "", "", "", "", "", "", "", "", "", "", "", "", "", "", "", 
  809., "", "", "", "", "", "", "", "", "", "", "", "", 75.12, ""}, 
 {"VAT", "Europe", "Vatican", "2020-03-27", 4., 0., 0.429, "", "", 0., 
  4944.376, 0., 529.755, "", "", 0., "", "", "", "", "", "", "", "", "", "", 
  "", "", "", "", "", "", "", "", "", "", "", "", "", "", "", "", "", "", 
  809., "", "", "", "", "", "", "", "", "", "", "", "", 75.12, ""}, 
 {"VAT", "Europe", "Vatican", "2020-03-28", 6., 2., 0.714, "", "", 0., 
  7416.564, 2472.188, 882.924, "", "", 0., "", "", "", "", "", "", "", "", 
  "", "", "", "", "", "", "", "", "", "", "", "", "", "", "", "", "", "", "", 
  "", 809., "", "", "", "", "", "", "", "", "", "", "", "", 75.12, ""}, 
 {"VAT", "Europe", "Vatican", "2020-03-29", 6., 0., 0.714, "", "", 0., 
  7416.564, 0., 882.924, "", "", 0., "", "", "", "", "", "", "", "", "", "", 
  "", "", "", "", "", "", "", "", "", "", "", "", "", "", "", "", "", "", 
  809., "", "", "", "", "", "", "", "", "", "", "", "", 75.12, ""}, 
 {"VAT", "Europe", "Vatican", "2020-03-30", 6., 0., 0.714, "", "", 0., 
  7416.564, 0., 882.924, "", "", 0., "", "", "", "", "", "", "", "", "", "", 
  "", "", "", "", "", "", "", "", "", "", "", "", "", "", "", "", "", "", 
  809., "", "", "", "", "", "", "", "", "", "", "", "", 75.12, ""}, 
 {"VAT", "Europe", "Vatican", "2020-03-31", 6., 0., 0.286, "", "", 0., 
  7416.564, 0., 353.17, "", "", 0., "", "", "", "", "", "", "", "", "", "", 
  "", "", "", "", "", "", "", "", "", "", "", "", "", "", "", "", "", "", 
  809., "", "", "", "", "", "", "", "", "", "", "", "", 75.12, ""}, 
 {"VAT", "Europe", "Vatican", "2020-04-01", 6., 0., 0.286, "", "", 0., 
  7416.564, 0., 353.17, "", "", 0., "", "", "", "", "", "", "", "", "", "", 
  "", "", "", "", "", "", "", "", "", "", "", "", "", "", "", "", "", "", 
  809., "", "", "", "", "", "", "", "", "", "", "", "", 75.12, ""}, 
 {"VAT", "Europe", "Vatican", "2020-04-02", 7., 1., 0.429, "", "", 0., 
  8652.658, 1236.094, 529.755, "", "", 0., "", "", "", "", "", "", "", "", 
  "", "", "", "", "", "", "", "", "", "", "", "", "", "", "", "", "", "", "", 
  "", 809., "", "", "", "", "", "", "", "", "", "", "", "", 75.12, ""}, 
 {"VAT", "Europe", "Vatican", "2020-04-03", 7., 0., 0.429, "", "", 0., 
  8652.658, 0., 529.755, "", "", 0., "", "", "", "", "", "", "", "", "", "", 
  "", "", "", "", "", "", "", "", "", "", "", "", "", "", "", "", "", "", 
  809., "", "", "", "", "", "", "", "", "", "", "", "", 75.12, ""}, 
 {"VAT", "Europe", "Vatican", "2020-04-04", 7., 0., 0.143, "", "", 0., 
  8652.658, 0., 176.585, "", "", 0., "", "", "", "", "", "", "", "", "", "", 
  "", "", "", "", "", "", "", "", "", "", "", "", "", "", "", "", "", "", 
  809., "", "", "", "", "", "", "", "", "", "", "", "", 75.12, ""}, 
 {"VAT", "Europe", "Vatican", "2020-04-05", 7., 0., 0.143, "", "", 0., 
  8652.658, 0., 176.585, "", "", 0., "", "", "", "", "", "", "", "", "", "", 
  "", "", "", "", "", "", "", "", "", "", "", "", "", "", "", "", "", "", 
  809., "", "", "", "", "", "", "", "", "", "", "", "", 75.12, ""}, 
 {"VAT", "Europe", "Vatican", "2020-04-06", 7., 0., 0.143, "", "", 0., 
  8652.658, 0., 176.585, "", "", 0., "", "", "", "", "", "", "", "", "", "", 
  "", "", "", "", "", "", "", "", "", "", "", "", "", "", "", "", "", "", 
  809., "", "", "", "", "", "", "", "", "", "", "", "", 75.12, ""}, 
 {"VAT", "Europe", "Vatican", "2020-04-07", 7., 0., 0.143, "", "", 0., 
  8652.658, 0., 176.585, "", "", 0., "", "", "", "", "", "", "", "", "", "", 
  "", "", "", "", "", "", "", "", "", "", "", "", "", "", "", "", "", "", 
  809., "", "", "", "", "", "", "", "", "", "", "", "", 75.12, ""}, 
 {"VAT", "Europe", "Vatican", "2020-04-08", 8., 1., 0.286, "", "", 0., 
  9888.752, 1236.094, 353.17, "", "", 0., "", "", "", "", "", "", "", "", "", 
  "", "", "", "", "", "", "", "", "", "", "", "", "", "", "", "", "", "", "", 
  809., "", "", "", "", "", "", "", "", "", "", "", "", 75.12, ""}, 
 {"VAT", "Europe", "Vatican", "2020-04-09", 8., 0., 0.143, "", "", 0., 
  9888.752, 0., 176.585, "", "", 0., "", "", "", "", "", "", "", "", "", "", 
  "", "", "", "", "", "", "", "", "", "", "", "", "", "", "", "", "", "", 
  809., "", "", "", "", "", "", "", "", "", "", "", "", 75.12, ""}, 
 {"VAT", "Europe", "Vatican", "2020-04-10", 8., 0., 0.143, "", "", 0., 
  9888.752, 0., 176.585, "", "", 0., "", "", "", "", "", "", "", "", "", "", 
  "", "", "", "", "", "", "", "", "", "", "", "", "", "", "", "", "", "", 
  809., "", "", "", "", "", "", "", "", "", "", "", "", 75.12, ""}, 
 {"VAT", "Europe", "Vatican", "2020-04-11", 8., 0., 0.143, "", "", 0., 
  9888.752, 0., 176.585, "", "", 0., "", "", "", "", "", "", "", "", "", "", 
  "", "", "", "", "", "", "", "", "", "", "", "", "", "", "", "", "", "", 
  809., "", "", "", "", "", "", "", "", "", "", "", "", 75.12, ""}, 
 {"VAT", "Europe", "Vatican", "2020-04-12", 8., 0., 0.143, "", "", 0., 
  9888.752, 0., 176.585, "", "", 0., "", "", "", "", "", "", "", "", "", "", 
  "", "", "", "", "", "", "", "", "", "", "", "", "", "", "", "", "", "", 
  809., "", "", "", "", "", "", "", "", "", "", "", "", 75.12, ""}, 
 {"VAT", "Europe", "Vatican", "2020-04-13", 8., 0., 0.143, "", "", 0., 
  9888.752, 0., 176.585, "", "", 0., "", "", "", "", "", "", "", "", "", "", 
  "", "", "", "", "", "", "", "", "", "", "", "", "", "", "", "", "", "", 
  809., "", "", "", "", "", "", "", "", "", "", "", "", 75.12, ""}, 
 {"VAT", "Europe", "Vatican", "2020-04-14", 8., 0., 0.143, "", "", 0., 
  9888.752, 0., 176.585, "", "", 0., "", "", "", "", "", "", "", "", "", "", 
  "", "", "", "", "", "", "", "", "", "", "", "", "", "", "", "", "", "", 
  809., "", "", "", "", "", "", "", "", "", "", "", "", 75.12, ""}, 
 {"VAT", "Europe", "Vatican", "2020-04-15", 8., 0., 0., "", "", 0., 9888.752, 
  0., 0., "", "", 0., "", "", "", "", "", "", "", "", "", "", "", "", "", "", 
  "", "", "", "", "", "", "", "", "", "", "", "", "", "", 809., "", "", "", 
  "", "", "", "", "", "", "", "", "", 75.12, ""}, 
 {"VAT", "Europe", "Vatican", "2020-04-16", 8., 0., 0., "", "", 0., 9888.752, 
  0., 0., "", "", 0., "", "", "", "", "", "", "", "", "", "", "", "", "", "", 
  "", "", "", "", "", "", "", "", "", "", "", "", "", "", 809., "", "", "", 
  "", "", "", "", "", "", "", "", "", 75.12, ""}, 
 {"VAT", "Europe", "Vatican", "2020-04-17", 8., 0., 0., "", "", 0., 9888.752, 
  0., 0., "", "", 0., "", "", "", "", "", "", "", "", "", "", "", "", "", "", 
  "", "", "", "", "", "", "", "", "", "", "", "", "", "", 809., "", "", "", 
  "", "", "", "", "", "", "", "", "", 75.12, ""}, 
 {"VAT", "Europe", "Vatican", "2020-04-18", 8., 0., 0., "", "", 0., 9888.752, 
  0., 0., "", "", 0., "", "", "", "", "", "", "", "", "", "", "", "", "", "", 
  "", "", "", "", "", "", "", "", "", "", "", "", "", "", 809., "", "", "", 
  "", "", "", "", "", "", "", "", "", 75.12, ""}, 
 {"VAT", "Europe", "Vatican", "2020-04-19", 8., 0., 0., "", "", 0., 9888.752, 
  0., 0., "", "", 0., "", "", "", "", "", "", "", "", "", "", "", "", "", "", 
  "", "", "", "", "", "", "", "", "", "", "", "", "", "", 809., "", "", "", 
  "", "", "", "", "", "", "", "", "", 75.12, ""}, 
 {"VAT", "Europe", "Vatican", "2020-04-20", 9., 1., 0.143, "", "", 0., 
  11124.845, 1236.094, 176.585, "", "", 0., "", "", "", "", "", "", "", "", 
  "", "", "", "", "", "", "", "", "", "", "", "", "", "", "", "", "", "", "", 
  "", 809., "", "", "", "", "", "", "", "", "", "", "", "", 75.12, ""}, 
 {"VAT", "Europe", "Vatican", "2020-04-21", 9., 0., 0.143, "", "", 0., 
  11124.845, 0., 176.585, "", "", 0., "", "", "", "", "", "", "", "", "", "", 
  "", "", "", "", "", "", "", "", "", "", "", "", "", "", "", "", "", "", 
  809., "", "", "", "", "", "", "", "", "", "", "", "", 75.12, ""}, 
 {"VAT", "Europe", "Vatican", "2020-04-22", 9., 0., 0.143, "", "", 0., 
  11124.845, 0., 176.585, "", "", 0., "", "", "", "", "", "", "", "", "", "", 
  "", "", "", "", "", "", "", "", "", "", "", "", "", "", "", "", "", "", 
  809., "", "", "", "", "", "", "", "", "", "", "", "", 75.12, ""}, 
 {"VAT", "Europe", "Vatican", "2020-04-23", 9., 0., 0.143, "", "", 0., 
  11124.845, 0., 176.585, "", "", 0., "", "", "", "", "", "", "", "", "", "", 
  "", "", "", "", "", "", "", "", "", "", "", "", "", "", "", "", "", "", 
  809., "", "", "", "", "", "", "", "", "", "", "", "", 75.12, ""}, 
 {"VAT", "Europe", "Vatican", "2020-04-24", 9., 0., 0.143, "", "", 0., 
  11124.845, 0., 176.585, "", "", 0., "", "", "", "", "", "", "", "", "", "", 
  "", "", "", "", "", "", "", "", "", "", "", "", "", "", "", "", "", "", 
  809., "", "", "", "", "", "", "", "", "", "", "", "", 75.12, ""}, 
 {"VAT", "Europe", "Vatican", "2020-04-25", 9., 0., 0.143, "", "", 0., 
  11124.845, 0., 176.585, "", "", 0., "", "", "", "", "", "", "", "", "", "", 
  "", "", "", "", "", "", "", "", "", "", "", "", "", "", "", "", "", "", 
  809., "", "", "", "", "", "", "", "", "", "", "", "", 75.12, ""}, 
 {"VAT", "Europe", "Vatican", "2020-04-26", 9., 0., 0.143, "", "", 0., 
  11124.845, 0., 176.585, "", "", 0., "", "", "", "", "", "", "", "", "", "", 
  "", "", "", "", "", "", "", "", "", "", "", "", "", "", "", "", "", "", 
  809., "", "", "", "", "", "", "", "", "", "", "", "", 75.12, ""}, 
 {"VAT", "Europe", "Vatican", "2020-04-27", 9., 0., 0., "", "", 0., 
  11124.845, 0., 0., "", "", 0., "", "", "", "", "", "", "", "", "", "", "", 
  "", "", "", "", "", "", "", "", "", "", "", "", "", "", "", "", "", 809., 
  "", "", "", "", "", "", "", "", "", "", "", "", 75.12, ""}, 
 {"VAT", "Europe", "Vatican", "2020-04-28", 10., 1., 0.143, "", "", 0., 
  12360.939, 1236.094, 176.585, "", "", 0., "", "", "", "", "", "", "", "", 
  "", "", "", "", "", "", "", "", "", "", "", "", "", "", "", "", "", "", "", 
  "", 809., "", "", "", "", "", "", "", "", "", "", "", "", 75.12, ""}, 
 {"VAT", "Europe", "Vatican", "2020-04-29", 10., 0., 0.143, "", "", 0., 
  12360.939, 0., 176.585, "", "", 0., "", "", "", "", "", "", "", "", "", "", 
  "", "", "", "", "", "", "", "", "", "", "", "", "", "", "", "", "", "", 
  809., "", "", "", "", "", "", "", "", "", "", "", "", 75.12, ""}, 
 {"VAT", "Europe", "Vatican", "2020-04-30", 11., 1., 0.286, "", "", 0., 
  13597.033, 1236.094, 353.17, "", "", 0., "", "", "", "", "", "", "", "", 
  "", "", "", "", "", "", "", "", "", "", "", "", "", "", "", "", "", "", "", 
  "", 809., "", "", "", "", "", "", "", "", "", "", "", "", 75.12, ""}, 
 {"VAT", "Europe", "Vatican", "2020-05-01", 11., 0., 0.286, "", "", 0., 
  13597.033, 0., 353.17, "", "", 0., "", "", "", "", "", "", "", "", "", "", 
  "", "", "", "", "", "", "", "", "", "", "", "", "", "", "", "", "", "", 
  809., "", "", "", "", "", "", "", "", "", "", "", "", 75.12, ""}, 
 {"VAT", "Europe", "Vatican", "2020-05-02", 11., 0., 0.286, "", "", 0., 
  13597.033, 0., 353.17, "", "", 0., "", "", "", "", "", "", "", "", "", "", 
  "", "", "", "", "", "", "", "", "", "", "", "", "", "", "", "", "", "", 
  809., "", "", "", "", "", "", "", "", "", "", "", "", 75.12, ""}, 
 {"VAT", "Europe", "Vatican", "2020-05-03", 11., 0., 0.286, "", "", 0., 
  13597.033, 0., 353.17, "", "", 0., "", "", "", "", "", "", "", "", "", "", 
  "", "", "", "", "", "", "", "", "", "", "", "", "", "", "", "", "", "", 
  809., "", "", "", "", "", "", "", "", "", "", "", "", 75.12, ""}, 
 {"VAT", "Europe", "Vatican", "2020-05-04", 11., 0., 0.286, "", "", 0., 
  13597.033, 0., 353.17, "", "", 0., "", "", "", "", "", "", "", "", "", "", 
  "", "", "", "", "", "", "", "", "", "", "", "", "", "", "", "", "", "", 
  809., "", "", "", "", "", "", "", "", "", "", "", "", 75.12, ""}, 
 {"VAT", "Europe", "Vatican", "2020-05-05", 11., 0., 0.143, "", "", 0., 
  13597.033, 0., 176.585, "", "", 0., "", "", "", "", "", "", "", "", "", "", 
  "", "", "", "", "", "", "", "", "", "", "", "", "", "", "", "", "", "", 
  809., "", "", "", "", "", "", "", "", "", "", "", "", 75.12, ""}, 
 {"VAT", "Europe", "Vatican", "2020-05-06", 12., 1., 0.286, "", "", 0., 
  14833.127, 1236.094, 353.17, "", "", 0., "", "", "", "", "", "", "", "", 
  "", "", "", "", "", "", "", "", "", "", "", "", "", "", "", "", "", "", "", 
  "", 809., "", "", "", "", "", "", "", "", "", "", "", "", 75.12, ""}, 
 {"VAT", "Europe", "Vatican", "2020-05-07", 12., 0., 0.143, "", "", 0., 
  14833.127, 0., 176.585, "", "", 0., "", "", "", "", "", "", "", "", "", "", 
  "", "", "", "", "", "", "", "", "", "", "", "", "", "", "", "", "", "", 
  809., "", "", "", "", "", "", "", "", "", "", "", "", 75.12, ""}, 
 {"VAT", "Europe", "Vatican", "2020-05-08", 12., 0., 0.143, "", "", 0., 
  14833.127, 0., 176.585, "", "", 0., "", "", "", "", "", "", "", "", "", "", 
  "", "", "", "", "", "", "", "", "", "", "", "", "", "", "", "", "", "", 
  809., "", "", "", "", "", "", "", "", "", "", "", "", 75.12, ""}, 
 {"VAT", "Europe", "Vatican", "2020-05-09", 12., 0., 0.143, "", "", 0., 
  14833.127, 0., 176.585, "", "", 0., "", "", "", "", "", "", "", "", "", "", 
  "", "", "", "", "", "", "", "", "", "", "", "", "", "", "", "", "", "", 
  809., "", "", "", "", "", "", "", "", "", "", "", "", 75.12, ""}, 
 {"VAT", "Europe", "Vatican", "2020-05-10", 12., 0., 0.143, "", "", 0., 
  14833.127, 0., 176.585, "", "", 0., "", "", "", "", "", "", "", "", "", "", 
  "", "", "", "", "", "", "", "", "", "", "", "", "", "", "", "", "", "", 
  809., "", "", "", "", "", "", "", "", "", "", "", "", 75.12, ""}, 
 {"VAT", "Europe", "Vatican", "2020-05-11", 12., 0., 0.143, "", "", 0., 
  14833.127, 0., 176.585, "", "", 0., "", "", "", "", "", "", "", "", "", "", 
  "", "", "", "", "", "", "", "", "", "", "", "", "", "", "", "", "", "", 
  809., "", "", "", "", "", "", "", "", "", "", "", "", 75.12, ""}, 
 {"VAT", "Europe", "Vatican", "2020-05-12", 12., 0., 0.143, "", "", 0., 
  14833.127, 0., 176.585, "", "", 0., "", "", "", "", "", "", "", "", "", "", 
  "", "", "", "", "", "", "", "", "", "", "", "", "", "", "", "", "", "", 
  809., "", "", "", "", "", "", "", "", "", "", "", "", 75.12, ""}, 
 {"VAT", "Europe", "Vatican", "2020-05-13", 12., 0., 0., "", "", 0., 
  14833.127, 0., 0., "", "", 0., "", "", "", "", "", "", "", "", "", "", "", 
  "", "", "", "", "", "", "", "", "", "", "", "", "", "", "", "", "", 809., 
  "", "", "", "", "", "", "", "", "", "", "", "", 75.12, ""}, 
 {"VAT", "Europe", "Vatican", "2020-05-14", 12., 0., 0., "", "", 0., 
  14833.127, 0., 0., "", "", 0., "", "", "", "", "", "", "", "", "", "", "", 
  "", "", "", "", "", "", "", "", "", "", "", "", "", "", "", "", "", 809., 
  "", "", "", "", "", "", "", "", "", "", "", "", 75.12, ""}, 
 {"VAT", "Europe", "Vatican", "2020-05-15", 12., 0., 0., "", "", 0., 
  14833.127, 0., 0., "", "", 0., "", "", "", "", "", "", "", "", "", "", "", 
  "", "", "", "", "", "", "", "", "", "", "", "", "", "", "", "", "", 809., 
  "", "", "", "", "", "", "", "", "", "", "", "", 75.12, ""}, 
 {"VAT", "Europe", "Vatican", "2020-05-16", 12., 0., 0., "", "", 0., 
  14833.127, 0., 0., "", "", 0., "", "", "", "", "", "", "", "", "", "", "", 
  "", "", "", "", "", "", "", "", "", "", "", "", "", "", "", "", "", 809., 
  "", "", "", "", "", "", "", "", "", "", "", "", 75.12, ""}, 
 {"VAT", "Europe", "Vatican", "2020-05-17", 12., 0., 0., "", "", 0., 
  14833.127, 0., 0., "", "", 0., "", "", "", "", "", "", "", "", "", "", "", 
  "", "", "", "", "", "", "", "", "", "", "", "", "", "", "", "", "", 809., 
  "", "", "", "", "", "", "", "", "", "", "", "", 75.12, ""}, 
 {"VAT", "Europe", "Vatican", "2020-05-18", 12., 0., 0., "", "", 0., 
  14833.127, 0., 0., "", "", 0., "", "", "", "", "", "", "", "", "", "", "", 
  "", "", "", "", "", "", "", "", "", "", "", "", "", "", "", "", "", 809., 
  "", "", "", "", "", "", "", "", "", "", "", "", 75.12, ""}, 
 {"VAT", "Europe", "Vatican", "2020-05-19", 12., 0., 0., "", "", 0., 
  14833.127, 0., 0., "", "", 0., "", "", "", "", "", "", "", "", "", "", "", 
  "", "", "", "", "", "", "", "", "", "", "", "", "", "", "", "", "", 809., 
  "", "", "", "", "", "", "", "", "", "", "", "", 75.12, ""}, 
 {"VAT", "Europe", "Vatican", "2020-05-20", 12., 0., 0., "", "", 0., 
  14833.127, 0., 0., "", "", 0., "", "", "", "", "", "", "", "", "", "", "", 
  "", "", "", "", "", "", "", "", "", "", "", "", "", "", "", "", "", 809., 
  "", "", "", "", "", "", "", "", "", "", "", "", 75.12, ""}, 
 {"VAT", "Europe", "Vatican", "2020-05-21", 12., 0., 0., "", "", 0., 
  14833.127, 0., 0., "", "", 0., "", "", "", "", "", "", "", "", "", "", "", 
  "", "", "", "", "", "", "", "", "", "", "", "", "", "", "", "", "", 809., 
  "", "", "", "", "", "", "", "", "", "", "", "", 75.12, ""}, 
 {"VAT", "Europe", "Vatican", "2020-05-22", 12., 0., 0., "", "", 0., 
  14833.127, 0., 0., "", "", 0., "", "", "", "", "", "", "", "", "", "", "", 
  "", "", "", "", "", "", "", "", "", "", "", "", "", "", "", "", "", 809., 
  "", "", "", "", "", "", "", "", "", "", "", "", 75.12, ""}, 
 {"VAT", "Europe", "Vatican", "2020-05-23", 12., 0., 0., "", "", 0., 
  14833.127, 0., 0., "", "", 0., "", "", "", "", "", "", "", "", "", "", "", 
  "", "", "", "", "", "", "", "", "", "", "", "", "", "", "", "", "", 809., 
  "", "", "", "", "", "", "", "", "", "", "", "", 75.12, ""}, 
 {"VAT", "Europe", "Vatican", "2020-05-24", 12., 0., 0., "", "", 0., 
  14833.127, 0., 0., "", "", 0., "", "", "", "", "", "", "", "", "", "", "", 
  "", "", "", "", "", "", "", "", "", "", "", "", "", "", "", "", "", 809., 
  "", "", "", "", "", "", "", "", "", "", "", "", 75.12, ""}, 
 {"VAT", "Europe", "Vatican", "2020-05-25", 12., 0., 0., "", "", 0., 
  14833.127, 0., 0., "", "", 0., "", "", "", "", "", "", "", "", "", "", "", 
  "", "", "", "", "", "", "", "", "", "", "", "", "", "", "", "", "", 809., 
  "", "", "", "", "", "", "", "", "", "", "", "", 75.12, ""}, 
 {"VAT", "Europe", "Vatican", "2020-05-26", 12., 0., 0., "", "", 0., 
  14833.127, 0., 0., "", "", 0., "", "", "", "", "", "", "", "", "", "", "", 
  "", "", "", "", "", "", "", "", "", "", "", "", "", "", "", "", "", 809., 
  "", "", "", "", "", "", "", "", "", "", "", "", 75.12, ""}, 
 {"VAT", "Europe", "Vatican", "2020-05-27", 12., 0., 0., "", "", 0., 
  14833.127, 0., 0., "", "", 0., "", "", "", "", "", "", "", "", "", "", "", 
  "", "", "", "", "", "", "", "", "", "", "", "", "", "", "", "", "", 809., 
  "", "", "", "", "", "", "", "", "", "", "", "", 75.12, ""}, 
 {"VAT", "Europe", "Vatican", "2020-05-28", 12., 0., 0., "", "", 0., 
  14833.127, 0., 0., "", "", 0., "", "", "", "", "", "", "", "", "", "", "", 
  "", "", "", "", "", "", "", "", "", "", "", "", "", "", "", "", "", 809., 
  "", "", "", "", "", "", "", "", "", "", "", "", 75.12, ""}, 
 {"VAT", "Europe", "Vatican", "2020-05-29", 12., 0., 0., "", "", 0., 
  14833.127, 0., 0., "", "", 0., "", "", "", "", "", "", "", "", "", "", "", 
  "", "", "", "", "", "", "", "", "", "", "", "", "", "", "", "", "", 809., 
  "", "", "", "", "", "", "", "", "", "", "", "", 75.12, ""}, 
 {"VAT", "Europe", "Vatican", "2020-05-30", 12., 0., 0., "", "", 0., 
  14833.127, 0., 0., "", "", 0., "", "", "", "", "", "", "", "", "", "", "", 
  "", "", "", "", "", "", "", "", "", "", "", "", "", "", "", "", "", 809., 
  "", "", "", "", "", "", "", "", "", "", "", "", 75.12, ""}, 
 {"VAT", "Europe", "Vatican", "2020-05-31", 12., 0., 0., "", "", 0., 
  14833.127, 0., 0., "", "", 0., "", "", "", "", "", "", "", "", "", "", "", 
  "", "", "", "", "", "", "", "", "", "", "", "", "", "", "", "", "", 809., 
  "", "", "", "", "", "", "", "", "", "", "", "", 75.12, ""}, 
 {"VAT", "Europe", "Vatican", "2020-06-01", 12., 0., 0., "", "", 0., 
  14833.127, 0., 0., "", "", 0., "", "", "", "", "", "", "", "", "", "", "", 
  "", "", "", "", "", "", "", "", "", "", "", "", "", "", "", "", "", 809., 
  "", "", "", "", "", "", "", "", "", "", "", "", 75.12, ""}, 
 {"VAT", "Europe", "Vatican", "2020-06-02", 12., 0., 0., "", "", 0., 
  14833.127, 0., 0., "", "", 0., "", "", "", "", "", "", "", "", "", "", "", 
  "", "", "", "", "", "", "", "", "", "", "", "", "", "", "", "", "", 809., 
  "", "", "", "", "", "", "", "", "", "", "", "", 75.12, ""}, 
 {"VAT", "Europe", "Vatican", "2020-06-03", 12., 0., 0., "", "", 0., 
  14833.127, 0., 0., "", "", 0., "", "", "", "", "", "", "", "", "", "", "", 
  "", "", "", "", "", "", "", "", "", "", "", "", "", "", "", "", "", 809., 
  "", "", "", "", "", "", "", "", "", "", "", "", 75.12, ""}, 
 {"VAT", "Europe", "Vatican", "2020-06-04", 12., 0., 0., "", "", 0., 
  14833.127, 0., 0., "", "", 0., "", "", "", "", "", "", "", "", "", "", "", 
  "", "", "", "", "", "", "", "", "", "", "", "", "", "", "", "", "", 809., 
  "", "", "", "", "", "", "", "", "", "", "", "", 75.12, ""}, 
 {"VAT", "Europe", "Vatican", "2020-06-05", 12., 0., 0., "", "", 0., 
  14833.127, 0., 0., "", "", 0., "", "", "", "", "", "", "", "", "", "", "", 
  "", "", "", "", "", "", "", "", "", "", "", "", "", "", "", "", "", 809., 
  "", "", "", "", "", "", "", "", "", "", "", "", 75.12, ""}, 
 {"VAT", "Europe", "Vatican", "2020-06-06", 12., 0., 0., "", "", 0., 
  14833.127, 0., 0., "", "", 0., "", "", "", "", "", "", "", "", "", "", "", 
  "", "", "", "", "", "", "", "", "", "", "", "", "", "", "", "", "", 809., 
  "", "", "", "", "", "", "", "", "", "", "", "", 75.12, ""}, 
 {"VAT", "Europe", "Vatican", "2020-06-07", 12., 0., 0., "", "", 0., 
  14833.127, 0., 0., "", "", 0., "", "", "", "", "", "", "", "", "", "", "", 
  "", "", "", "", "", "", "", "", "", "", "", "", "", "", "", "", "", 809., 
  "", "", "", "", "", "", "", "", "", "", "", "", 75.12, ""}, 
 {"VAT", "Europe", "Vatican", "2020-06-08", 12., 0., 0., "", "", 0., 
  14833.127, 0., 0., "", "", 0., "", "", "", "", "", "", "", "", "", "", "", 
  "", "", "", "", "", "", "", "", "", "", "", "", "", "", "", "", "", 809., 
  "", "", "", "", "", "", "", "", "", "", "", "", 75.12, ""}, 
 {"VAT", "Europe", "Vatican", "2020-06-09", 12., 0., 0., "", "", 0., 
  14833.127, 0., 0., "", "", 0., "", "", "", "", "", "", "", "", "", "", "", 
  "", "", "", "", "", "", "", "", "", "", "", "", "", "", "", "", "", 809., 
  "", "", "", "", "", "", "", "", "", "", "", "", 75.12, ""}, 
 {"VAT", "Europe", "Vatican", "2020-06-10", 12., 0., 0., "", "", 0., 
  14833.127, 0., 0., "", "", 0., "", "", "", "", "", "", "", "", "", "", "", 
  "", "", "", "", "", "", "", "", "", "", "", "", "", "", "", "", "", 809., 
  "", "", "", "", "", "", "", "", "", "", "", "", 75.12, ""}, 
 {"VAT", "Europe", "Vatican", "2020-06-11", 12., 0., 0., "", "", 0., 
  14833.127, 0., 0., "", "", 0., "", "", "", "", "", "", "", "", "", "", "", 
  "", "", "", "", "", "", "", "", "", "", "", "", "", "", "", "", "", 809., 
  "", "", "", "", "", "", "", "", "", "", "", "", 75.12, ""}, 
 {"VAT", "Europe", "Vatican", "2020-06-12", 12., 0., 0., "", "", 0., 
  14833.127, 0., 0., "", "", 0., "", "", "", "", "", "", "", "", "", "", "", 
  "", "", "", "", "", "", "", "", "", "", "", "", "", "", "", "", "", 809., 
  "", "", "", "", "", "", "", "", "", "", "", "", 75.12, ""}, 
 {"VAT", "Europe", "Vatican", "2020-06-13", 12., 0., 0., "", "", 0., 
  14833.127, 0., 0., "", "", 0., "", "", "", "", "", "", "", "", "", "", "", 
  "", "", "", "", "", "", "", "", "", "", "", "", "", "", "", "", "", 809., 
  "", "", "", "", "", "", "", "", "", "", "", "", 75.12, ""}, 
 {"VAT", "Europe", "Vatican", "2020-06-14", 12., 0., 0., "", "", 0., 
  14833.127, 0., 0., "", "", 0., "", "", "", "", "", "", "", "", "", "", "", 
  "", "", "", "", "", "", "", "", "", "", "", "", "", "", "", "", "", 809., 
  "", "", "", "", "", "", "", "", "", "", "", "", 75.12, ""}, 
 {"VAT", "Europe", "Vatican", "2020-06-15", 12., 0., 0., "", "", 0., 
  14833.127, 0., 0., "", "", 0., "", "", "", "", "", "", "", "", "", "", "", 
  "", "", "", "", "", "", "", "", "", "", "", "", "", "", "", "", "", 809., 
  "", "", "", "", "", "", "", "", "", "", "", "", 75.12, ""}, 
 {"VAT", "Europe", "Vatican", "2020-06-16", 12., 0., 0., "", "", 0., 
  14833.127, 0., 0., "", "", 0., "", "", "", "", "", "", "", "", "", "", "", 
  "", "", "", "", "", "", "", "", "", "", "", "", "", "", "", "", "", 809., 
  "", "", "", "", "", "", "", "", "", "", "", "", 75.12, ""}, 
 {"VAT", "Europe", "Vatican", "2020-06-17", 12., 0., 0., "", "", 0., 
  14833.127, 0., 0., "", "", 0., "", "", "", "", "", "", "", "", "", "", "", 
  "", "", "", "", "", "", "", "", "", "", "", "", "", "", "", "", "", 809., 
  "", "", "", "", "", "", "", "", "", "", "", "", 75.12, ""}, 
 {"VAT", "Europe", "Vatican", "2020-06-18", 12., 0., 0., "", "", 0., 
  14833.127, 0., 0., "", "", 0., "", "", "", "", "", "", "", "", "", "", "", 
  "", "", "", "", "", "", "", "", "", "", "", "", "", "", "", "", "", 809., 
  "", "", "", "", "", "", "", "", "", "", "", "", 75.12, ""}, 
 {"VAT", "Europe", "Vatican", "2020-06-19", 12., 0., 0., "", "", 0., 
  14833.127, 0., 0., "", "", 0., "", "", "", "", "", "", "", "", "", "", "", 
  "", "", "", "", "", "", "", "", "", "", "", "", "", "", "", "", "", 809., 
  "", "", "", "", "", "", "", "", "", "", "", "", 75.12, ""}, 
 {"VAT", "Europe", "Vatican", "2020-06-20", 12., 0., 0., "", "", 0., 
  14833.127, 0., 0., "", "", 0., "", "", "", "", "", "", "", "", "", "", "", 
  "", "", "", "", "", "", "", "", "", "", "", "", "", "", "", "", "", 809., 
  "", "", "", "", "", "", "", "", "", "", "", "", 75.12, ""}, 
 {"VAT", "Europe", "Vatican", "2020-06-21", 12., 0., 0., "", "", 0., 
  14833.127, 0., 0., "", "", 0., "", "", "", "", "", "", "", "", "", "", "", 
  "", "", "", "", "", "", "", "", "", "", "", "", "", "", "", "", "", 809., 
  "", "", "", "", "", "", "", "", "", "", "", "", 75.12, ""}, 
 {"VAT", "Europe", "Vatican", "2020-06-22", 12., 0., 0., "", "", 0., 
  14833.127, 0., 0., "", "", 0., "", "", "", "", "", "", "", "", "", "", "", 
  "", "", "", "", "", "", "", "", "", "", "", "", "", "", "", "", "", 809., 
  "", "", "", "", "", "", "", "", "", "", "", "", 75.12, ""}, 
 {"VAT", "Europe", "Vatican", "2020-06-23", 12., 0., 0., "", "", 0., 
  14833.127, 0., 0., "", "", 0., "", "", "", "", "", "", "", "", "", "", "", 
  "", "", "", "", "", "", "", "", "", "", "", "", "", "", "", "", "", 809., 
  "", "", "", "", "", "", "", "", "", "", "", "", 75.12, ""}, 
 {"VAT", "Europe", "Vatican", "2020-06-24", 12., 0., 0., "", "", 0., 
  14833.127, 0., 0., "", "", 0., "", "", "", "", "", "", "", "", "", "", "", 
  "", "", "", "", "", "", "", "", "", "", "", "", "", "", "", "", "", 809., 
  "", "", "", "", "", "", "", "", "", "", "", "", 75.12, ""}, 
 {"VAT", "Europe", "Vatican", "2020-06-25", 12., 0., 0., "", "", 0., 
  14833.127, 0., 0., "", "", 0., "", "", "", "", "", "", "", "", "", "", "", 
  "", "", "", "", "", "", "", "", "", "", "", "", "", "", "", "", "", 809., 
  "", "", "", "", "", "", "", "", "", "", "", "", 75.12, ""}, 
 {"VAT", "Europe", "Vatican", "2020-06-26", 12., 0., 0., "", "", 0., 
  14833.127, 0., 0., "", "", 0., "", "", "", "", "", "", "", "", "", "", "", 
  "", "", "", "", "", "", "", "", "", "", "", "", "", "", "", "", "", 809., 
  "", "", "", "", "", "", "", "", "", "", "", "", 75.12, ""}, 
 {"VAT", "Europe", "Vatican", "2020-06-27", 12., 0., 0., "", "", 0., 
  14833.127, 0., 0., "", "", 0., "", "", "", "", "", "", "", "", "", "", "", 
  "", "", "", "", "", "", "", "", "", "", "", "", "", "", "", "", "", 809., 
  "", "", "", "", "", "", "", "", "", "", "", "", 75.12, ""}, 
 {"VAT", "Europe", "Vatican", "2020-06-28", 12., 0., 0., "", "", 0., 
  14833.127, 0., 0., "", "", 0., "", "", "", "", "", "", "", "", "", "", "", 
  "", "", "", "", "", "", "", "", "", "", "", "", "", "", "", "", "", 809., 
  "", "", "", "", "", "", "", "", "", "", "", "", 75.12, ""}, 
 {"VAT", "Europe", "Vatican", "2020-06-29", 12., 0., 0., "", "", 0., 
  14833.127, 0., 0., "", "", 0., "", "", "", "", "", "", "", "", "", "", "", 
  "", "", "", "", "", "", "", "", "", "", "", "", "", "", "", "", "", 809., 
  "", "", "", "", "", "", "", "", "", "", "", "", 75.12, ""}, 
 {"VAT", "Europe", "Vatican", "2020-06-30", 12., 0., 0., "", "", 0., 
  14833.127, 0., 0., "", "", 0., "", "", "", "", "", "", "", "", "", "", "", 
  "", "", "", "", "", "", "", "", "", "", "", "", "", "", "", "", "", 809., 
  "", "", "", "", "", "", "", "", "", "", "", "", 75.12, ""}, 
 {"VAT", "Europe", "Vatican", "2020-07-01", 12., 0., 0., "", "", 0., 
  14833.127, 0., 0., "", "", 0., "", "", "", "", "", "", "", "", "", "", "", 
  "", "", "", "", "", "", "", "", "", "", "", "", "", "", "", "", "", 809., 
  "", "", "", "", "", "", "", "", "", "", "", "", 75.12, ""}, 
 {"VAT", "Europe", "Vatican", "2020-07-02", 12., 0., 0., "", "", 0., 
  14833.127, 0., 0., "", "", 0., "", "", "", "", "", "", "", "", "", "", "", 
  "", "", "", "", "", "", "", "", "", "", "", "", "", "", "", "", "", 809., 
  "", "", "", "", "", "", "", "", "", "", "", "", 75.12, ""}, 
 {"VAT", "Europe", "Vatican", "2020-07-03", 12., 0., 0., "", "", 0., 
  14833.127, 0., 0., "", "", 0., "", "", "", "", "", "", "", "", "", "", "", 
  "", "", "", "", "", "", "", "", "", "", "", "", "", "", "", "", "", 809., 
  "", "", "", "", "", "", "", "", "", "", "", "", 75.12, ""}, 
 {"VAT", "Europe", "Vatican", "2020-07-04", 12., 0., 0., "", "", 0., 
  14833.127, 0., 0., "", "", 0., "", "", "", "", "", "", "", "", "", "", "", 
  "", "", "", "", "", "", "", "", "", "", "", "", "", "", "", "", "", 809., 
  "", "", "", "", "", "", "", "", "", "", "", "", 75.12, ""}, 
 {"VAT", "Europe", "Vatican", "2020-07-05", 12., 0., 0., "", "", 0., 
  14833.127, 0., 0., "", "", 0., "", "", "", "", "", "", "", "", "", "", "", 
  "", "", "", "", "", "", "", "", "", "", "", "", "", "", "", "", "", 809., 
  "", "", "", "", "", "", "", "", "", "", "", "", 75.12, ""}, 
 {"VAT", "Europe", "Vatican", "2020-07-06", 12., 0., 0., "", "", 0., 
  14833.127, 0., 0., "", "", 0., "", "", "", "", "", "", "", "", "", "", "", 
  "", "", "", "", "", "", "", "", "", "", "", "", "", "", "", "", "", 809., 
  "", "", "", "", "", "", "", "", "", "", "", "", 75.12, ""}, 
 {"VAT", "Europe", "Vatican", "2020-07-07", 12., 0., 0., "", "", 0., 
  14833.127, 0., 0., "", "", 0., "", "", "", "", "", "", "", "", "", "", "", 
  "", "", "", "", "", "", "", "", "", "", "", "", "", "", "", "", "", 809., 
  "", "", "", "", "", "", "", "", "", "", "", "", 75.12, ""}, 
 {"VAT", "Europe", "Vatican", "2020-07-08", 12., 0., 0., "", "", 0., 
  14833.127, 0., 0., "", "", 0., "", "", "", "", "", "", "", "", "", "", "", 
  "", "", "", "", "", "", "", "", "", "", "", "", "", "", "", "", "", 809., 
  "", "", "", "", "", "", "", "", "", "", "", "", 75.12, ""}, 
 {"VAT", "Europe", "Vatican", "2020-07-09", 12., 0., 0., "", "", 0., 
  14833.127, 0., 0., "", "", 0., "", "", "", "", "", "", "", "", "", "", "", 
  "", "", "", "", "", "", "", "", "", "", "", "", "", "", "", "", "", 809., 
  "", "", "", "", "", "", "", "", "", "", "", "", 75.12, ""}, 
 {"VAT", "Europe", "Vatican", "2020-07-10", 12., 0., 0., "", "", 0., 
  14833.127, 0., 0., "", "", 0., "", "", "", "", "", "", "", "", "", "", "", 
  "", "", "", "", "", "", "", "", "", "", "", "", "", "", "", "", "", 809., 
  "", "", "", "", "", "", "", "", "", "", "", "", 75.12, ""}, 
 {"VAT", "Europe", "Vatican", "2020-07-11", 12., 0., 0., "", "", 0., 
  14833.127, 0., 0., "", "", 0., "", "", "", "", "", "", "", "", "", "", "", 
  "", "", "", "", "", "", "", "", "", "", "", "", "", "", "", "", "", 809., 
  "", "", "", "", "", "", "", "", "", "", "", "", 75.12, ""}, 
 {"VAT", "Europe", "Vatican", "2020-07-12", 12., 0., 0., "", "", 0., 
  14833.127, 0., 0., "", "", 0., "", "", "", "", "", "", "", "", "", "", "", 
  "", "", "", "", "", "", "", "", "", "", "", "", "", "", "", "", "", 809., 
  "", "", "", "", "", "", "", "", "", "", "", "", 75.12, ""}, 
 {"VAT", "Europe", "Vatican", "2020-07-13", 12., 0., 0., "", "", 0., 
  14833.127, 0., 0., "", "", 0., "", "", "", "", "", "", "", "", "", "", "", 
  "", "", "", "", "", "", "", "", "", "", "", "", "", "", "", "", "", 809., 
  "", "", "", "", "", "", "", "", "", "", "", "", 75.12, ""}, 
 {"VAT", "Europe", "Vatican", "2020-07-14", 12., 0., 0., "", "", 0., 
  14833.127, 0., 0., "", "", 0., "", "", "", "", "", "", "", "", "", "", "", 
  "", "", "", "", "", "", "", "", "", "", "", "", "", "", "", "", "", 809., 
  "", "", "", "", "", "", "", "", "", "", "", "", 75.12, ""}, 
 {"VAT", "Europe", "Vatican", "2020-07-15", 12., 0., 0., "", "", 0., 
  14833.127, 0., 0., "", "", 0., "", "", "", "", "", "", "", "", "", "", "", 
  "", "", "", "", "", "", "", "", "", "", "", "", "", "", "", "", "", 809., 
  "", "", "", "", "", "", "", "", "", "", "", "", 75.12, ""}, 
 {"VAT", "Europe", "Vatican", "2020-07-16", 12., 0., 0., "", "", 0., 
  14833.127, 0., 0., "", "", 0., "", "", "", "", "", "", "", "", "", "", "", 
  "", "", "", "", "", "", "", "", "", "", "", "", "", "", "", "", "", 809., 
  "", "", "", "", "", "", "", "", "", "", "", "", 75.12, ""}, 
 {"VAT", "Europe", "Vatican", "2020-07-17", 12., 0., 0., "", "", 0., 
  14833.127, 0., 0., "", "", 0., "", "", "", "", "", "", "", "", "", "", "", 
  "", "", "", "", "", "", "", "", "", "", "", "", "", "", "", "", "", 809., 
  "", "", "", "", "", "", "", "", "", "", "", "", 75.12, ""}, 
 {"VAT", "Europe", "Vatican", "2020-07-18", 12., 0., 0., "", "", 0., 
  14833.127, 0., 0., "", "", 0., "", "", "", "", "", "", "", "", "", "", "", 
  "", "", "", "", "", "", "", "", "", "", "", "", "", "", "", "", "", 809., 
  "", "", "", "", "", "", "", "", "", "", "", "", 75.12, ""}, 
 {"VAT", "Europe", "Vatican", "2020-07-19", 12., 0., 0., "", "", 0., 
  14833.127, 0., 0., "", "", 0., "", "", "", "", "", "", "", "", "", "", "", 
  "", "", "", "", "", "", "", "", "", "", "", "", "", "", "", "", "", 809., 
  "", "", "", "", "", "", "", "", "", "", "", "", 75.12, ""}, 
 {"VAT", "Europe", "Vatican", "2020-07-20", 12., 0., 0., "", "", 0., 
  14833.127, 0., 0., "", "", 0., "", "", "", "", "", "", "", "", "", "", "", 
  "", "", "", "", "", "", "", "", "", "", "", "", "", "", "", "", "", 809., 
  "", "", "", "", "", "", "", "", "", "", "", "", 75.12, ""}, 
 {"VAT", "Europe", "Vatican", "2020-07-21", 12., 0., 0., "", "", 0., 
  14833.127, 0., 0., "", "", 0., "", "", "", "", "", "", "", "", "", "", "", 
  "", "", "", "", "", "", "", "", "", "", "", "", "", "", "", "", "", 809., 
  "", "", "", "", "", "", "", "", "", "", "", "", 75.12, ""}, 
 {"VAT", "Europe", "Vatican", "2020-07-22", 12., 0., 0., "", "", 0., 
  14833.127, 0., 0., "", "", 0., "", "", "", "", "", "", "", "", "", "", "", 
  "", "", "", "", "", "", "", "", "", "", "", "", "", "", "", "", "", 809., 
  "", "", "", "", "", "", "", "", "", "", "", "", 75.12, ""}, 
 {"VAT", "Europe", "Vatican", "2020-07-23", 12., 0., 0., "", "", 0., 
  14833.127, 0., 0., "", "", 0., "", "", "", "", "", "", "", "", "", "", "", 
  "", "", "", "", "", "", "", "", "", "", "", "", "", "", "", "", "", 809., 
  "", "", "", "", "", "", "", "", "", "", "", "", 75.12, ""}, 
 {"VAT", "Europe", "Vatican", "2020-07-24", 12., 0., 0., "", "", 0., 
  14833.127, 0., 0., "", "", 0., "", "", "", "", "", "", "", "", "", "", "", 
  "", "", "", "", "", "", "", "", "", "", "", "", "", "", "", "", "", 809., 
  "", "", "", "", "", "", "", "", "", "", "", "", 75.12, ""}, 
 {"VAT", "Europe", "Vatican", "2020-07-25", 12., 0., 0., "", "", 0., 
  14833.127, 0., 0., "", "", 0., "", "", "", "", "", "", "", "", "", "", "", 
  "", "", "", "", "", "", "", "", "", "", "", "", "", "", "", "", "", 809., 
  "", "", "", "", "", "", "", "", "", "", "", "", 75.12, ""}, 
 {"VAT", "Europe", "Vatican", "2020-07-26", 12., 0., 0., "", "", 0., 
  14833.127, 0., 0., "", "", 0., "", "", "", "", "", "", "", "", "", "", "", 
  "", "", "", "", "", "", "", "", "", "", "", "", "", "", "", "", "", 809., 
  "", "", "", "", "", "", "", "", "", "", "", "", 75.12, ""}, 
 {"VAT", "Europe", "Vatican", "2020-07-27", 12., 0., 0., "", "", 0., 
  14833.127, 0., 0., "", "", 0., "", "", "", "", "", "", "", "", "", "", "", 
  "", "", "", "", "", "", "", "", "", "", "", "", "", "", "", "", "", 809., 
  "", "", "", "", "", "", "", "", "", "", "", "", 75.12, ""}, 
 {"VAT", "Europe", "Vatican", "2020-07-28", 12., 0., 0., "", "", 0., 
  14833.127, 0., 0., "", "", 0., "", "", "", "", "", "", "", "", "", "", "", 
  "", "", "", "", "", "", "", "", "", "", "", "", "", "", "", "", "", 809., 
  "", "", "", "", "", "", "", "", "", "", "", "", 75.12, ""}, 
 {"VAT", "Europe", "Vatican", "2020-07-29", 12., 0., 0., "", "", 0., 
  14833.127, 0., 0., "", "", 0., "", "", "", "", "", "", "", "", "", "", "", 
  "", "", "", "", "", "", "", "", "", "", "", "", "", "", "", "", "", 809., 
  "", "", "", "", "", "", "", "", "", "", "", "", 75.12, ""}, 
 {"VAT", "Europe", "Vatican", "2020-07-30", 12., 0., 0., "", "", 0., 
  14833.127, 0., 0., "", "", 0., "", "", "", "", "", "", "", "", "", "", "", 
  "", "", "", "", "", "", "", "", "", "", "", "", "", "", "", "", "", 809., 
  "", "", "", "", "", "", "", "", "", "", "", "", 75.12, ""}, 
 {"VAT", "Europe", "Vatican", "2020-07-31", 12., 0., 0., "", "", 0., 
  14833.127, 0., 0., "", "", 0., "", "", "", "", "", "", "", "", "", "", "", 
  "", "", "", "", "", "", "", "", "", "", "", "", "", "", "", "", "", 809., 
  "", "", "", "", "", "", "", "", "", "", "", "", 75.12, ""}, 
 {"VAT", "Europe", "Vatican", "2020-08-01", 12., 0., 0., "", "", 0., 
  14833.127, 0., 0., "", "", 0., "", "", "", "", "", "", "", "", "", "", "", 
  "", "", "", "", "", "", "", "", "", "", "", "", "", "", "", "", "", 809., 
  "", "", "", "", "", "", "", "", "", "", "", "", 75.12, ""}, 
 {"VAT", "Europe", "Vatican", "2020-08-02", 12., 0., 0., "", "", 0., 
  14833.127, 0., 0., "", "", 0., "", "", "", "", "", "", "", "", "", "", "", 
  "", "", "", "", "", "", "", "", "", "", "", "", "", "", "", "", "", 809., 
  "", "", "", "", "", "", "", "", "", "", "", "", 75.12, ""}, 
 {"VAT", "Europe", "Vatican", "2020-08-03", 12., 0., 0., "", "", 0., 
  14833.127, 0., 0., "", "", 0., "", "", "", "", "", "", "", "", "", "", "", 
  "", "", "", "", "", "", "", "", "", "", "", "", "", "", "", "", "", 809., 
  "", "", "", "", "", "", "", "", "", "", "", "", 75.12, ""}, 
 {"VAT", "Europe", "Vatican", "2020-08-04", 12., 0., 0., "", "", 0., 
  14833.127, 0., 0., "", "", 0., "", "", "", "", "", "", "", "", "", "", "", 
  "", "", "", "", "", "", "", "", "", "", "", "", "", "", "", "", "", 809., 
  "", "", "", "", "", "", "", "", "", "", "", "", 75.12, ""}, 
 {"VAT", "Europe", "Vatican", "2020-08-05", 12., 0., 0., "", "", 0., 
  14833.127, 0., 0., "", "", 0., "", "", "", "", "", "", "", "", "", "", "", 
  "", "", "", "", "", "", "", "", "", "", "", "", "", "", "", "", "", 809., 
  "", "", "", "", "", "", "", "", "", "", "", "", 75.12, ""}, 
 {"VAT", "Europe", "Vatican", "2020-08-06", 12., 0., 0., "", "", 0., 
  14833.127, 0., 0., "", "", 0., "", "", "", "", "", "", "", "", "", "", "", 
  "", "", "", "", "", "", "", "", "", "", "", "", "", "", "", "", "", 809., 
  "", "", "", "", "", "", "", "", "", "", "", "", 75.12, ""}, 
 {"VAT", "Europe", "Vatican", "2020-08-07", 12., 0., 0., "", "", 0., 
  14833.127, 0., 0., "", "", 0., "", "", "", "", "", "", "", "", "", "", "", 
  "", "", "", "", "", "", "", "", "", "", "", "", "", "", "", "", "", 809., 
  "", "", "", "", "", "", "", "", "", "", "", "", 75.12, ""}, 
 {"VAT", "Europe", "Vatican", "2020-08-08", 12., 0., 0., "", "", 0., 
  14833.127, 0., 0., "", "", 0., "", "", "", "", "", "", "", "", "", "", "", 
  "", "", "", "", "", "", "", "", "", "", "", "", "", "", "", "", "", 809., 
  "", "", "", "", "", "", "", "", "", "", "", "", 75.12, ""}, 
 {"VAT", "Europe", "Vatican", "2020-08-09", 12., 0., 0., "", "", 0., 
  14833.127, 0., 0., "", "", 0., "", "", "", "", "", "", "", "", "", "", "", 
  "", "", "", "", "", "", "", "", "", "", "", "", "", "", "", "", "", 809., 
  "", "", "", "", "", "", "", "", "", "", "", "", 75.12, ""}, 
 {"VAT", "Europe", "Vatican", "2020-08-10", 12., 0., 0., "", "", 0., 
  14833.127, 0., 0., "", "", 0., "", "", "", "", "", "", "", "", "", "", "", 
  "", "", "", "", "", "", "", "", "", "", "", "", "", "", "", "", "", 809., 
  "", "", "", "", "", "", "", "", "", "", "", "", 75.12, ""}, 
 {"VAT", "Europe", "Vatican", "2020-08-11", 12., 0., 0., "", "", 0., 
  14833.127, 0., 0., "", "", 0., "", "", "", "", "", "", "", "", "", "", "", 
  "", "", "", "", "", "", "", "", "", "", "", "", "", "", "", "", "", 809., 
  "", "", "", "", "", "", "", "", "", "", "", "", 75.12, ""}, 
 {"VAT", "Europe", "Vatican", "2020-08-12", 12., 0., 0., "", "", 0., 
  14833.127, 0., 0., "", "", 0., "", "", "", "", "", "", "", "", "", "", "", 
  "", "", "", "", "", "", "", "", "", "", "", "", "", "", "", "", "", 809., 
  "", "", "", "", "", "", "", "", "", "", "", "", 75.12, ""}, 
 {"VAT", "Europe", "Vatican", "2020-08-13", 12., 0., 0., "", "", 0., 
  14833.127, 0., 0., "", "", 0., "", "", "", "", "", "", "", "", "", "", "", 
  "", "", "", "", "", "", "", "", "", "", "", "", "", "", "", "", "", 809., 
  "", "", "", "", "", "", "", "", "", "", "", "", 75.12, ""}, 
 {"VAT", "Europe", "Vatican", "2020-08-14", 12., 0., 0., "", "", 0., 
  14833.127, 0., 0., "", "", 0., "", "", "", "", "", "", "", "", "", "", "", 
  "", "", "", "", "", "", "", "", "", "", "", "", "", "", "", "", "", 809., 
  "", "", "", "", "", "", "", "", "", "", "", "", 75.12, ""}, 
 {"VAT", "Europe", "Vatican", "2020-08-15", 12., 0., 0., "", "", 0., 
  14833.127, 0., 0., "", "", 0., "", "", "", "", "", "", "", "", "", "", "", 
  "", "", "", "", "", "", "", "", "", "", "", "", "", "", "", "", "", 809., 
  "", "", "", "", "", "", "", "", "", "", "", "", 75.12, ""}, 
 {"VAT", "Europe", "Vatican", "2020-08-16", 12., 0., 0., "", "", 0., 
  14833.127, 0., 0., "", "", 0., "", "", "", "", "", "", "", "", "", "", "", 
  "", "", "", "", "", "", "", "", "", "", "", "", "", "", "", "", "", 809., 
  "", "", "", "", "", "", "", "", "", "", "", "", 75.12, ""}, 
 {"VAT", "Europe", "Vatican", "2020-08-17", 12., 0., 0., "", "", 0., 
  14833.127, 0., 0., "", "", 0., "", "", "", "", "", "", "", "", "", "", "", 
  "", "", "", "", "", "", "", "", "", "", "", "", "", "", "", "", "", 809., 
  "", "", "", "", "", "", "", "", "", "", "", "", 75.12, ""}, 
 {"VAT", "Europe", "Vatican", "2020-08-18", 12., 0., 0., "", "", 0., 
  14833.127, 0., 0., "", "", 0., "", "", "", "", "", "", "", "", "", "", "", 
  "", "", "", "", "", "", "", "", "", "", "", "", "", "", "", "", "", 809., 
  "", "", "", "", "", "", "", "", "", "", "", "", 75.12, ""}, 
 {"VAT", "Europe", "Vatican", "2020-08-19", 12., 0., 0., "", "", 0., 
  14833.127, 0., 0., "", "", 0., "", "", "", "", "", "", "", "", "", "", "", 
  "", "", "", "", "", "", "", "", "", "", "", "", "", "", "", "", "", 809., 
  "", "", "", "", "", "", "", "", "", "", "", "", 75.12, ""}, 
 {"VAT", "Europe", "Vatican", "2020-08-20", 12., 0., 0., "", "", 0., 
  14833.127, 0., 0., "", "", 0., "", "", "", "", "", "", "", "", "", "", "", 
  "", "", "", "", "", "", "", "", "", "", "", "", "", "", "", "", "", 809., 
  "", "", "", "", "", "", "", "", "", "", "", "", 75.12, ""}, 
 {"VAT", "Europe", "Vatican", "2020-08-21", 12., 0., 0., "", "", 0., 
  14833.127, 0., 0., "", "", 0., "", "", "", "", "", "", "", "", "", "", "", 
  "", "", "", "", "", "", "", "", "", "", "", "", "", "", "", "", "", 809., 
  "", "", "", "", "", "", "", "", "", "", "", "", 75.12, ""}, 
 {"VAT", "Europe", "Vatican", "2020-08-22", 12., 0., 0., "", "", 0., 
  14833.127, 0., 0., "", "", 0., "", "", "", "", "", "", "", "", "", "", "", 
  "", "", "", "", "", "", "", "", "", "", "", "", "", "", "", "", "", 809., 
  "", "", "", "", "", "", "", "", "", "", "", "", 75.12, ""}, 
 {"VAT", "Europe", "Vatican", "2020-08-23", 12., 0., 0., "", "", 0., 
  14833.127, 0., 0., "", "", 0., "", "", "", "", "", "", "", "", "", "", "", 
  "", "", "", "", "", "", "", "", "", "", "", "", "", "", "", "", "", 809., 
  "", "", "", "", "", "", "", "", "", "", "", "", 75.12, ""}, 
 {"VAT", "Europe", "Vatican", "2020-08-24", 12., 0., 0., "", "", 0., 
  14833.127, 0., 0., "", "", 0., "", "", "", "", "", "", "", "", "", "", "", 
  "", "", "", "", "", "", "", "", "", "", "", "", "", "", "", "", "", 809., 
  "", "", "", "", "", "", "", "", "", "", "", "", 75.12, ""}, 
 {"VAT", "Europe", "Vatican", "2020-08-25", 12., 0., 0., "", "", 0., 
  14833.127, 0., 0., "", "", 0., "", "", "", "", "", "", "", "", "", "", "", 
  "", "", "", "", "", "", "", "", "", "", "", "", "", "", "", "", "", 809., 
  "", "", "", "", "", "", "", "", "", "", "", "", 75.12, ""}, 
 {"VAT", "Europe", "Vatican", "2020-08-26", 12., 0., 0., "", "", 0., 
  14833.127, 0., 0., "", "", 0., "", "", "", "", "", "", "", "", "", "", "", 
  "", "", "", "", "", "", "", "", "", "", "", "", "", "", "", "", "", 809., 
  "", "", "", "", "", "", "", "", "", "", "", "", 75.12, ""}, 
 {"VAT", "Europe", "Vatican", "2020-08-27", 12., 0., 0., "", "", 0., 
  14833.127, 0., 0., "", "", 0., "", "", "", "", "", "", "", "", "", "", "", 
  "", "", "", "", "", "", "", "", "", "", "", "", "", "", "", "", "", 809., 
  "", "", "", "", "", "", "", "", "", "", "", "", 75.12, ""}, 
 {"VAT", "Europe", "Vatican", "2020-08-28", 12., 0., 0., "", "", 0., 
  14833.127, 0., 0., "", "", 0., "", "", "", "", "", "", "", "", "", "", "", 
  "", "", "", "", "", "", "", "", "", "", "", "", "", "", "", "", "", 809., 
  "", "", "", "", "", "", "", "", "", "", "", "", 75.12, ""}, 
 {"VAT", "Europe", "Vatican", "2020-08-29", 12., 0., 0., "", "", 0., 
  14833.127, 0., 0., "", "", 0., "", "", "", "", "", "", "", "", "", "", "", 
  "", "", "", "", "", "", "", "", "", "", "", "", "", "", "", "", "", 809., 
  "", "", "", "", "", "", "", "", "", "", "", "", 75.12, ""}, 
 {"VAT", "Europe", "Vatican", "2020-08-30", 12., 0., 0., "", "", 0., 
  14833.127, 0., 0., "", "", 0., "", "", "", "", "", "", "", "", "", "", "", 
  "", "", "", "", "", "", "", "", "", "", "", "", "", "", "", "", "", 809., 
  "", "", "", "", "", "", "", "", "", "", "", "", 75.12, ""}, 
 {"VAT", "Europe", "Vatican", "2020-08-31", 12., 0., 0., "", "", 0., 
  14833.127, 0., 0., "", "", 0., "", "", "", "", "", "", "", "", "", "", "", 
  "", "", "", "", "", "", "", "", "", "", "", "", "", "", "", "", "", 809., 
  "", "", "", "", "", "", "", "", "", "", "", "", 75.12, ""}, 
 {"VAT", "Europe", "Vatican", "2020-09-01", 12., 0., 0., "", "", 0., 
  14833.127, 0., 0., "", "", 0., "", "", "", "", "", "", "", "", "", "", "", 
  "", "", "", "", "", "", "", "", "", "", "", "", "", "", "", "", "", 809., 
  "", "", "", "", "", "", "", "", "", "", "", "", 75.12, ""}, 
 {"VAT", "Europe", "Vatican", "2020-09-02", 12., 0., 0., "", "", 0., 
  14833.127, 0., 0., "", "", 0., "", "", "", "", "", "", "", "", "", "", "", 
  "", "", "", "", "", "", "", "", "", "", "", "", "", "", "", "", "", 809., 
  "", "", "", "", "", "", "", "", "", "", "", "", 75.12, ""}, 
 {"VAT", "Europe", "Vatican", "2020-09-03", 12., 0., 0., "", "", 0., 
  14833.127, 0., 0., "", "", 0., "", "", "", "", "", "", "", "", "", "", "", 
  "", "", "", "", "", "", "", "", "", "", "", "", "", "", "", "", "", 809., 
  "", "", "", "", "", "", "", "", "", "", "", "", 75.12, ""}, 
 {"VAT", "Europe", "Vatican", "2020-09-04", 12., 0., 0., "", "", 0., 
  14833.127, 0., 0., "", "", 0., "", "", "", "", "", "", "", "", "", "", "", 
  "", "", "", "", "", "", "", "", "", "", "", "", "", "", "", "", "", 809., 
  "", "", "", "", "", "", "", "", "", "", "", "", 75.12, ""}, 
 {"VAT", "Europe", "Vatican", "2020-09-05", 12., 0., 0., "", "", 0., 
  14833.127, 0., 0., "", "", 0., "", "", "", "", "", "", "", "", "", "", "", 
  "", "", "", "", "", "", "", "", "", "", "", "", "", "", "", "", "", 809., 
  "", "", "", "", "", "", "", "", "", "", "", "", 75.12, ""}, 
 {"VAT", "Europe", "Vatican", "2020-09-06", 12., 0., 0., "", "", 0., 
  14833.127, 0., 0., "", "", 0., "", "", "", "", "", "", "", "", "", "", "", 
  "", "", "", "", "", "", "", "", "", "", "", "", "", "", "", "", "", 809., 
  "", "", "", "", "", "", "", "", "", "", "", "", 75.12, ""}, 
 {"VAT", "Europe", "Vatican", "2020-09-07", 12., 0., 0., "", "", 0., 
  14833.127, 0., 0., "", "", 0., "", "", "", "", "", "", "", "", "", "", "", 
  "", "", "", "", "", "", "", "", "", "", "", "", "", "", "", "", "", 809., 
  "", "", "", "", "", "", "", "", "", "", "", "", 75.12, ""}, 
 {"VAT", "Europe", "Vatican", "2020-09-08", 12., 0., 0., "", "", 0., 
  14833.127, 0., 0., "", "", 0., "", "", "", "", "", "", "", "", "", "", "", 
  "", "", "", "", "", "", "", "", "", "", "", "", "", "", "", "", "", 809., 
  "", "", "", "", "", "", "", "", "", "", "", "", 75.12, ""}, 
 {"VAT", "Europe", "Vatican", "2020-09-09", 12., 0., 0., "", "", 0., 
  14833.127, 0., 0., "", "", 0., "", "", "", "", "", "", "", "", "", "", "", 
  "", "", "", "", "", "", "", "", "", "", "", "", "", "", "", "", "", 809., 
  "", "", "", "", "", "", "", "", "", "", "", "", 75.12, ""}, 
 {"VAT", "Europe", "Vatican", "2020-09-10", 12., 0., 0., "", "", 0., 
  14833.127, 0., 0., "", "", 0., "", "", "", "", "", "", "", "", "", "", "", 
  "", "", "", "", "", "", "", "", "", "", "", "", "", "", "", "", "", 809., 
  "", "", "", "", "", "", "", "", "", "", "", "", 75.12, ""}, 
 {"VAT", "Europe", "Vatican", "2020-09-11", 12., 0., 0., "", "", 0., 
  14833.127, 0., 0., "", "", 0., "", "", "", "", "", "", "", "", "", "", "", 
  "", "", "", "", "", "", "", "", "", "", "", "", "", "", "", "", "", 809., 
  "", "", "", "", "", "", "", "", "", "", "", "", 75.12, ""}, 
 {"VAT", "Europe", "Vatican", "2020-09-12", 12., 0., 0., "", "", 0., 
  14833.127, 0., 0., "", "", 0., "", "", "", "", "", "", "", "", "", "", "", 
  "", "", "", "", "", "", "", "", "", "", "", "", "", "", "", "", "", 809., 
  "", "", "", "", "", "", "", "", "", "", "", "", 75.12, ""}, 
 {"VAT", "Europe", "Vatican", "2020-09-13", 12., 0., 0., "", "", 0., 
  14833.127, 0., 0., "", "", 0., "", "", "", "", "", "", "", "", "", "", "", 
  "", "", "", "", "", "", "", "", "", "", "", "", "", "", "", "", "", 809., 
  "", "", "", "", "", "", "", "", "", "", "", "", 75.12, ""}, 
 {"VAT", "Europe", "Vatican", "2020-09-14", 12., 0., 0., "", "", 0., 
  14833.127, 0., 0., "", "", 0., "", "", "", "", "", "", "", "", "", "", "", 
  "", "", "", "", "", "", "", "", "", "", "", "", "", "", "", "", "", 809., 
  "", "", "", "", "", "", "", "", "", "", "", "", 75.12, ""}, 
 {"VAT", "Europe", "Vatican", "2020-09-15", 12., 0., 0., "", "", 0., 
  14833.127, 0., 0., "", "", 0., "", "", "", "", "", "", "", "", "", "", "", 
  "", "", "", "", "", "", "", "", "", "", "", "", "", "", "", "", "", 809., 
  "", "", "", "", "", "", "", "", "", "", "", "", 75.12, ""}, 
 {"VAT", "Europe", "Vatican", "2020-09-16", 12., 0., 0., "", "", 0., 
  14833.127, 0., 0., "", "", 0., "", "", "", "", "", "", "", "", "", "", "", 
  "", "", "", "", "", "", "", "", "", "", "", "", "", "", "", "", "", 809., 
  "", "", "", "", "", "", "", "", "", "", "", "", 75.12, ""}, 
 {"VAT", "Europe", "Vatican", "2020-09-17", 12., 0., 0., "", "", 0., 
  14833.127, 0., 0., "", "", 0., "", "", "", "", "", "", "", "", "", "", "", 
  "", "", "", "", "", "", "", "", "", "", "", "", "", "", "", "", "", 809., 
  "", "", "", "", "", "", "", "", "", "", "", "", 75.12, ""}, 
 {"VAT", "Europe", "Vatican", "2020-09-18", 12., 0., 0., "", "", 0., 
  14833.127, 0., 0., "", "", 0., "", "", "", "", "", "", "", "", "", "", "", 
  "", "", "", "", "", "", "", "", "", "", "", "", "", "", "", "", "", 809., 
  "", "", "", "", "", "", "", "", "", "", "", "", 75.12, ""}, 
 {"VAT", "Europe", "Vatican", "2020-09-19", 12., 0., 0., "", "", 0., 
  14833.127, 0., 0., "", "", 0., "", "", "", "", "", "", "", "", "", "", "", 
  "", "", "", "", "", "", "", "", "", "", "", "", "", "", "", "", "", 809., 
  "", "", "", "", "", "", "", "", "", "", "", "", 75.12, ""}, 
 {"VAT", "Europe", "Vatican", "2020-09-20", 12., 0., 0., "", "", 0., 
  14833.127, 0., 0., "", "", 0., "", "", "", "", "", "", "", "", "", "", "", 
  "", "", "", "", "", "", "", "", "", "", "", "", "", "", "", "", "", 809., 
  "", "", "", "", "", "", "", "", "", "", "", "", 75.12, ""}, 
 {"VAT", "Europe", "Vatican", "2020-09-21", 12., 0., 0., "", "", 0., 
  14833.127, 0., 0., "", "", 0., "", "", "", "", "", "", "", "", "", "", "", 
  "", "", "", "", "", "", "", "", "", "", "", "", "", "", "", "", "", 809., 
  "", "", "", "", "", "", "", "", "", "", "", "", 75.12, ""}, 
 {"VAT", "Europe", "Vatican", "2020-09-22", 12., 0., 0., "", "", 0., 
  14833.127, 0., 0., "", "", 0., "", "", "", "", "", "", "", "", "", "", "", 
  "", "", "", "", "", "", "", "", "", "", "", "", "", "", "", "", "", 809., 
  "", "", "", "", "", "", "", "", "", "", "", "", 75.12, ""}, 
 {"VAT", "Europe", "Vatican", "2020-09-23", 12., 0., 0., "", "", 0., 
  14833.127, 0., 0., "", "", 0., "", "", "", "", "", "", "", "", "", "", "", 
  "", "", "", "", "", "", "", "", "", "", "", "", "", "", "", "", "", 809., 
  "", "", "", "", "", "", "", "", "", "", "", "", 75.12, ""}, 
 {"VAT", "Europe", "Vatican", "2020-09-24", 12., 0., 0., "", "", 0., 
  14833.127, 0., 0., "", "", 0., "", "", "", "", "", "", "", "", "", "", "", 
  "", "", "", "", "", "", "", "", "", "", "", "", "", "", "", "", "", 809., 
  "", "", "", "", "", "", "", "", "", "", "", "", 75.12, ""}, 
 {"VAT", "Europe", "Vatican", "2020-09-25", 12., 0., 0., "", "", 0., 
  14833.127, 0., 0., "", "", 0., "", "", "", "", "", "", "", "", "", "", "", 
  "", "", "", "", "", "", "", "", "", "", "", "", "", "", "", "", "", 809., 
  "", "", "", "", "", "", "", "", "", "", "", "", 75.12, ""}, 
 {"VAT", "Europe", "Vatican", "2020-09-26", 12., 0., 0., "", "", 0., 
  14833.127, 0., 0., "", "", 0., "", "", "", "", "", "", "", "", "", "", "", 
  "", "", "", "", "", "", "", "", "", "", "", "", "", "", "", "", "", 809., 
  "", "", "", "", "", "", "", "", "", "", "", "", 75.12, ""}, 
 {"VAT", "Europe", "Vatican", "2020-09-27", 12., 0., 0., "", "", 0., 
  14833.127, 0., 0., "", "", 0., "", "", "", "", "", "", "", "", "", "", "", 
  "", "", "", "", "", "", "", "", "", "", "", "", "", "", "", "", "", 809., 
  "", "", "", "", "", "", "", "", "", "", "", "", 75.12, ""}, 
 {"VAT", "Europe", "Vatican", "2020-09-28", 12., 0., 0., "", "", 0., 
  14833.127, 0., 0., "", "", 0., "", "", "", "", "", "", "", "", "", "", "", 
  "", "", "", "", "", "", "", "", "", "", "", "", "", "", "", "", "", 809., 
  "", "", "", "", "", "", "", "", "", "", "", "", 75.12, ""}, 
 {"VAT", "Europe", "Vatican", "2020-09-29", 12., 0., 0., "", "", 0., 
  14833.127, 0., 0., "", "", 0., "", "", "", "", "", "", "", "", "", "", "", 
  "", "", "", "", "", "", "", "", "", "", "", "", "", "", "", "", "", 809., 
  "", "", "", "", "", "", "", "", "", "", "", "", 75.12, ""}, 
 {"VAT", "Europe", "Vatican", "2020-09-30", 12., 0., 0., "", "", 0., 
  14833.127, 0., 0., "", "", 0., "", "", "", "", "", "", "", "", "", "", "", 
  "", "", "", "", "", "", "", "", "", "", "", "", "", "", "", "", "", 809., 
  "", "", "", "", "", "", "", "", "", "", "", "", 75.12, ""}, 
 {"VAT", "Europe", "Vatican", "2020-10-01", 12., 0., 0., "", "", 0., 
  14833.127, 0., 0., "", "", 0., "", "", "", "", "", "", "", "", "", "", "", 
  "", "", "", "", "", "", "", "", "", "", "", "", "", "", "", "", "", 809., 
  "", "", "", "", "", "", "", "", "", "", "", "", 75.12, ""}, 
 {"VAT", "Europe", "Vatican", "2020-10-02", 12., 0., 0., "", "", 0., 
  14833.127, 0., 0., "", "", 0., "", "", "", "", "", "", "", "", "", "", "", 
  "", "", "", "", "", "", "", "", "", "", "", "", "", "", "", "", "", 809., 
  "", "", "", "", "", "", "", "", "", "", "", "", 75.12, ""}, 
 {"VAT", "Europe", "Vatican", "2020-10-03", 12., 0., 0., "", "", 0., 
  14833.127, 0., 0., "", "", 0., "", "", "", "", "", "", "", "", "", "", "", 
  "", "", "", "", "", "", "", "", "", "", "", "", "", "", "", "", "", 809., 
  "", "", "", "", "", "", "", "", "", "", "", "", 75.12, ""}, 
 {"VAT", "Europe", "Vatican", "2020-10-04", 12., 0., 0., "", "", 0., 
  14833.127, 0., 0., "", "", 0., "", "", "", "", "", "", "", "", "", "", "", 
  "", "", "", "", "", "", "", "", "", "", "", "", "", "", "", "", "", 809., 
  "", "", "", "", "", "", "", "", "", "", "", "", 75.12, ""}, 
 {"VAT", "Europe", "Vatican", "2020-10-05", 12., 0., 0., "", "", 0., 
  14833.127, 0., 0., "", "", 0., "", "", "", "", "", "", "", "", "", "", "", 
  "", "", "", "", "", "", "", "", "", "", "", "", "", "", "", "", "", 809., 
  "", "", "", "", "", "", "", "", "", "", "", "", 75.12, ""}, 
 {"VAT", "Europe", "Vatican", "2020-10-06", 12., 0., 0., "", "", 0., 
  14833.127, 0., 0., "", "", 0., "", "", "", "", "", "", "", "", "", "", "", 
  "", "", "", "", "", "", "", "", "", "", "", "", "", "", "", "", "", 809., 
  "", "", "", "", "", "", "", "", "", "", "", "", 75.12, ""}, 
 {"VAT", "Europe", "Vatican", "2020-10-07", 12., 0., 0., "", "", 0., 
  14833.127, 0., 0., "", "", 0., "", "", "", "", "", "", "", "", "", "", "", 
  "", "", "", "", "", "", "", "", "", "", "", "", "", "", "", "", "", 809., 
  "", "", "", "", "", "", "", "", "", "", "", "", 75.12, ""}, 
 {"VAT", "Europe", "Vatican", "2020-10-08", 12., 0., 0., "", "", 0., 
  14833.127, 0., 0., "", "", 0., "", "", "", "", "", "", "", "", "", "", "", 
  "", "", "", "", "", "", "", "", "", "", "", "", "", "", "", "", "", 809., 
  "", "", "", "", "", "", "", "", "", "", "", "", 75.12, ""}, 
 {"VAT", "Europe", "Vatican", "2020-10-09", 12., 0., 0., "", "", 0., 
  14833.127, 0., 0., "", "", 0., "", "", "", "", "", "", "", "", "", "", "", 
  "", "", "", "", "", "", "", "", "", "", "", "", "", "", "", "", "", 809., 
  "", "", "", "", "", "", "", "", "", "", "", "", 75.12, ""}, 
 {"VAT", "Europe", "Vatican", "2020-10-10", 12., 0., 0., "", "", 0., 
  14833.127, 0., 0., "", "", 0., "", "", "", "", "", "", "", "", "", "", "", 
  "", "", "", "", "", "", "", "", "", "", "", "", "", "", "", "", "", 809., 
  "", "", "", "", "", "", "", "", "", "", "", "", 75.12, ""}, 
 {"VAT", "Europe", "Vatican", "2020-10-11", 12., 0., 0., "", "", 0., 
  14833.127, 0., 0., "", "", 0., "", "", "", "", "", "", "", "", "", "", "", 
  "", "", "", "", "", "", "", "", "", "", "", "", "", "", "", "", "", 809., 
  "", "", "", "", "", "", "", "", "", "", "", "", 75.12, ""}, 
 {"VAT", "Europe", "Vatican", "2020-10-12", 19., 7., 1., "", "", 0., 
  23485.785, 8652.658, 1236.094, "", "", 0., "", "", "", "", "", "", "", "", 
  "", "", "", "", "", "", "", "", "", "", "", "", "", "", "", "", "", "", "", 
  "", 809., "", "", "", "", "", "", "", "", "", "", "", "", 75.12, ""}, 
 {"VAT", "Europe", "Vatican", "2020-10-13", 19., 0., 1., "", "", 0., 
  23485.785, 0., 1236.094, "", "", 0., "", "", "", "", "", "", "", "", "", 
  "", "", "", "", "", "", "", "", "", "", "", "", "", "", "", "", "", "", "", 
  809., "", "", "", "", "", "", "", "", "", "", "", "", 75.12, ""}, 
 {"VAT", "Europe", "Vatican", "2020-10-14", 19., 0., 1., "", "", 0., 
  23485.785, 0., 1236.094, "", "", 0., "", "", "", "", "", "", "", "", "", 
  "", "", "", "", "", "", "", "", "", "", "", "", "", "", "", "", "", "", "", 
  809., "", "", "", "", "", "", "", "", "", "", "", "", 75.12, ""}, 
 {"VAT", "Europe", "Vatican", "2020-10-15", 26., 7., 2., "", "", 0., 
  32138.443, 8652.658, 2472.188, "", "", 0., "", "", "", "", "", "", "", "", 
  "", "", "", "", "", "", "", "", "", "", "", "", "", "", "", "", "", "", "", 
  "", 809., "", "", "", "", "", "", "", "", "", "", "", "", 75.12, ""}, 
 {"VAT", "Europe", "Vatican", "2020-10-16", 26., 0., 2., "", "", 0., 
  32138.443, 0., 2472.188, "", "", 0., "", "", "", "", "", "", "", "", "", 
  "", "", "", "", "", "", "", "", "", "", "", "", "", "", "", "", "", "", "", 
  809., "", "", "", "", "", "", "", "", "", "", "", "", 75.12, ""}, 
 {"VAT", "Europe", "Vatican", "2020-10-17", 27., 1., 2.143, "", "", 0., 
  33374.536, 1236.094, 2648.773, "", "", 0., "", "", "", "", "", "", "", "", 
  "", "", "", "", "", "", "", "", "", "", "", "", "", "", "", "", "", "", "", 
  "", 809., "", "", "", "", "", "", "", "", "", "", "", "", 75.12, ""}, 
 {"VAT", "Europe", "Vatican", "2020-10-18", 27., 0., 2.143, "", "", 0., 
  33374.536, 0., 2648.773, "", "", 0., "", "", "", "", "", "", "", "", "", 
  "", "", "", "", "", "", "", "", "", "", "", "", "", "", "", "", "", "", "", 
  809., "", "", "", "", "", "", "", "", "", "", "", "", 75.12, ""}, 
 {"VAT", "Europe", "Vatican", "2020-10-19", 27., 0., 1.143, "", "", 0., 
  33374.536, 0., 1412.679, "", "", 0., "", "", "", "", "", "", "", "", "", 
  "", "", "", "", "", "", "", "", "", "", "", "", "", "", "", "", "", "", "", 
  809., "", "", "", "", "", "", "", "", "", "", "", "", 75.12, ""}, 
 {"VAT", "Europe", "Vatican", "2020-10-20", 27., 0., 1.143, "", "", 0., 
  33374.536, 0., 1412.679, "", "", 0., "", "", "", "", "", "", "", "", "", 
  "", "", "", "", "", "", "", "", "", "", "", "", "", "", "", "", "", "", "", 
  809., "", "", "", "", "", "", "", "", "", "", "", "", 75.12, ""}, 
 {"VAT", "Europe", "Vatican", "2020-10-21", 27., 0., 1.143, "", "", 0., 
  33374.536, 0., 1412.679, "", "", 0., "", "", "", "", "", "", "", "", "", 
  "", "", "", "", "", "", "", "", "", "", "", "", "", "", "", "", "", "", "", 
  809., "", "", "", "", "", "", "", "", "", "", "", "", 75.12, ""}, 
 {"VAT", "Europe", "Vatican", "2020-10-22", 27., 0., 0.143, "", "", 0., 
  33374.536, 0., 176.585, "", "", 0., "", "", "", "", "", "", "", "", "", "", 
  "", "", "", "", "", "", "", "", "", "", "", "", "", "", "", "", "", "", 
  809., "", "", "", "", "", "", "", "", "", "", "", "", 75.12, ""}, 
 {"VAT", "Europe", "Vatican", "2020-10-23", 27., 0., 0.143, "", "", 0., 
  33374.536, 0., 176.585, "", "", 0., "", "", "", "", "", "", "", "", "", "", 
  "", "", "", "", "", "", "", "", "", "", "", "", "", "", "", "", "", "", 
  809., "", "", "", "", "", "", "", "", "", "", "", "", 75.12, ""}, 
 {"VAT", "Europe", "Vatican", "2020-10-24", 27., 0., 0., "", "", 0., 
  33374.536, 0., 0., "", "", 0., "", "", "", "", "", "", "", "", "", "", "", 
  "", "", "", "", "", "", "", "", "", "", "", "", "", "", "", "", "", 809., 
  "", "", "", "", "", "", "", "", "", "", "", "", 75.12, ""}, 
 {"VAT", "Europe", "Vatican", "2020-10-25", 27., 0., 0., "", "", 0., 
  33374.536, 0., 0., "", "", 0., "", "", "", "", "", "", "", "", "", "", "", 
  "", "", "", "", "", "", "", "", "", "", "", "", "", "", "", "", "", 809., 
  "", "", "", "", "", "", "", "", "", "", "", "", 75.12, ""}, 
 {"VAT", "Europe", "Vatican", "2020-10-26", 27., 0., 0., "", "", 0., 
  33374.536, 0., 0., "", "", 0., "", "", "", "", "", "", "", "", "", "", "", 
  "", "", "", "", "", "", "", "", "", "", "", "", "", "", "", "", "", 809., 
  "", "", "", "", "", "", "", "", "", "", "", "", 75.12, ""}, 
 {"VAT", "Europe", "Vatican", "2020-10-27", 27., 0., 0., "", "", 0., 
  33374.536, 0., 0., "", "", 0., "", "", "", "", "", "", "", "", "", "", "", 
  "", "", "", "", "", "", "", "", "", "", "", "", "", "", "", "", "", 809., 
  "", "", "", "", "", "", "", "", "", "", "", "", 75.12, ""}, 
 {"VAT", "Europe", "Vatican", "2020-10-28", 27., 0., 0., "", "", 0., 
  33374.536, 0., 0., "", "", 0., "", "", "", "", "", "", "", "", "", "", "", 
  "", "", "", "", "", "", "", "", "", "", "", "", "", "", "", "", "", 809., 
  "", "", "", "", "", "", "", "", "", "", "", "", 75.12, ""}, 
 {"VAT", "Europe", "Vatican", "2020-10-29", 27., 0., 0., "", "", 0., 
  33374.536, 0., 0., "", "", 0., "", "", "", "", "", "", "", "", "", "", "", 
  "", "", "", "", "", "", "", "", "", "", "", "", "", "", "", "", "", 809., 
  "", "", "", "", "", "", "", "", "", "", "", "", 75.12, ""}, 
 {"VAT", "Europe", "Vatican", "2020-10-30", 27., 0., 0., "", "", 0., 
  33374.536, 0., 0., "", "", 0., "", "", "", "", "", "", "", "", "", "", "", 
  "", "", "", "", "", "", "", "", "", "", "", "", "", "", "", "", "", 809., 
  "", "", "", "", "", "", "", "", "", "", "", "", 75.12, ""}, 
 {"VAT", "Europe", "Vatican", "2020-10-31", 27., 0., 0., "", "", 0., 
  33374.536, 0., 0., "", "", 0., "", "", "", "", "", "", "", "", "", "", "", 
  "", "", "", "", "", "", "", "", "", "", "", "", "", "", "", "", "", 809., 
  "", "", "", "", "", "", "", "", "", "", "", "", 75.12, ""}, 
 {"VAT", "Europe", "Vatican", "2020-11-01", 27., 0., 0., "", "", 0., 
  33374.536, 0., 0., "", "", 0., "", "", "", "", "", "", "", "", "", "", "", 
  "", "", "", "", "", "", "", "", "", "", "", "", "", "", "", "", "", 809., 
  "", "", "", "", "", "", "", "", "", "", "", "", 75.12, ""}, 
 {"VAT", "Europe", "Vatican", "2020-11-02", 27., 0., 0., "", "", 0., 
  33374.536, 0., 0., "", "", 0., "", "", "", "", "", "", "", "", "", "", "", 
  "", "", "", "", "", "", "", "", "", "", "", "", "", "", "", "", "", 809., 
  "", "", "", "", "", "", "", "", "", "", "", "", 75.12, ""}, 
 {"VAT", "Europe", "Vatican", "2020-11-03", 27., 0., 0., "", "", 0., 
  33374.536, 0., 0., "", "", 0., "", "", "", "", "", "", "", "", "", "", "", 
  "", "", "", "", "", "", "", "", "", "", "", "", "", "", "", "", "", 809., 
  "", "", "", "", "", "", "", "", "", "", "", "", 75.12, ""}, 
 {"VAT", "Europe", "Vatican", "2020-11-04", 27., 0., 0., "", "", 0., 
  33374.536, 0., 0., "", "", 0., "", "", "", "", "", "", "", "", "", "", "", 
  "", "", "", "", "", "", "", "", "", "", "", "", "", "", "", "", "", 809., 
  "", "", "", "", "", "", "", "", "", "", "", "", 75.12, ""}, 
 {"VAT", "Europe", "Vatican", "2020-11-05", 27., 0., 0., "", "", 0., 
  33374.536, 0., 0., "", "", 0., "", "", "", "", "", "", "", "", "", "", "", 
  "", "", "", "", "", "", "", "", "", "", "", "", "", "", "", "", "", 809., 
  "", "", "", "", "", "", "", "", "", "", "", "", 75.12, ""}, 
 {"VAT", "Europe", "Vatican", "2020-11-06", 27., 0., 0., "", "", 0., 
  33374.536, 0., 0., "", "", 0., "", "", "", "", "", "", "", "", "", "", "", 
  "", "", "", "", "", "", "", "", "", "", "", "", "", "", "", "", "", 809., 
  "", "", "", "", "", "", "", "", "", "", "", "", 75.12, ""}, 
 {"VAT", "Europe", "Vatican", "2020-11-07", 27., 0., 0., "", "", 0., 
  33374.536, 0., 0., "", "", 0., "", "", "", "", "", "", "", "", "", "", "", 
  "", "", "", "", "", "", "", "", "", "", "", "", "", "", "", "", "", 809., 
  "", "", "", "", "", "", "", "", "", "", "", "", 75.12, ""}, 
 {"VAT", "Europe", "Vatican", "2020-11-08", 27., 0., 0., "", "", 0., 
  33374.536, 0., 0., "", "", 0., "", "", "", "", "", "", "", "", "", "", "", 
  "", "", "", "", "", "", "", "", "", "", "", "", "", "", "", "", "", 809., 
  "", "", "", "", "", "", "", "", "", "", "", "", 75.12, ""}, 
 {"VAT", "Europe", "Vatican", "2020-11-09", 27., 0., 0., "", "", 0., 
  33374.536, 0., 0., "", "", 0., "", "", "", "", "", "", "", "", "", "", "", 
  "", "", "", "", "", "", "", "", "", "", "", "", "", "", "", "", "", 809., 
  "", "", "", "", "", "", "", "", "", "", "", "", 75.12, ""}, 
 {"VAT", "Europe", "Vatican", "2020-11-10", 27., 0., 0., "", "", 0., 
  33374.536, 0., 0., "", "", 0., "", "", "", "", "", "", "", "", "", "", "", 
  "", "", "", "", "", "", "", "", "", "", "", "", "", "", "", "", "", 809., 
  "", "", "", "", "", "", "", "", "", "", "", "", 75.12, ""}, 
 {"VAT", "Europe", "Vatican", "2020-11-11", 27., 0., 0., "", "", 0., 
  33374.536, 0., 0., "", "", 0., "", "", "", "", "", "", "", "", "", "", "", 
  "", "", "", "", "", "", "", "", "", "", "", "", "", "", "", "", "", 809., 
  "", "", "", "", "", "", "", "", "", "", "", "", 75.12, ""}, 
 {"VAT", "Europe", "Vatican", "2020-11-12", 27., 0., 0., "", "", 0., 
  33374.536, 0., 0., "", "", 0., "", "", "", "", "", "", "", "", "", "", "", 
  "", "", "", "", "", "", "", "", "", "", "", "", "", "", "", "", "", 809., 
  "", "", "", "", "", "", "", "", "", "", "", "", 75.12, ""}, 
 {"VAT", "Europe", "Vatican", "2020-11-13", 27., 0., 0., "", "", 0., 
  33374.536, 0., 0., "", "", 0., "", "", "", "", "", "", "", "", "", "", "", 
  "", "", "", "", "", "", "", "", "", "", "", "", "", "", "", "", "", 809., 
  "", "", "", "", "", "", "", "", "", "", "", "", 75.12, ""}, 
 {"VAT", "Europe", "Vatican", "2020-11-14", 27., 0., 0., "", "", 0., 
  33374.536, 0., 0., "", "", 0., "", "", "", "", "", "", "", "", "", "", "", 
  "", "", "", "", "", "", "", "", "", "", "", "", "", "", "", "", "", 809., 
  "", "", "", "", "", "", "", "", "", "", "", "", 75.12, ""}, 
 {"VAT", "Europe", "Vatican", "2020-11-15", 27., 0., 0., "", "", 0., 
  33374.536, 0., 0., "", "", 0., "", "", "", "", "", "", "", "", "", "", "", 
  "", "", "", "", "", "", "", "", "", "", "", "", "", "", "", "", "", 809., 
  "", "", "", "", "", "", "", "", "", "", "", "", 75.12, ""}, 
 {"VAT", "Europe", "Vatican", "2020-11-16", 27., 0., 0., "", "", 0., 
  33374.536, 0., 0., "", "", 0., "", "", "", "", "", "", "", "", "", "", "", 
  "", "", "", "", "", "", "", "", "", "", "", "", "", "", "", "", "", 809., 
  "", "", "", "", "", "", "", "", "", "", "", "", 75.12, ""}, 
 {"VAT", "Europe", "Vatican", "2020-11-17", 27., 0., 0., "", "", 0., 
  33374.536, 0., 0., "", "", 0., "", "", "", "", "", "", "", "", "", "", "", 
  "", "", "", "", "", "", "", "", "", "", "", "", "", "", "", "", "", 809., 
  "", "", "", "", "", "", "", "", "", "", "", "", 75.12, ""}, 
 {"VAT", "Europe", "Vatican", "2020-11-18", 27., 0., 0., "", "", 0., 
  33374.536, 0., 0., "", "", 0., "", "", "", "", "", "", "", "", "", "", "", 
  "", "", "", "", "", "", "", "", "", "", "", "", "", "", "", "", "", 809., 
  "", "", "", "", "", "", "", "", "", "", "", "", 75.12, ""}, 
 {"VAT", "Europe", "Vatican", "2020-11-19", 27., 0., 0., "", "", 0., 
  33374.536, 0., 0., "", "", 0., "", "", "", "", "", "", "", "", "", "", "", 
  "", "", "", "", "", "", "", "", "", "", "", "", "", "", "", "", "", 809., 
  "", "", "", "", "", "", "", "", "", "", "", "", 75.12, ""}, 
 {"VAT", "Europe", "Vatican", "2020-11-20", 27., 0., 0., "", "", 0., 
  33374.536, 0., 0., "", "", 0., "", "", "", "", "", "", "", "", "", "", "", 
  "", "", "", "", "", "", "", "", "", "", "", "", "", "", "", "", "", 809., 
  "", "", "", "", "", "", "", "", "", "", "", "", 75.12, ""}, 
 {"VAT", "Europe", "Vatican", "2020-11-21", 27., 0., 0., "", "", 0., 
  33374.536, 0., 0., "", "", 0., "", "", "", "", "", "", "", "", "", "", "", 
  "", "", "", "", "", "", "", "", "", "", "", "", "", "", "", "", "", 809., 
  "", "", "", "", "", "", "", "", "", "", "", "", 75.12, ""}, 
 {"VAT", "Europe", "Vatican", "2020-11-22", 27., 0., 0., "", "", 0., 
  33374.536, 0., 0., "", "", 0., "", "", "", "", "", "", "", "", "", "", "", 
  "", "", "", "", "", "", "", "", "", "", "", "", "", "", "", "", "", 809., 
  "", "", "", "", "", "", "", "", "", "", "", "", 75.12, ""}, 
 {"VAT", "Europe", "Vatican", "2020-11-23", 27., 0., 0., "", "", 0., 
  33374.536, 0., 0., "", "", 0., "", "", "", "", "", "", "", "", "", "", "", 
  "", "", "", "", "", "", "", "", "", "", "", "", "", "", "", "", "", 809., 
  "", "", "", "", "", "", "", "", "", "", "", "", 75.12, ""}, 
 {"VAT", "Europe", "Vatican", "2020-11-24", 27., 0., 0., "", "", 0., 
  33374.536, 0., 0., "", "", 0., "", "", "", "", "", "", "", "", "", "", "", 
  "", "", "", "", "", "", "", "", "", "", "", "", "", "", "", "", "", 809., 
  "", "", "", "", "", "", "", "", "", "", "", "", 75.12, ""}, 
 {"VAT", "Europe", "Vatican", "2020-11-25", 27., 0., 0., "", "", 0., 
  33374.536, 0., 0., "", "", 0., "", "", "", "", "", "", "", "", "", "", "", 
  "", "", "", "", "", "", "", "", "", "", "", "", "", "", "", "", "", 809., 
  "", "", "", "", "", "", "", "", "", "", "", "", 75.12, ""}, 
 {"VAT", "Europe", "Vatican", "2020-11-26", 27., 0., 0., "", "", 0., 
  33374.536, 0., 0., "", "", 0., "", "", "", "", "", "", "", "", "", "", "", 
  "", "", "", "", "", "", "", "", "", "", "", "", "", "", "", "", "", 809., 
  "", "", "", "", "", "", "", "", "", "", "", "", 75.12, ""}, 
 {"VAT", "Europe", "Vatican", "2020-11-27", 27., 0., 0., "", "", 0., 
  33374.536, 0., 0., "", "", 0., "", "", "", "", "", "", "", "", "", "", "", 
  "", "", "", "", "", "", "", "", "", "", "", "", "", "", "", "", "", 809., 
  "", "", "", "", "", "", "", "", "", "", "", "", 75.12, ""}, 
 {"VAT", "Europe", "Vatican", "2020-11-28", 27., 0., 0., "", "", 0., 
  33374.536, 0., 0., "", "", 0., "", "", "", "", "", "", "", "", "", "", "", 
  "", "", "", "", "", "", "", "", "", "", "", "", "", "", "", "", "", 809., 
  "", "", "", "", "", "", "", "", "", "", "", "", 75.12, ""}, 
 {"VAT", "Europe", "Vatican", "2020-11-29", 27., 0., 0., "", "", 0., 
  33374.536, 0., 0., "", "", 0., "", "", "", "", "", "", "", "", "", "", "", 
  "", "", "", "", "", "", "", "", "", "", "", "", "", "", "", "", "", 809., 
  "", "", "", "", "", "", "", "", "", "", "", "", 75.12, ""}, 
 {"VAT", "Europe", "Vatican", "2020-11-30", 27., 0., 0., "", "", 0., 
  33374.536, 0., 0., "", "", 0., "", "", "", "", "", "", "", "", "", "", "", 
  "", "", "", "", "", "", "", "", "", "", "", "", "", "", "", "", "", 809., 
  "", "", "", "", "", "", "", "", "", "", "", "", 75.12, ""}, 
 {"VAT", "Europe", "Vatican", "2020-12-01", 27., 0., 0., "", "", 0., 
  33374.536, 0., 0., "", "", 0., "", "", "", "", "", "", "", "", "", "", "", 
  "", "", "", "", "", "", "", "", "", "", "", "", "", "", "", "", "", 809., 
  "", "", "", "", "", "", "", "", "", "", "", "", 75.12, ""}, 
 {"VAT", "Europe", "Vatican", "2020-12-02", 27., 0., 0., "", "", 0., 
  33374.536, 0., 0., "", "", 0., "", "", "", "", "", "", "", "", "", "", "", 
  "", "", "", "", "", "", "", "", "", "", "", "", "", "", "", "", "", 809., 
  "", "", "", "", "", "", "", "", "", "", "", "", 75.12, ""}, 
 {"VAT", "Europe", "Vatican", "2020-12-03", 27., 0., 0., "", "", 0., 
  33374.536, 0., 0., "", "", 0., "", "", "", "", "", "", "", "", "", "", "", 
  "", "", "", "", "", "", "", "", "", "", "", "", "", "", "", "", "", 809., 
  "", "", "", "", "", "", "", "", "", "", "", "", 75.12, ""}, 
 {"VAT", "Europe", "Vatican", "2020-12-04", 27., 0., 0., "", "", 0., 
  33374.536, 0., 0., "", "", 0., "", "", "", "", "", "", "", "", "", "", "", 
  "", "", "", "", "", "", "", "", "", "", "", "", "", "", "", "", "", 809., 
  "", "", "", "", "", "", "", "", "", "", "", "", 75.12, ""}, 
 {"VAT", "Europe", "Vatican", "2020-12-05", 27., 0., 0., "", "", 0., 
  33374.536, 0., 0., "", "", 0., "", "", "", "", "", "", "", "", "", "", "", 
  "", "", "", "", "", "", "", "", "", "", "", "", "", "", "", "", "", 809., 
  "", "", "", "", "", "", "", "", "", "", "", "", 75.12, ""}, 
 {"VAT", "Europe", "Vatican", "2020-12-06", 27., 0., 0., "", "", 0., 
  33374.536, 0., 0., "", "", 0., "", "", "", "", "", "", "", "", "", "", "", 
  "", "", "", "", "", "", "", "", "", "", "", "", "", "", "", "", "", 809., 
  "", "", "", "", "", "", "", "", "", "", "", "", 75.12, ""}, 
 {"VAT", "Europe", "Vatican", "2020-12-07", 27., 0., 0., "", "", 0., 
  33374.536, 0., 0., "", "", 0., "", "", "", "", "", "", "", "", "", "", "", 
  "", "", "", "", "", "", "", "", "", "", "", "", "", "", "", "", "", 809., 
  "", "", "", "", "", "", "", "", "", "", "", "", 75.12, ""}, 
 {"VAT", "Europe", "Vatican", "2020-12-08", 27., 0., 0., "", "", 0., 
  33374.536, 0., 0., "", "", 0., "", "", "", "", "", "", "", "", "", "", "", 
  "", "", "", "", "", "", "", "", "", "", "", "", "", "", "", "", "", 809., 
  "", "", "", "", "", "", "", "", "", "", "", "", 75.12, ""}, 
 {"VAT", "Europe", "Vatican", "2020-12-09", 27., 0., 0., "", "", 0., 
  33374.536, 0., 0., "", "", 0., "", "", "", "", "", "", "", "", "", "", "", 
  "", "", "", "", "", "", "", "", "", "", "", "", "", "", "", "", "", 809., 
  "", "", "", "", "", "", "", "", "", "", "", "", 75.12, ""}, 
 {"VAT", "Europe", "Vatican", "2020-12-10", 27., 0., 0., "", "", 0., 
  33374.536, 0., 0., "", "", 0., "", "", "", "", "", "", "", "", "", "", "", 
  "", "", "", "", "", "", "", "", "", "", "", "", "", "", "", "", "", 809., 
  "", "", "", "", "", "", "", "", "", "", "", "", 75.12, ""}, 
 {"VAT", "Europe", "Vatican", "2020-12-11", 27., 0., 0., "", "", 0., 
  33374.536, 0., 0., "", "", 0., "", "", "", "", "", "", "", "", "", "", "", 
  "", "", "", "", "", "", "", "", "", "", "", "", "", "", "", "", "", 809., 
  "", "", "", "", "", "", "", "", "", "", "", "", 75.12, ""}, 
 {"VAT", "Europe", "Vatican", "2020-12-12", 27., 0., 0., "", "", 0., 
  33374.536, 0., 0., "", "", 0., "", "", "", "", "", "", "", "", "", "", "", 
  "", "", "", "", "", "", "", "", "", "", "", "", "", "", "", "", "", 809., 
  "", "", "", "", "", "", "", "", "", "", "", "", 75.12, ""}, 
 {"VAT", "Europe", "Vatican", "2020-12-13", 27., 0., 0., "", "", 0., 
  33374.536, 0., 0., "", "", 0., "", "", "", "", "", "", "", "", "", "", "", 
  "", "", "", "", "", "", "", "", "", "", "", "", "", "", "", "", "", 809., 
  "", "", "", "", "", "", "", "", "", "", "", "", 75.12, ""}, 
 {"VAT", "Europe", "Vatican", "2020-12-14", 27., 0., 0., "", "", 0., 
  33374.536, 0., 0., "", "", 0., "", "", "", "", "", "", "", "", "", "", "", 
  "", "", "", "", "", "", "", "", "", "", "", "", "", "", "", "", "", 809., 
  "", "", "", "", "", "", "", "", "", "", "", "", 75.12, ""}, 
 {"VAT", "Europe", "Vatican", "2020-12-15", 27., 0., 0., "", "", 0., 
  33374.536, 0., 0., "", "", 0., "", "", "", "", "", "", "", "", "", "", "", 
  "", "", "", "", "", "", "", "", "", "", "", "", "", "", "", "", "", 809., 
  "", "", "", "", "", "", "", "", "", "", "", "", 75.12, ""}, 
 {"VAT", "Europe", "Vatican", "2020-12-16", 27., 0., 0., "", "", 0., 
  33374.536, 0., 0., "", "", 0., "", "", "", "", "", "", "", "", "", "", "", 
  "", "", "", "", "", "", "", "", "", "", "", "", "", "", "", "", "", 809., 
  "", "", "", "", "", "", "", "", "", "", "", "", 75.12, ""}, 
 {"VAT", "Europe", "Vatican", "2020-12-17", 27., 0., 0., "", "", 0., 
  33374.536, 0., 0., "", "", 0., "", "", "", "", "", "", "", "", "", "", "", 
  "", "", "", "", "", "", "", "", "", "", "", "", "", "", "", "", "", 809., 
  "", "", "", "", "", "", "", "", "", "", "", "", 75.12, ""}, 
 {"VAT", "Europe", "Vatican", "2020-12-18", 27., 0., 0., "", "", 0., 
  33374.536, 0., 0., "", "", 0., "", "", "", "", "", "", "", "", "", "", "", 
  "", "", "", "", "", "", "", "", "", "", "", "", "", "", "", "", "", 809., 
  "", "", "", "", "", "", "", "", "", "", "", "", 75.12, ""}, 
 {"VAT", "Europe", "Vatican", "2020-12-19", 27., 0., 0., "", "", 0., 
  33374.536, 0., 0., "", "", 0., "", "", "", "", "", "", "", "", "", "", "", 
  "", "", "", "", "", "", "", "", "", "", "", "", "", "", "", "", "", 809., 
  "", "", "", "", "", "", "", "", "", "", "", "", 75.12, ""}, 
 {"VAT", "Europe", "Vatican", "2020-12-20", 27., 0., 0., "", "", 0., 
  33374.536, 0., 0., "", "", 0., "", "", "", "", "", "", "", "", "", "", "", 
  "", "", "", "", "", "", "", "", "", "", "", "", "", "", "", "", "", 809., 
  "", "", "", "", "", "", "", "", "", "", "", "", 75.12, ""}, 
 {"VAT", "Europe", "Vatican", "2020-12-21", 27., 0., 0., "", "", 0., 
  33374.536, 0., 0., "", "", 0., "", "", "", "", "", "", "", "", "", "", "", 
  "", "", "", "", "", "", "", "", "", "", "", "", "", "", "", "", "", 809., 
  "", "", "", "", "", "", "", "", "", "", "", "", 75.12, ""}, 
 {"VAT", "Europe", "Vatican", "2020-12-22", 27., 0., 0., "", "", 0., 
  33374.536, 0., 0., "", "", 0., "", "", "", "", "", "", "", "", "", "", "", 
  "", "", "", "", "", "", "", "", "", "", "", "", "", "", "", "", "", 809., 
  "", "", "", "", "", "", "", "", "", "", "", "", 75.12, ""}, 
 {"VAT", "Europe", "Vatican", "2020-12-23", 27., 0., 0., "", "", 0., 
  33374.536, 0., 0., "", "", 0., "", "", "", "", "", "", "", "", "", "", "", 
  "", "", "", "", "", "", "", "", "", "", "", "", "", "", "", "", "", 809., 
  "", "", "", "", "", "", "", "", "", "", "", "", 75.12, ""}, 
 {"VAT", "Europe", "Vatican", "2020-12-24", 27., 0., 0., "", "", 0., 
  33374.536, 0., 0., "", "", 0., "", "", "", "", "", "", "", "", "", "", "", 
  "", "", "", "", "", "", "", "", "", "", "", "", "", "", "", "", "", 809., 
  "", "", "", "", "", "", "", "", "", "", "", "", 75.12, ""}, 
 {"VAT", "Europe", "Vatican", "2020-12-25", 27., 0., 0., "", "", 0., 
  33374.536, 0., 0., "", "", 0., "", "", "", "", "", "", "", "", "", "", "", 
  "", "", "", "", "", "", "", "", "", "", "", "", "", "", "", "", "", 809., 
  "", "", "", "", "", "", "", "", "", "", "", "", 75.12, ""}, 
 {"VAT", "Europe", "Vatican", "2020-12-26", 27., 0., 0., "", "", 0., 
  33374.536, 0., 0., "", "", 0., "", "", "", "", "", "", "", "", "", "", "", 
  "", "", "", "", "", "", "", "", "", "", "", "", "", "", "", "", "", 809., 
  "", "", "", "", "", "", "", "", "", "", "", "", 75.12, ""}, 
 {"VAT", "Europe", "Vatican", "2020-12-27", 27., 0., 0., "", "", 0., 
  33374.536, 0., 0., "", "", 0., "", "", "", "", "", "", "", "", "", "", "", 
  "", "", "", "", "", "", "", "", "", "", "", "", "", "", "", "", "", 809., 
  "", "", "", "", "", "", "", "", "", "", "", "", 75.12, ""}, 
 {"VAT", "Europe", "Vatican", "2020-12-28", 27., 0., 0., "", "", 0., 
  33374.536, 0., 0., "", "", 0., "", "", "", "", "", "", "", "", "", "", "", 
  "", "", "", "", "", "", "", "", "", "", "", "", "", "", "", "", "", 809., 
  "", "", "", "", "", "", "", "", "", "", "", "", 75.12, ""}, 
 {"VAT", "Europe", "Vatican", "2020-12-29", 27., 0., 0., "", "", 0., 
  33374.536, 0., 0., "", "", 0., "", "", "", "", "", "", "", "", "", "", "", 
  "", "", "", "", "", "", "", "", "", "", "", "", "", "", "", "", "", 809., 
  "", "", "", "", "", "", "", "", "", "", "", "", 75.12, ""}, 
 {"VAT", "Europe", "Vatican", "2020-12-30", 27., 0., 0., "", "", 0., 
  33374.536, 0., 0., "", "", 0., "", "", "", "", "", "", "", "", "", "", "", 
  "", "", "", "", "", "", "", "", "", "", "", "", "", "", "", "", "", 809., 
  "", "", "", "", "", "", "", "", "", "", "", "", 75.12, ""}, 
 {"VAT", "Europe", "Vatican", "2020-12-31", 27., 0., 0., "", "", 0., 
  33374.536, 0., 0., "", "", 0., "", "", "", "", "", "", "", "", "", "", "", 
  "", "", "", "", "", "", "", "", "", "", "", "", "", "", "", "", "", 809., 
  "", "", "", "", "", "", "", "", "", "", "", "", 75.12, ""}, 
 {"VAT", "Europe", "Vatican", "2021-01-01", 27., 0., 0., "", "", 0., 
  33374.536, 0., 0., "", "", 0., "", "", "", "", "", "", "", "", "", "", "", 
  "", "", "", "", "", "", "", "", "", "", "", "", "", "", "", "", "", 809., 
  "", "", "", "", "", "", "", "", "", "", "", "", 75.12, ""}, 
 {"VAT", "Europe", "Vatican", "2021-01-02", 27., 0., 0., "", "", 0., 
  33374.536, 0., 0., "", "", 0., "", "", "", "", "", "", "", "", "", "", "", 
  "", "", "", "", "", "", "", "", "", "", "", "", "", "", "", "", "", 809., 
  "", "", "", "", "", "", "", "", "", "", "", "", 75.12, ""}, 
 {"VAT", "Europe", "Vatican", "2021-01-03", 27., 0., 0., "", "", 0., 
  33374.536, 0., 0., "", "", 0., "", "", "", "", "", "", "", "", "", "", "", 
  "", "", "", "", "", "", "", "", "", "", "", "", "", "", "", "", "", 809., 
  "", "", "", "", "", "", "", "", "", "", "", "", 75.12, ""}, 
 {"VAT", "Europe", "Vatican", "2021-01-04", 27., 0., 0., "", "", 0., 
  33374.536, 0., 0., "", "", 0., "", "", "", "", "", "", "", "", "", "", "", 
  "", "", "", "", "", "", "", "", "", "", "", "", "", "", "", "", "", 809., 
  "", "", "", "", "", "", "", "", "", "", "", "", 75.12, ""}, 
 {"VAT", "Europe", "Vatican", "2021-01-05", 27., 0., 0., "", "", 0., 
  33374.536, 0., 0., "", "", 0., "", "", "", "", "", "", "", "", "", "", "", 
  "", "", "", "", "", "", "", "", "", "", "", "", "", "", "", "", "", 809., 
  "", "", "", "", "", "", "", "", "", "", "", "", 75.12, ""}, 
 {"VAT", "Europe", "Vatican", "2021-01-06", 27., 0., 0., "", "", 0., 
  33374.536, 0., 0., "", "", 0., "", "", "", "", "", "", "", "", "", "", "", 
  "", "", "", "", "", "", "", "", "", "", "", "", "", "", "", "", "", 809., 
  "", "", "", "", "", "", "", "", "", "", "", "", 75.12, ""}, 
 {"VAT", "Europe", "Vatican", "2021-01-07", 27., 0., 0., "", "", 0., 
  33374.536, 0., 0., "", "", 0., "", "", "", "", "", "", "", "", "", "", "", 
  "", "", "", "", "", "", "", "", "", "", "", "", "", "", "", "", "", 809., 
  "", "", "", "", "", "", "", "", "", "", "", "", 75.12, ""}, 
 {"VAT", "Europe", "Vatican", "2021-01-08", 27., 0., 0., "", "", 0., 
  33374.536, 0., 0., "", "", 0., "", "", "", "", "", "", "", "", "", "", "", 
  "", "", "", "", "", "", "", "", "", "", "", "", "", "", "", "", "", 809., 
  "", "", "", "", "", "", "", "", "", "", "", "", 75.12, ""}, 
 {"VAT", "Europe", "Vatican", "2021-01-09", 27., 0., 0., "", "", 0., 
  33374.536, 0., 0., "", "", 0., "", "", "", "", "", "", "", "", "", "", "", 
  "", "", "", "", "", "", "", "", "", "", "", "", "", "", "", "", "", 809., 
  "", "", "", "", "", "", "", "", "", "", "", "", 75.12, ""}, 
 {"VAT", "Europe", "Vatican", "2021-01-10", 27., 0., 0., "", "", 0., 
  33374.536, 0., 0., "", "", 0., "", "", "", "", "", "", "", "", "", "", "", 
  "", "", "", "", "", "", "", "", "", "", "", "", "", "", "", "", "", 809., 
  "", "", "", "", "", "", "", "", "", "", "", "", 75.12, ""}, 
 {"VAT", "Europe", "Vatican", "2021-01-11", 27., 0., 0., "", "", 0., 
  33374.536, 0., 0., "", "", 0., "", "", "", "", "", "", "", "", "", "", "", 
  "", "", "", "", "", "", "", "", "", "", "", "", "", "", "", "", "", 809., 
  "", "", "", "", "", "", "", "", "", "", "", "", 75.12, ""}, 
 {"VAT", "Europe", "Vatican", "2021-01-12", 27., 0., 0., "", "", 0., 
  33374.536, 0., 0., "", "", 0., "", "", "", "", "", "", "", "", "", "", "", 
  "", "", "", "", "", "", "", "", "", "", "", "", "", "", "", "", "", 809., 
  "", "", "", "", "", "", "", "", "", "", "", "", 75.12, ""}, 
 {"VAT", "Europe", "Vatican", "2021-01-13", 27., 0., 0., "", "", 0., 
  33374.536, 0., 0., "", "", 0., "", "", "", "", "", "", "", "", "", "", "", 
  "", "", "", "", "", "", "", "", "", "", "", "", "", "", "", "", "", 809., 
  "", "", "", "", "", "", "", "", "", "", "", "", 75.12, ""}, 
 {"VAT", "Europe", "Vatican", "2021-01-14", 27., 0., 0., "", "", 0., 
  33374.536, 0., 0., "", "", 0., "", "", "", "", "", "", "", "", "", "", "", 
  "", "", "", "", "", "", "", "", "", "", "", "", "", "", "", "", "", 809., 
  "", "", "", "", "", "", "", "", "", "", "", "", 75.12, ""}, 
 {"VAT", "Europe", "Vatican", "2021-01-15", 27., 0., 0., "", "", 0., 
  33374.536, 0., 0., "", "", 0., "", "", "", "", "", "", "", "", "", "", "", 
  "", "", "", "", "", "", "", "", "", "", "", "", "", "", "", "", "", 809., 
  "", "", "", "", "", "", "", "", "", "", "", "", 75.12, ""}, 
 {"VAT", "Europe", "Vatican", "2021-01-16", 27., 0., 0., "", "", 0., 
  33374.536, 0., 0., "", "", 0., "", "", "", "", "", "", "", "", "", "", "", 
  "", "", "", "", "", "", "", "", "", "", "", "", "", "", "", "", "", 809., 
  "", "", "", "", "", "", "", "", "", "", "", "", 75.12, ""}, 
 {"VAT", "Europe", "Vatican", "2021-01-17", 27., 0., 0., "", "", 0., 
  33374.536, 0., 0., "", "", 0., "", "", "", "", "", "", "", "", "", "", "", 
  "", "", "", "", "", "", "", "", "", "", "", "", "", "", "", "", "", 809., 
  "", "", "", "", "", "", "", "", "", "", "", "", 75.12, ""}, 
 {"VAT", "Europe", "Vatican", "2021-01-18", 27., 0., 0., "", "", 0., 
  33374.536, 0., 0., "", "", 0., "", "", "", "", "", "", "", "", "", "", "", 
  "", "", "", "", "", "", "", "", "", "", "", "", "", "", "", "", "", 809., 
  "", "", "", "", "", "", "", "", "", "", "", "", 75.12, ""}, 
 {"VAT", "Europe", "Vatican", "2021-01-19", 27., 0., 0., "", "", 0., 
  33374.536, 0., 0., "", "", 0., "", "", "", "", "", "", "", "", "", "", "", 
  "", "", "", "", "", "", "", "", "", "", "", "", "", "", "", "", "", 809., 
  "", "", "", "", "", "", "", "", "", "", "", "", 75.12, ""}, 
 {"VAT", "Europe", "Vatican", "2021-01-20", 27., 0., 0., "", "", 0., 
  33374.536, 0., 0., "", "", 0., "", "", "", "", "", "", "", "", "", "", "", 
  "", "", "", "", "", "", "", "", "", "", "", "", "", "", "", "", "", 809., 
  "", "", "", "", "", "", "", "", "", "", "", "", 75.12, ""}, 
 {"VAT", "Europe", "Vatican", "2021-01-21", 27., 0., 0., "", "", 0., 
  33374.536, 0., 0., "", "", 0., "", "", "", "", "", "", "", "", "", "", "", 
  "", "", "", "", "", "", "", "", "", "", "", "", "", "", "", "", "", 809., 
  "", "", "", "", "", "", "", "", "", "", "", "", 75.12, ""}, 
 {"VAT", "Europe", "Vatican", "2021-01-22", 27., 0., 0., "", "", 0., 
  33374.536, 0., 0., "", "", 0., "", "", "", "", "", "", "", "", "", "", "", 
  "", "", "", "", "", "", "", "", "", "", "", "", "", "", "", "", "", 809., 
  "", "", "", "", "", "", "", "", "", "", "", "", 75.12, ""}, 
 {"VAT", "Europe", "Vatican", "2021-01-23", 27., 0., 0., "", "", 0., 
  33374.536, 0., 0., "", "", 0., "", "", "", "", "", "", "", "", "", "", "", 
  "", "", "", "", "", "", "", "", "", "", "", "", "", "", "", "", "", 809., 
  "", "", "", "", "", "", "", "", "", "", "", "", 75.12, ""}, 
 {"VAT", "Europe", "Vatican", "2021-01-24", 27., 0., 0., "", "", 0., 
  33374.536, 0., 0., "", "", 0., "", "", "", "", "", "", "", "", "", "", "", 
  "", "", "", "", "", "", "", "", "", "", "", "", "", "", "", "", "", 809., 
  "", "", "", "", "", "", "", "", "", "", "", "", 75.12, ""}, 
 {"VAT", "Europe", "Vatican", "2021-01-25", 27., 0., 0., "", "", 0., 
  33374.536, 0., 0., "", "", 0., "", "", "", "", "", "", "", "", "", "", "", 
  "", "", "", "", "", "", "", "", "", "", "", "", "", "", "", "", "", 809., 
  "", "", "", "", "", "", "", "", "", "", "", "", 75.12, ""}, 
 {"VAT", "Europe", "Vatican", "2021-01-26", 27., 0., 0., "", "", 0., 
  33374.536, 0., 0., "", "", 0., "", "", "", "", "", "", "", "", "", "", "", 
  "", "", "", "", "", "", "", "", "", "", "", "", "", "", "", "", "", 809., 
  "", "", "", "", "", "", "", "", "", "", "", "", 75.12, ""}, 
 {"VAT", "Europe", "Vatican", "2021-01-27", 27., 0., 0., "", "", 0., 
  33374.536, 0., 0., "", "", 0., "", "", "", "", "", "", "", "", "", "", "", 
  "", "", "", "", "", "", "", "", "", "", "", "", "", "", "", "", "", 809., 
  "", "", "", "", "", "", "", "", "", "", "", "", 75.12, ""}, 
 {"VAT", "Europe", "Vatican", "2021-01-28", 27., 0., 0., "", "", 0., 
  33374.536, 0., 0., "", "", 0., "", "", "", "", "", "", "", "", "", "", "", 
  "", "", "", "", "", "", "", "", "", "", "", "", "", "", "", "", "", 809., 
  "", "", "", "", "", "", "", "", "", "", "", "", 75.12, ""}, 
 {"VAT", "Europe", "Vatican", "2021-01-29", 27., 0., 0., "", "", 0., 
  33374.536, 0., 0., "", "", 0., "", "", "", "", "", "", "", "", "", "", "", 
  "", "", "", "", "", "", "", "", "", "", "", "", "", "", "", "", "", 809., 
  "", "", "", "", "", "", "", "", "", "", "", "", 75.12, ""}, 
 {"VAT", "Europe", "Vatican", "2021-01-30", 27., 0., 0., "", "", 0., 
  33374.536, 0., 0., "", "", 0., "", "", "", "", "", "", "", "", "", "", "", 
  "", "", "", "", "", "", "", "", "", "", "", "", "", "", "", "", "", 809., 
  "", "", "", "", "", "", "", "", "", "", "", "", 75.12, ""}, 
 {"VAT", "Europe", "Vatican", "2021-01-31", 27., 0., 0., "", "", 0., 
  33374.536, 0., 0., "", "", 0., "", "", "", "", "", "", "", "", "", "", "", 
  "", "", "", "", "", "", "", "", "", "", "", "", "", "", "", "", "", 809., 
  "", "", "", "", "", "", "", "", "", "", "", "", 75.12, ""}, 
 {"VAT", "Europe", "Vatican", "2021-02-01", 27., 0., 0., "", "", 0., 
  33374.536, 0., 0., "", "", 0., "", "", "", "", "", "", "", "", "", "", "", 
  "", "", "", "", "", "", "", "", "", "", "", "", "", "", "", "", "", 809., 
  "", "", "", "", "", "", "", "", "", "", "", "", 75.12, ""}, 
 {"VAT", "Europe", "Vatican", "2021-02-02", 27., 0., 0., "", "", 0., 
  33374.536, 0., 0., "", "", 0., "", "", "", "", "", "", "", "", "", "", "", 
  "", "", "", "", "", "", "", "", "", "", "", "", "", "", "", "", "", 809., 
  "", "", "", "", "", "", "", "", "", "", "", "", 75.12, ""}, 
 {"VAT", "Europe", "Vatican", "2021-02-03", 27., 0., 0., "", "", 0., 
  33374.536, 0., 0., "", "", 0., "", "", "", "", "", "", "", "", "", "", "", 
  "", "", "", "", "", "", "", "", "", "", "", "", "", "", "", "", "", 809., 
  "", "", "", "", "", "", "", "", "", "", "", "", 75.12, ""}, 
 {"VAT", "Europe", "Vatican", "2021-02-04", 27., 0., 0., "", "", 0., 
  33374.536, 0., 0., "", "", 0., "", "", "", "", "", "", "", "", "", "", "", 
  "", "", "", "", "", "", "", "", "", "", "", "", "", "", "", "", "", 809., 
  "", "", "", "", "", "", "", "", "", "", "", "", 75.12, ""}, 
 {"VAT", "Europe", "Vatican", "2021-02-05", 27., 0., 0., "", "", 0., 
  33374.536, 0., 0., "", "", 0., "", "", "", "", "", "", "", "", "", "", "", 
  "", "", "", "", "", "", "", "", "", "", "", "", "", "", "", "", "", 809., 
  "", "", "", "", "", "", "", "", "", "", "", "", 75.12, ""}, 
 {"VAT", "Europe", "Vatican", "2021-02-06", 27., 0., 0., "", "", 0., 
  33374.536, 0., 0., "", "", 0., "", "", "", "", "", "", "", "", "", "", "", 
  "", "", "", "", "", "", "", "", "", "", "", "", "", "", "", "", "", 809., 
  "", "", "", "", "", "", "", "", "", "", "", "", 75.12, ""}, 
 {"VAT", "Europe", "Vatican", "2021-02-07", 27., 0., 0., "", "", 0., 
  33374.536, 0., 0., "", "", 0., "", "", "", "", "", "", "", "", "", "", "", 
  "", "", "", "", "", "", "", "", "", "", "", "", "", "", "", "", "", 809., 
  "", "", "", "", "", "", "", "", "", "", "", "", 75.12, ""}, 
 {"VAT", "Europe", "Vatican", "2021-02-08", 27., 0., 0., "", "", 0., 
  33374.536, 0., 0., "", "", 0., "", "", "", "", "", "", "", "", "", "", "", 
  "", "", "", "", "", "", "", "", "", "", "", "", "", "", "", "", "", 809., 
  "", "", "", "", "", "", "", "", "", "", "", "", 75.12, ""}, 
 {"VAT", "Europe", "Vatican", "2021-02-09", 27., 0., 0., "", "", 0., 
  33374.536, 0., 0., "", "", 0., "", "", "", "", "", "", "", "", "", "", "", 
  "", "", "", "", "", "", "", "", "", "", "", "", "", "", "", "", "", 809., 
  "", "", "", "", "", "", "", "", "", "", "", "", 75.12, ""}, 
 {"VAT", "Europe", "Vatican", "2021-02-10", 27., 0., 0., "", "", 0., 
  33374.536, 0., 0., "", "", 0., "", "", "", "", "", "", "", "", "", "", "", 
  "", "", "", "", "", "", "", "", "", "", "", "", "", "", "", "", "", 809., 
  "", "", "", "", "", "", "", "", "", "", "", "", 75.12, ""}, 
 {"VAT", "Europe", "Vatican", "2021-02-11", 27., 0., 0., "", "", 0., 
  33374.536, 0., 0., "", "", 0., "", "", "", "", "", "", "", "", "", "", "", 
  "", "", "", "", "", "", "", "", "", "", "", "", "", "", "", "", "", 809., 
  "", "", "", "", "", "", "", "", "", "", "", "", 75.12, ""}, 
 {"VAT", "Europe", "Vatican", "2021-02-12", 27., 0., 0., "", "", 0., 
  33374.536, 0., 0., "", "", 0., "", "", "", "", "", "", "", "", "", "", "", 
  "", "", "", "", "", "", "", "", "", "", "", "", "", "", "", "", "", 809., 
  "", "", "", "", "", "", "", "", "", "", "", "", 75.12, ""}, 
 {"VAT", "Europe", "Vatican", "2021-02-13", 27., 0., 0., "", "", 0., 
  33374.536, 0., 0., "", "", 0., "", "", "", "", "", "", "", "", "", "", "", 
  "", "", "", "", "", "", "", "", "", "", "", "", "", "", "", "", "", 809., 
  "", "", "", "", "", "", "", "", "", "", "", "", 75.12, ""}, 
 {"VAT", "Europe", "Vatican", "2021-02-14", 27., 0., 0., "", "", 0., 
  33374.536, 0., 0., "", "", 0., "", "", "", "", "", "", "", "", "", "", "", 
  "", "", "", "", "", "", "", "", "", "", "", "", "", "", "", "", "", 809., 
  "", "", "", "", "", "", "", "", "", "", "", "", 75.12, ""}, 
 {"VAT", "Europe", "Vatican", "2021-02-15", 27., 0., 0., "", "", 0., 
  33374.536, 0., 0., "", "", 0., "", "", "", "", "", "", "", "", "", "", "", 
  "", "", "", "", "", "", "", "", "", "", "", "", "", "", "", "", "", 809., 
  "", "", "", "", "", "", "", "", "", "", "", "", 75.12, ""}, 
 {"VAT", "Europe", "Vatican", "2021-02-16", 27., 0., 0., "", "", 0., 
  33374.536, 0., 0., "", "", 0., "", "", "", "", "", "", "", "", "", "", "", 
  "", "", "", "", "", "", "", "", "", "", "", "", "", "", "", "", "", 809., 
  "", "", "", "", "", "", "", "", "", "", "", "", 75.12, ""}, 
 {"VAT", "Europe", "Vatican", "2021-02-17", 27., 0., 0., "", "", 0., 
  33374.536, 0., 0., "", "", 0., "", "", "", "", "", "", "", "", "", "", "", 
  "", "", "", "", "", "", "", "", "", "", "", "", "", "", "", "", "", 809., 
  "", "", "", "", "", "", "", "", "", "", "", "", 75.12, ""}, 
 {"VAT", "Europe", "Vatican", "2021-02-18", 27., 0., 0., "", "", 0., 
  33374.536, 0., 0., "", "", 0., "", "", "", "", "", "", "", "", "", "", "", 
  "", "", "", "", "", "", "", "", "", "", "", "", "", "", "", "", "", 809., 
  "", "", "", "", "", "", "", "", "", "", "", "", 75.12, ""}, 
 {"VAT", "Europe", "Vatican", "2021-02-19", 27., 0., 0., "", "", 0., 
  33374.536, 0., 0., "", "", 0., "", "", "", "", "", "", "", "", "", "", "", 
  "", "", "", "", "", "", "", "", "", "", "", "", "", "", "", "", "", 809., 
  "", "", "", "", "", "", "", "", "", "", "", "", 75.12, ""}, 
 {"VAT", "Europe", "Vatican", "2021-02-20", 27., 0., 0., "", "", 0., 
  33374.536, 0., 0., "", "", 0., "", "", "", "", "", "", "", "", "", "", "", 
  "", "", "", "", "", "", "", "", "", "", "", "", "", "", "", "", "", 809., 
  "", "", "", "", "", "", "", "", "", "", "", "", 75.12, ""}, 
 {"VAT", "Europe", "Vatican", "2021-02-21", 27., 0., 0., "", "", 0., 
  33374.536, 0., 0., "", "", 0., "", "", "", "", "", "", "", "", "", "", "", 
  "", "", "", "", "", "", "", "", "", "", "", "", "", "", "", "", "", 809., 
  "", "", "", "", "", "", "", "", "", "", "", "", 75.12, ""}, 
 {"VAT", "Europe", "Vatican", "2021-02-22", 27., 0., 0., "", "", 0., 
  33374.536, 0., 0., "", "", 0., "", "", "", "", "", "", "", "", "", "", "", 
  "", "", "", "", "", "", "", "", "", "", "", "", "", "", "", "", "", 809., 
  "", "", "", "", "", "", "", "", "", "", "", "", 75.12, ""}, 
 {"VAT", "Europe", "Vatican", "2021-02-23", 27., 0., 0., "", "", 0., 
  33374.536, 0., 0., "", "", 0., "", "", "", "", "", "", "", "", "", "", "", 
  "", "", "", "", "", "", "", "", "", "", "", "", "", "", "", "", "", 809., 
  "", "", "", "", "", "", "", "", "", "", "", "", 75.12, ""}, 
 {"VAT", "Europe", "Vatican", "2021-02-24", 27., 0., 0., "", "", 0., 
  33374.536, 0., 0., "", "", 0., "", "", "", "", "", "", "", "", "", "", "", 
  "", "", "", "", "", "", "", "", "", "", "", "", "", "", "", "", "", 809., 
  "", "", "", "", "", "", "", "", "", "", "", "", 75.12, ""}, 
 {"VAT", "Europe", "Vatican", "2021-02-25", 27., 0., 0., "", "", 0., 
  33374.536, 0., 0., "", "", 0., "", "", "", "", "", "", "", "", "", "", "", 
  "", "", "", "", "", "", "", "", "", "", "", "", "", "", "", "", "", 809., 
  "", "", "", "", "", "", "", "", "", "", "", "", 75.12, ""}, 
 {"VAT", "Europe", "Vatican", "2021-02-26", 27., 0., 0., "", "", 0., 
  33374.536, 0., 0., "", "", 0., "", "", "", "", "", "", "", "", "", "", "", 
  "", "", "", "", "", "", "", "", "", "", "", "", "", "", "", "", "", 809., 
  "", "", "", "", "", "", "", "", "", "", "", "", 75.12, ""}, 
 {"VAT", "Europe", "Vatican", "2021-02-27", 27., 0., 0., "", "", 0., 
  33374.536, 0., 0., "", "", 0., "", "", "", "", "", "", "", "", "", "", "", 
  "", "", "", "", "", "", "", "", "", "", "", "", "", "", "", "", "", 809., 
  "", "", "", "", "", "", "", "", "", "", "", "", 75.12, ""}, 
 {"VAT", "Europe", "Vatican", "2021-02-28", 27., 0., 0., "", "", 0., 
  33374.536, 0., 0., "", "", 0., "", "", "", "", "", "", "", "", "", "", "", 
  "", "", "", "", "", "", "", "", "", "", "", "", "", "", "", "", "", 809., 
  "", "", "", "", "", "", "", "", "", "", "", "", 75.12, ""}, 
 {"VAT", "Europe", "Vatican", "2021-03-01", 27., 0., 0., "", "", 0., 
  33374.536, 0., 0., "", "", 0., "", "", "", "", "", "", "", "", "", "", "", 
  "", "", "", "", "", "", "", "", "", "", "", "", "", "", "", "", "", 809., 
  "", "", "", "", "", "", "", "", "", "", "", "", 75.12, ""}, 
 {"VAT", "Europe", "Vatican", "2021-03-02", 27., 0., 0., "", "", 0., 
  33374.536, 0., 0., "", "", 0., "", "", "", "", "", "", "", "", "", "", "", 
  "", "", "", "", "", "", "", "", "", "", "", "", "", "", "", "", "", 809., 
  "", "", "", "", "", "", "", "", "", "", "", "", 75.12, ""}, 
 {"VAT", "Europe", "Vatican", "2021-03-03", 27., 0., 0., "", "", 0., 
  33374.536, 0., 0., "", "", 0., "", "", "", "", "", "", "", "", "", "", "", 
  "", "", "", "", "", "", "", "", "", "", "", "", "", "", "", "", "", 809., 
  "", "", "", "", "", "", "", "", "", "", "", "", 75.12, ""}, 
 {"VAT", "Europe", "Vatican", "2021-03-04", 27., 0., 0., "", "", 0., 
  33374.536, 0., 0., "", "", 0., "", "", "", "", "", "", "", "", "", "", "", 
  "", "", "", "", "", "", "", "", "", "", "", "", "", "", "", "", "", 809., 
  "", "", "", "", "", "", "", "", "", "", "", "", 75.12, ""}, 
 {"VAT", "Europe", "Vatican", "2021-03-05", 27., 0., 0., "", "", 0., 
  33374.536, 0., 0., "", "", 0., "", "", "", "", "", "", "", "", "", "", "", 
  "", "", "", "", "", "", "", "", "", "", "", "", "", "", "", "", "", 809., 
  "", "", "", "", "", "", "", "", "", "", "", "", 75.12, ""}, 
 {"VAT", "Europe", "Vatican", "2021-03-06", 27., 0., 0., "", "", 0., 
  33374.536, 0., 0., "", "", 0., "", "", "", "", "", "", "", "", "", "", "", 
  "", "", "", "", "", "", "", "", "", "", "", "", "", "", "", "", "", 809., 
  "", "", "", "", "", "", "", "", "", "", "", "", 75.12, ""}, 
 {"VAT", "Europe", "Vatican", "2021-03-07", 27., 0., 0., "", "", 0., 
  33374.536, 0., 0., "", "", 0., "", "", "", "", "", "", "", "", "", "", "", 
  "", "", "", "", "", "", "", "", "", "", "", "", "", "", "", "", "", 809., 
  "", "", "", "", "", "", "", "", "", "", "", "", 75.12, ""}, 
 {"VAT", "Europe", "Vatican", "2021-03-08", 27., 0., 0., "", "", 0., 
  33374.536, 0., 0., "", "", 0., "", "", "", "", "", "", "", "", "", "", "", 
  "", "", "", "", "", "", "", "", "", "", "", "", "", "", "", "", "", 809., 
  "", "", "", "", "", "", "", "", "", "", "", "", 75.12, ""}, 
 {"VAT", "Europe", "Vatican", "2021-03-09", 27., 0., 0., "", "", 0., 
  33374.536, 0., 0., "", "", 0., "", "", "", "", "", "", "", "", "", "", "", 
  "", "", "", "", "", "", "", "", "", "", "", "", "", "", "", "", "", 809., 
  "", "", "", "", "", "", "", "", "", "", "", "", 75.12, ""}, 
 {"VAT", "Europe", "Vatican", "2021-03-10", 27., 0., 0., "", "", 0., 
  33374.536, 0., 0., "", "", 0., "", "", "", "", "", "", "", "", "", "", "", 
  "", "", "", "", "", "", "", "", "", "", "", "", "", "", "", "", "", 809., 
  "", "", "", "", "", "", "", "", "", "", "", "", 75.12, ""}, 
 {"VAT", "Europe", "Vatican", "2021-03-11", 27., 0., 0., "", "", 0., 
  33374.536, 0., 0., "", "", 0., "", "", "", "", "", "", "", "", "", "", "", 
  "", "", "", "", "", "", "", "", "", "", "", "", "", "", "", "", "", 809., 
  "", "", "", "", "", "", "", "", "", "", "", "", 75.12, ""}, 
 {"VAT", "Europe", "Vatican", "2021-03-12", 27., 0., 0., "", "", 0., 
  33374.536, 0., 0., "", "", 0., "", "", "", "", "", "", "", "", "", "", "", 
  "", "", "", "", "", "", "", "", "", "", "", "", "", "", "", "", "", 809., 
  "", "", "", "", "", "", "", "", "", "", "", "", 75.12, ""}, 
 {"VAT", "Europe", "Vatican", "2021-03-13", 27., 0., 0., "", "", 0., 
  33374.536, 0., 0., "", "", 0., "", "", "", "", "", "", "", "", "", "", "", 
  "", "", "", "", "", "", "", "", "", "", "", "", "", "", "", "", "", 809., 
  "", "", "", "", "", "", "", "", "", "", "", "", 75.12, ""}, 
 {"VAT", "Europe", "Vatican", "2021-03-14", 27., 0., 0., "", "", 0., 
  33374.536, 0., 0., "", "", 0., "", "", "", "", "", "", "", "", "", "", "", 
  "", "", "", "", "", "", "", "", "", "", "", "", "", "", "", "", "", 809., 
  "", "", "", "", "", "", "", "", "", "", "", "", 75.12, ""}, 
 {"VAT", "Europe", "Vatican", "2021-03-15", 27., 0., 0., "", "", 0., 
  33374.536, 0., 0., "", "", 0., "", "", "", "", "", "", "", "", "", "", "", 
  "", "", "", "", "", "", "", "", "", "", "", "", "", "", "", "", "", 809., 
  "", "", "", "", "", "", "", "", "", "", "", "", 75.12, ""}, 
 {"VAT", "Europe", "Vatican", "2021-03-16", 27., 0., 0., "", "", 0., 
  33374.536, 0., 0., "", "", 0., "", "", "", "", "", "", "", "", "", "", "", 
  "", "", "", "", "", "", "", "", "", "", "", "", "", "", "", "", "", 809., 
  "", "", "", "", "", "", "", "", "", "", "", "", 75.12, ""}, 
 {"VAT", "Europe", "Vatican", "2021-03-17", 27., 0., 0., "", "", 0., 
  33374.536, 0., 0., "", "", 0., "", "", "", "", "", "", "", "", "", "", "", 
  "", "", "", "", "", "", "", "", "", "", "", "", "", "", "", "", "", 809., 
  "", "", "", "", "", "", "", "", "", "", "", "", 75.12, ""}, 
 {"VAT", "Europe", "Vatican", "2021-03-18", 27., 0., 0., "", "", 0., 
  33374.536, 0., 0., "", "", 0., "", "", "", "", "", "", "", "", "", "", "", 
  "", "", "", "", "", "", "", "", "", "", "", "", "", "", "", "", "", 809., 
  "", "", "", "", "", "", "", "", "", "", "", "", 75.12, ""}, 
 {"VAT", "Europe", "Vatican", "2021-03-19", 27., 0., 0., "", "", 0., 
  33374.536, 0., 0., "", "", 0., "", "", "", "", "", "", "", "", "", "", "", 
  "", "", "", "", "", "", "", "", "", "", "", "", "", "", "", "", "", 809., 
  "", "", "", "", "", "", "", "", "", "", "", "", 75.12, ""}, 
 {"VAT", "Europe", "Vatican", "2021-03-20", 27., 0., 0., "", "", 0., 
  33374.536, 0., 0., "", "", 0., "", "", "", "", "", "", "", "", "", "", "", 
  "", "", "", "", "", "", "", "", "", "", "", "", "", "", "", "", "", 809., 
  "", "", "", "", "", "", "", "", "", "", "", "", 75.12, ""}, 
 {"VAT", "Europe", "Vatican", "2021-03-21", 27., 0., 0., "", "", 0., 
  33374.536, 0., 0., "", "", 0., "", "", "", "", "", "", "", "", "", "", "", 
  "", "", "", "", "", "", "", "", "", "", "", "", "", "", "", "", "", 809., 
  "", "", "", "", "", "", "", "", "", "", "", "", 75.12, ""}, 
 {"VAT", "Europe", "Vatican", "2021-03-22", 27., 0., 0., "", "", 0., 
  33374.536, 0., 0., "", "", 0., "", "", "", "", "", "", "", "", "", "", "", 
  "", "", "", "", "", "", "", "", "", "", "", "", "", "", "", "", "", 809., 
  "", "", "", "", "", "", "", "", "", "", "", "", 75.12, ""}, 
 {"VAT", "Europe", "Vatican", "2021-03-23", 27., 0., 0., "", "", 0., 
  33374.536, 0., 0., "", "", 0., "", "", "", "", "", "", "", "", "", "", "", 
  "", "", "", "", "", "", "", "", "", "", "", "", "", "", "", "", "", 809., 
  "", "", "", "", "", "", "", "", "", "", "", "", 75.12, ""}, 
 {"VAT", "Europe", "Vatican", "2021-03-24", 27., 0., 0., "", "", 0., 
  33374.536, 0., 0., "", "", 0., "", "", "", "", "", "", "", "", "", "", "", 
  "", "", "", "", "", "", "", "", "", "", "", "", "", "", "", "", "", 809., 
  "", "", "", "", "", "", "", "", "", "", "", "", 75.12, ""}, 
 {"VAT", "Europe", "Vatican", "2021-03-25", 27., 0., 0., "", "", 0., 
  33374.536, 0., 0., "", "", 0., "", "", "", "", "", "", "", "", "", "", "", 
  "", "", "", "", "", "", "", "", "", "", "", "", "", "", "", "", "", 809., 
  "", "", "", "", "", "", "", "", "", "", "", "", 75.12, ""}, 
 {"VAT", "Europe", "Vatican", "2021-03-26", 27., 0., 0., "", "", 0., 
  33374.536, 0., 0., "", "", 0., "", "", "", "", "", "", "", "", "", "", "", 
  "", "", "", "", "", "", "", "", "", "", "", "", "", "", "", "", "", 809., 
  "", "", "", "", "", "", "", "", "", "", "", "", 75.12, ""}, 
 {"VAT", "Europe", "Vatican", "2021-03-27", 27., 0., 0., "", "", 0., 
  33374.536, 0., 0., "", "", 0., "", "", "", "", "", "", "", "", "", "", "", 
  "", "", "", "", "", "", "", "", "", "", "", "", "", "", "", "", "", 809., 
  "", "", "", "", "", "", "", "", "", "", "", "", 75.12, ""}, 
 {"VAT", "Europe", "Vatican", "2021-03-28", 27., 0., 0., "", "", 0., 
  33374.536, 0., 0., "", "", 0., "", "", "", "", "", "", "", "", "", "", "", 
  "", "", "", "", "", "", "", "", "", "", "", "", "", "", "", "", "", 809., 
  "", "", "", "", "", "", "", "", "", "", "", "", 75.12, ""}, 
 {"VAT", "Europe", "Vatican", "2021-03-29", 27., 0., 0., "", "", 0., 
  33374.536, 0., 0., "", "", 0., "", "", "", "", "", "", "", "", "", "", "", 
  "", "", "", "", "", "", "", "", "", "", "", "", "", "", "", "", "", 809., 
  "", "", "", "", "", "", "", "", "", "", "", "", 75.12, ""}, 
 {"VAT", "Europe", "Vatican", "2021-03-30", 27., 0., 0., "", "", 0., 
  33374.536, 0., 0., "", "", 0., "", "", "", "", "", "", "", "", "", "", "", 
  "", "", "", "", "", "", "", "", "", "", "", "", "", "", "", "", "", 809., 
  "", "", "", "", "", "", "", "", "", "", "", "", 75.12, ""}, 
 {"VAT", "Europe", "Vatican", "2021-03-31", 27., 0., 0., "", "", 0., 
  33374.536, 0., 0., "", "", 0., "", "", "", "", "", "", "", "", "", "", "", 
  "", "", "", "", "", "", "", "", "", "", "", "", "", "", "", "", "", 809., 
  "", "", "", "", "", "", "", "", "", "", "", "", 75.12, ""}, 
 {"VAT", "Europe", "Vatican", "2021-04-01", 27., 0., 0., "", "", 0., 
  33374.536, 0., 0., "", "", 0., "", "", "", "", "", "", "", "", "", "", "", 
  "", "", "", "", "", "", "", "", "", "", "", "", "", "", "", "", "", 809., 
  "", "", "", "", "", "", "", "", "", "", "", "", 75.12, ""}, 
 {"VAT", "Europe", "Vatican", "2021-04-02", 27., 0., 0., "", "", 0., 
  33374.536, 0., 0., "", "", 0., "", "", "", "", "", "", "", "", "", "", "", 
  "", "", "", "", "", "", "", "", "", "", "", "", "", "", "", "", "", 809., 
  "", "", "", "", "", "", "", "", "", "", "", "", 75.12, ""}, 
 {"VAT", "Europe", "Vatican", "2021-04-03", 27., 0., 0., "", "", 0., 
  33374.536, 0., 0., "", "", 0., "", "", "", "", "", "", "", "", "", "", "", 
  "", "", "", "", "", "", "", "", "", "", "", "", "", "", "", "", "", 809., 
  "", "", "", "", "", "", "", "", "", "", "", "", 75.12, ""}, 
 {"VAT", "Europe", "Vatican", "2021-04-04", 27., 0., 0., "", "", 0., 
  33374.536, 0., 0., "", "", 0., "", "", "", "", "", "", "", "", "", "", "", 
  "", "", "", "", "", "", "", "", "", "", "", "", "", "", "", "", "", 809., 
  "", "", "", "", "", "", "", "", "", "", "", "", 75.12, ""}, 
 {"VAT", "Europe", "Vatican", "2021-04-05", 27., 0., 0., "", "", 0., 
  33374.536, 0., 0., "", "", 0., "", "", "", "", "", "", "", "", "", "", "", 
  "", "", "", "", "", "", "", "", "", "", "", "", "", "", "", "", "", 809., 
  "", "", "", "", "", "", "", "", "", "", "", "", 75.12, ""}, 
 {"VAT", "Europe", "Vatican", "2021-04-06", 27., 0., 0., "", "", 0., 
  33374.536, 0., 0., "", "", 0., "", "", "", "", "", "", "", "", "", "", "", 
  "", "", "", "", "", "", "", "", "", "", "", "", "", "", "", "", "", 809., 
  "", "", "", "", "", "", "", "", "", "", "", "", 75.12, ""}, 
 {"VAT", "Europe", "Vatican", "2021-04-07", 27., 0., 0., "", "", 0., 
  33374.536, 0., 0., "", "", 0., "", "", "", "", "", "", "", "", "", "", "", 
  "", "", "", "", "", "", "", "", "", "", "", "", "", "", "", "", "", 809., 
  "", "", "", "", "", "", "", "", "", "", "", "", 75.12, ""}, 
 {"VAT", "Europe", "Vatican", "2021-04-08", 27., 0., 0., "", "", 0., 
  33374.536, 0., 0., "", "", 0., "", "", "", "", "", "", "", "", "", "", "", 
  "", "", "", "", "", "", "", "", "", "", "", "", "", "", "", "", "", 809., 
  "", "", "", "", "", "", "", "", "", "", "", "", 75.12, ""}, 
 {"VAT", "Europe", "Vatican", "2021-04-09", 27., 0., 0., "", "", 0., 
  33374.536, 0., 0., "", "", 0., "", "", "", "", "", "", "", "", "", "", "", 
  "", "", "", "", "", "", "", "", "", "", "", "", "", "", "", "", "", 809., 
  "", "", "", "", "", "", "", "", "", "", "", "", 75.12, ""}, 
 {"VAT", "Europe", "Vatican", "2021-04-10", 27., 0., 0., "", "", 0., 
  33374.536, 0., 0., "", "", 0., "", "", "", "", "", "", "", "", "", "", "", 
  "", "", "", "", "", "", "", "", "", "", "", "", "", "", "", "", "", 809., 
  "", "", "", "", "", "", "", "", "", "", "", "", 75.12, ""}, 
 {"VAT", "Europe", "Vatican", "2021-04-11", 27., 0., 0., "", "", 0., 
  33374.536, 0., 0., "", "", 0., "", "", "", "", "", "", "", "", "", "", "", 
  "", "", "", "", "", "", "", "", "", "", "", "", "", "", "", "", "", 809., 
  "", "", "", "", "", "", "", "", "", "", "", "", 75.12, ""}, 
 {"VAT", "Europe", "Vatican", "2021-04-12", 27., 0., 0., "", "", 0., 
  33374.536, 0., 0., "", "", 0., "", "", "", "", "", "", "", "", "", "", "", 
  "", "", "", "", "", "", "", "", "", "", "", "", "", "", "", "", "", 809., 
  "", "", "", "", "", "", "", "", "", "", "", "", 75.12, ""}, 
 {"VAT", "Europe", "Vatican", "2021-04-13", 27., 0., 0., "", "", 0., 
  33374.536, 0., 0., "", "", 0., "", "", "", "", "", "", "", "", "", "", "", 
  "", "", "", "", "", "", "", "", "", "", "", "", "", "", "", "", "", 809., 
  "", "", "", "", "", "", "", "", "", "", "", "", 75.12, ""}, 
 {"VAT", "Europe", "Vatican", "2021-04-14", 27., 0., 0., "", "", 0., 
  33374.536, 0., 0., "", "", 0., "", "", "", "", "", "", "", "", "", "", "", 
  "", "", "", "", "", "", "", "", "", "", "", "", "", "", "", "", "", 809., 
  "", "", "", "", "", "", "", "", "", "", "", "", 75.12, ""}, 
 {"VAT", "Europe", "Vatican", "2021-04-15", 27., 0., 0., "", "", 0., 
  33374.536, 0., 0., "", "", 0., "", "", "", "", "", "", "", "", "", "", "", 
  "", "", "", "", "", "", "", "", "", "", "", "", "", "", "", "", "", 809., 
  "", "", "", "", "", "", "", "", "", "", "", "", 75.12, ""}, 
 {"VAT", "Europe", "Vatican", "2021-04-16", 27., 0., 0., "", "", 0., 
  33374.536, 0., 0., "", "", 0., "", "", "", "", "", "", "", "", "", "", "", 
  "", "", "", "", "", "", "", "", "", "", "", "", "", "", "", "", "", 809., 
  "", "", "", "", "", "", "", "", "", "", "", "", 75.12, ""}, 
 {"VAT", "Europe", "Vatican", "2021-04-17", 27., 0., 0., "", "", 0., 
  33374.536, 0., 0., "", "", 0., "", "", "", "", "", "", "", "", "", "", "", 
  "", "", "", "", "", "", "", "", "", "", "", "", "", "", "", "", "", 809., 
  "", "", "", "", "", "", "", "", "", "", "", "", 75.12, ""}, 
 {"VAT", "Europe", "Vatican", "2021-04-18", 27., 0., 0., "", "", 0., 
  33374.536, 0., 0., "", "", 0., "", "", "", "", "", "", "", "", "", "", "", 
  "", "", "", "", "", "", "", "", "", "", "", "", "", "", "", "", "", 809., 
  "", "", "", "", "", "", "", "", "", "", "", "", 75.12, ""}, 
 {"VAT", "Europe", "Vatican", "2021-04-19", 27., 0., 0., "", "", 0., 
  33374.536, 0., 0., "", "", 0., "", "", "", "", "", "", "", "", "", "", "", 
  "", "", "", "", "", "", "", "", "", "", "", "", "", "", "", "", "", 809., 
  "", "", "", "", "", "", "", "", "", "", "", "", 75.12, ""}, 
 {"VAT", "Europe", "Vatican", "2021-04-20", 27., 0., 0., "", "", 0., 
  33374.536, 0., 0., "", "", 0., "", "", "", "", "", "", "", "", "", "", "", 
  "", "", "", "", "", "", "", "", "", "", "", "", "", "", "", "", "", 809., 
  "", "", "", "", "", "", "", "", "", "", "", "", 75.12, ""}, 
 {"VAT", "Europe", "Vatican", "2021-04-21", 27., 0., 0., "", "", 0., 
  33374.536, 0., 0., "", "", 0., "", "", "", "", "", "", "", "", "", "", "", 
  "", "", "", "", "", "", "", "", "", "", "", "", "", "", "", "", "", 809., 
  "", "", "", "", "", "", "", "", "", "", "", "", 75.12, ""}, 
 {"VAT", "Europe", "Vatican", "2021-04-22", 27., 0., 0., "", "", 0., 
  33374.536, 0., 0., "", "", 0., "", "", "", "", "", "", "", "", "", "", "", 
  "", "", "", "", "", "", "", "", "", "", "", "", "", "", "", "", "", 809., 
  "", "", "", "", "", "", "", "", "", "", "", "", 75.12, ""}, 
 {"VAT", "Europe", "Vatican", "2021-04-23", 27., 0., 0., "", "", 0., 
  33374.536, 0., 0., "", "", 0., "", "", "", "", "", "", "", "", "", "", "", 
  "", "", "", "", "", "", "", "", "", "", "", "", "", "", "", "", "", 809., 
  "", "", "", "", "", "", "", "", "", "", "", "", 75.12, ""}, 
 {"VAT", "Europe", "Vatican", "2021-04-24", 27., 0., 0., "", "", 0., 
  33374.536, 0., 0., "", "", 0., "", "", "", "", "", "", "", "", "", "", "", 
  "", "", "", "", "", "", "", "", "", "", "", "", "", "", "", "", "", 809., 
  "", "", "", "", "", "", "", "", "", "", "", "", 75.12, ""}, 
 {"VAT", "Europe", "Vatican", "2021-04-25", 27., 0., 0., "", "", 0., 
  33374.536, 0., 0., "", "", 0., "", "", "", "", "", "", "", "", "", "", "", 
  "", "", "", "", "", "", "", "", "", "", "", "", "", "", "", "", "", 809., 
  "", "", "", "", "", "", "", "", "", "", "", "", 75.12, ""}, 
 {"VAT", "Europe", "Vatican", "2021-04-26", 27., 0., 0., "", "", 0., 
  33374.536, 0., 0., "", "", 0., "", "", "", "", "", "", "", "", "", "", "", 
  "", "", "", "", "", "", "", "", "", "", "", "", "", "", "", "", "", 809., 
  "", "", "", "", "", "", "", "", "", "", "", "", 75.12, ""}, 
 {"VAT", "Europe", "Vatican", "2021-04-27", 27., 0., 0., "", "", 0., 
  33374.536, 0., 0., "", "", 0., "", "", "", "", "", "", "", "", "", "", "", 
  "", "", "", "", "", "", "", "", "", "", "", "", "", "", "", "", "", 809., 
  "", "", "", "", "", "", "", "", "", "", "", "", 75.12, ""}, 
 {"VAT", "Europe", "Vatican", "2021-04-28", 27., 0., 0., "", "", 0., 
  33374.536, 0., 0., "", "", 0., "", "", "", "", "", "", "", "", "", "", "", 
  "", "", "", "", "", "", "", "", "", "", "", "", "", "", "", "", "", 809., 
  "", "", "", "", "", "", "", "", "", "", "", "", 75.12, ""}, 
 {"VAT", "Europe", "Vatican", "2021-04-29", 27., 0., 0., "", "", 0., 
  33374.536, 0., 0., "", "", 0., "", "", "", "", "", "", "", "", "", "", "", 
  "", "", "", "", "", "", "", "", "", "", "", "", "", "", "", "", "", 809., 
  "", "", "", "", "", "", "", "", "", "", "", "", 75.12, ""}, 
 {"VAT", "Europe", "Vatican", "2021-04-30", 27., 0., 0., "", "", 0., 
  33374.536, 0., 0., "", "", 0., "", "", "", "", "", "", "", "", "", "", "", 
  "", "", "", "", "", "", "", "", "", "", "", "", "", "", "", "", "", 809., 
  "", "", "", "", "", "", "", "", "", "", "", "", 75.12, ""}, 
 {"VAT", "Europe", "Vatican", "2021-05-01", 27., 0., 0., "", "", 0., 
  33374.536, 0., 0., "", "", 0., "", "", "", "", "", "", "", "", "", "", "", 
  "", "", "", "", "", "", "", "", "", "", "", "", "", "", "", "", "", 809., 
  "", "", "", "", "", "", "", "", "", "", "", "", 75.12, ""}, 
 {"VAT", "Europe", "Vatican", "2021-05-02", 27., 0., 0., "", "", 0., 
  33374.536, 0., 0., "", "", 0., "", "", "", "", "", "", "", "", "", "", "", 
  "", "", "", "", "", "", "", "", "", "", "", "", "", "", "", "", "", 809., 
  "", "", "", "", "", "", "", "", "", "", "", "", 75.12, ""}, 
 {"VAT", "Europe", "Vatican", "2021-05-03", 27., 0., 0., "", "", 0., 
  33374.536, 0., 0., "", "", 0., "", "", "", "", "", "", "", "", "", "", "", 
  "", "", "", "", "", "", "", "", "", "", "", "", "", "", "", "", "", 809., 
  "", "", "", "", "", "", "", "", "", "", "", "", 75.12, ""}, 
 {"VAT", "Europe", "Vatican", "2021-05-04", 27., 0., 0., "", "", 0., 
  33374.536, 0., 0., "", "", 0., "", "", "", "", "", "", "", "", "", "", "", 
  "", "", "", "", "", "", "", "", "", "", "", "", "", "", "", "", "", 809., 
  "", "", "", "", "", "", "", "", "", "", "", "", 75.12, ""}, 
 {"VAT", "Europe", "Vatican", "2021-05-05", 27., 0., 0., "", "", 0., 
  33374.536, 0., 0., "", "", 0., "", "", "", "", "", "", "", "", "", "", "", 
  "", "", "", "", "", "", "", "", "", "", "", "", "", "", "", "", "", 809., 
  "", "", "", "", "", "", "", "", "", "", "", "", 75.12, ""}, 
 {"VAT", "Europe", "Vatican", "2021-05-06", 27., 0., 0., "", "", 0., 
  33374.536, 0., 0., "", "", 0., "", "", "", "", "", "", "", "", "", "", "", 
  "", "", "", "", "", "", "", "", "", "", "", "", "", "", "", "", "", 809., 
  "", "", "", "", "", "", "", "", "", "", "", "", 75.12, ""}, 
 {"VAT", "Europe", "Vatican", "2021-05-07", 27., 0., 0., "", "", 0., 
  33374.536, 0., 0., "", "", 0., "", "", "", "", "", "", "", "", "", "", "", 
  "", "", "", "", "", "", "", "", "", "", "", "", "", "", "", "", "", 809., 
  "", "", "", "", "", "", "", "", "", "", "", "", 75.12, ""}, 
 {"VAT", "Europe", "Vatican", "2021-05-08", 27., 0., 0., "", "", 0., 
  33374.536, 0., 0., "", "", 0., "", "", "", "", "", "", "", "", "", "", "", 
  "", "", "", "", "", "", "", "", "", "", "", "", "", "", "", "", "", 809., 
  "", "", "", "", "", "", "", "", "", "", "", "", 75.12, ""}, 
 {"VAT", "Europe", "Vatican", "2021-05-09", 27., 0., 0., "", "", 0., 
  33374.536, 0., 0., "", "", 0., "", "", "", "", "", "", "", "", "", "", "", 
  "", "", "", "", "", "", "", "", "", "", "", "", "", "", "", "", "", 809., 
  "", "", "", "", "", "", "", "", "", "", "", "", 75.12, ""}, 
 {"VAT", "Europe", "Vatican", "2021-05-10", 27., 0., 0., "", "", 0., 
  33374.536, 0., 0., "", "", 0., "", "", "", "", "", "", "", "", "", "", "", 
  "", "", "", "", "", "", "", "", "", "", "", "", "", "", "", "", "", 809., 
  "", "", "", "", "", "", "", "", "", "", "", "", 75.12, ""}, 
 {"VAT", "Europe", "Vatican", "2021-05-11", 27., 0., 0., "", "", 0., 
  33374.536, 0., 0., "", "", 0., "", "", "", "", "", "", "", "", "", "", "", 
  "", "", "", "", "", "", "", "", "", "", "", "", "", "", "", "", "", 809., 
  "", "", "", "", "", "", "", "", "", "", "", "", 75.12, ""}, 
 {"VAT", "Europe", "Vatican", "2021-05-12", 27., 0., 0., "", "", 0., 
  33374.536, 0., 0., "", "", 0., "", "", "", "", "", "", "", "", "", "", "", 
  "", "", "", "", "", "", "", "", "", "", "", "", "", "", "", "", "", 809., 
  "", "", "", "", "", "", "", "", "", "", "", "", 75.12, ""}, 
 {"VAT", "Europe", "Vatican", "2021-05-13", 27., 0., 0., "", "", 0., 
  33374.536, 0., 0., "", "", 0., "", "", "", "", "", "", "", "", "", "", "", 
  "", "", "", "", "", "", "", "", "", "", "", "", "", "", "", "", "", 809., 
  "", "", "", "", "", "", "", "", "", "", "", "", 75.12, ""}, 
 {"VAT", "Europe", "Vatican", "2021-05-14", 27., 0., 0., "", "", 0., 
  33374.536, 0., 0., "", "", 0., "", "", "", "", "", "", "", "", "", "", "", 
  "", "", "", "", "", "", "", "", "", "", "", "", "", "", "", "", "", 809., 
  "", "", "", "", "", "", "", "", "", "", "", "", 75.12, ""}, 
 {"VAT", "Europe", "Vatican", "2021-05-15", 27., 0., 0., "", "", 0., 
  33374.536, 0., 0., "", "", 0., "", "", "", "", "", "", "", "", "", "", "", 
  "", "", "", "", "", "", "", "", "", "", "", "", "", "", "", "", "", 809., 
  "", "", "", "", "", "", "", "", "", "", "", "", 75.12, ""}, 
 {"VAT", "Europe", "Vatican", "2021-05-16", 27., 0., 0., "", "", 0., 
  33374.536, 0., 0., "", "", 0., "", "", "", "", "", "", "", "", "", "", "", 
  "", "", "", "", "", "", "", "", "", "", "", "", "", "", "", "", "", 809., 
  "", "", "", "", "", "", "", "", "", "", "", "", 75.12, ""}, 
 {"VAT", "Europe", "Vatican", "2021-05-17", 27., 0., 0., "", "", 0., 
  33374.536, 0., 0., "", "", 0., "", "", "", "", "", "", "", "", "", "", "", 
  "", "", "", "", "", "", "", "", "", "", "", "", "", "", "", "", "", 809., 
  "", "", "", "", "", "", "", "", "", "", "", "", 75.12, ""}, 
 {"VAT", "Europe", "Vatican", "2021-05-18", 27., 0., 0., "", "", 0., 
  33374.536, 0., 0., "", "", 0., "", "", "", "", "", "", "", "", "", "", "", 
  "", "", "", "", "", "", "", "", "", "", "", "", "", "", "", "", "", 809., 
  "", "", "", "", "", "", "", "", "", "", "", "", 75.12, ""}, 
 {"VAT", "Europe", "Vatican", "2021-05-19", 27., 0., 0., "", "", 0., 
  33374.536, 0., 0., "", "", 0., "", "", "", "", "", "", "", "", "", "", "", 
  "", "", "", "", "", "", "", "", "", "", "", "", "", "", "", "", "", 809., 
  "", "", "", "", "", "", "", "", "", "", "", "", 75.12, ""}, 
 {"VAT", "Europe", "Vatican", "2021-05-20", 27., 0., 0., "", "", 0., 
  33374.536, 0., 0., "", "", 0., "", "", "", "", "", "", "", "", "", "", "", 
  "", "", "", "", "", "", "", "", "", "", "", "", "", "", "", "", "", 809., 
  "", "", "", "", "", "", "", "", "", "", "", "", 75.12, ""}, 
 {"VAT", "Europe", "Vatican", "2021-05-21", 27., 0., 0., "", "", 0., 
  33374.536, 0., 0., "", "", 0., "", "", "", "", "", "", "", "", "", "", "", 
  "", "", "", "", "", "", "", "", "", "", "", "", "", "", "", "", "", 809., 
  "", "", "", "", "", "", "", "", "", "", "", "", 75.12, ""}, 
 {"VAT", "Europe", "Vatican", "2021-05-22", 27., 0., 0., "", "", 0., 
  33374.536, 0., 0., "", "", 0., "", "", "", "", "", "", "", "", "", "", "", 
  "", "", "", "", "", "", "", "", "", "", "", "", "", "", "", "", "", 809., 
  "", "", "", "", "", "", "", "", "", "", "", "", 75.12, ""}, 
 {"VAT", "Europe", "Vatican", "2021-05-23", 27., 0., 0., "", "", 0., 
  33374.536, 0., 0., "", "", 0., "", "", "", "", "", "", "", "", "", "", "", 
  "", "", "", "", "", "", "", "", "", "", "", "", "", "", "", "", "", 809., 
  "", "", "", "", "", "", "", "", "", "", "", "", 75.12, ""}, 
 {"VAT", "Europe", "Vatican", "2021-05-24", 27., 0., 0., "", "", 0., 
  33374.536, 0., 0., "", "", 0., "", "", "", "", "", "", "", "", "", "", "", 
  "", "", "", "", "", "", "", "", "", "", "", "", "", "", "", "", "", 809., 
  "", "", "", "", "", "", "", "", "", "", "", "", 75.12, ""}, 
 {"VAT", "Europe", "Vatican", "2021-05-25", 27., 0., 0., "", "", 0., 
  33374.536, 0., 0., "", "", 0., "", "", "", "", "", "", "", "", "", "", "", 
  "", "", "", "", "", "", "", "", "", "", "", "", "", "", "", "", "", 809., 
  "", "", "", "", "", "", "", "", "", "", "", "", 75.12, ""}, 
 {"VAT", "Europe", "Vatican", "2021-05-26", 27., 0., 0., "", "", 0., 
  33374.536, 0., 0., "", "", 0., "", "", "", "", "", "", "", "", "", "", "", 
  "", "", "", "", "", "", "", "", "", "", "", "", "", "", "", "", "", 809., 
  "", "", "", "", "", "", "", "", "", "", "", "", 75.12, ""}, 
 {"VAT", "Europe", "Vatican", "2021-05-27", 27., 0., 0., "", "", 0., 
  33374.536, 0., 0., "", "", 0., "", "", "", "", "", "", "", "", "", "", "", 
  "", "", "", "", "", "", "", "", "", "", "", "", "", "", "", "", "", 809., 
  "", "", "", "", "", "", "", "", "", "", "", "", 75.12, ""}, 
 {"VAT", "Europe", "Vatican", "2021-05-28", 27., 0., 0., "", "", 0., 
  33374.536, 0., 0., "", "", 0., "", "", "", "", "", "", "", "", "", "", "", 
  "", "", "", "", "", "", "", "", "", "", "", "", "", "", "", "", "", 809., 
  "", "", "", "", "", "", "", "", "", "", "", "", 75.12, ""}, 
 {"VAT", "Europe", "Vatican", "2021-05-29", 27., 0., 0., "", "", 0., 
  33374.536, 0., 0., "", "", 0., "", "", "", "", "", "", "", "", "", "", "", 
  "", "", "", "", "", "", "", "", "", "", "", "", "", "", "", "", "", 809., 
  "", "", "", "", "", "", "", "", "", "", "", "", 75.12, ""}, 
 {"VAT", "Europe", "Vatican", "2021-05-30", 27., 0., 0., "", "", 0., 
  33374.536, 0., 0., "", "", 0., "", "", "", "", "", "", "", "", "", "", "", 
  "", "", "", "", "", "", "", "", "", "", "", "", "", "", "", "", "", 809., 
  "", "", "", "", "", "", "", "", "", "", "", "", 75.12, ""}, 
 {"VAT", "Europe", "Vatican", "2021-05-31", 27., 0., 0., "", "", 0., 
  33374.536, 0., 0., "", "", 0., "", "", "", "", "", "", "", "", "", "", "", 
  "", "", "", "", "", "", "", "", "", "", "", "", "", "", "", "", "", 809., 
  "", "", "", "", "", "", "", "", "", "", "", "", 75.12, ""}, 
 {"VAT", "Europe", "Vatican", "2021-06-01", 27., 0., 0., "", "", 0., 
  33374.536, 0., 0., "", "", 0., "", "", "", "", "", "", "", "", "", "", "", 
  "", "", "", "", "", "", "", "", "", "", "", "", "", "", "", "", "", 809., 
  "", "", "", "", "", "", "", "", "", "", "", "", 75.12, ""}, 
 {"VAT", "Europe", "Vatican", "2021-06-02", 27., 0., 0., "", "", 0., 
  33374.536, 0., 0., "", "", 0., "", "", "", "", "", "", "", "", "", "", "", 
  "", "", "", "", "", "", "", "", "", "", "", "", "", "", "", "", "", 809., 
  "", "", "", "", "", "", "", "", "", "", "", "", 75.12, ""}, 
 {"VAT", "Europe", "Vatican", "2021-06-03", 27., 0., 0., "", "", 0., 
  33374.536, 0., 0., "", "", 0., "", "", "", "", "", "", "", "", "", "", "", 
  "", "", "", "", "", "", "", "", "", "", "", "", "", "", "", "", "", 809., 
  "", "", "", "", "", "", "", "", "", "", "", "", 75.12, ""}, 
 {"VAT", "Europe", "Vatican", "2021-06-04", 27., 0., 0., "", "", 0., 
  33374.536, 0., 0., "", "", 0., "", "", "", "", "", "", "", "", "", "", "", 
  "", "", "", "", "", "", "", "", "", "", "", "", "", "", "", "", "", 809., 
  "", "", "", "", "", "", "", "", "", "", "", "", 75.12, ""}, 
 {"VAT", "Europe", "Vatican", "2021-06-05", 27., 0., 0., "", "", 0., 
  33374.536, 0., 0., "", "", 0., "", "", "", "", "", "", "", "", "", "", "", 
  "", "", "", "", "", "", "", "", "", "", "", "", "", "", "", "", "", 809., 
  "", "", "", "", "", "", "", "", "", "", "", "", 75.12, ""}, 
 {"VAT", "Europe", "Vatican", "2021-06-06", 27., 0., 0., "", "", 0., 
  33374.536, 0., 0., "", "", 0., "", "", "", "", "", "", "", "", "", "", "", 
  "", "", "", "", "", "", "", "", "", "", "", "", "", "", "", "", "", 809., 
  "", "", "", "", "", "", "", "", "", "", "", "", 75.12, ""}, 
 {"VAT", "Europe", "Vatican", "2021-06-07", 27., 0., 0., "", "", 0., 
  33374.536, 0., 0., "", "", 0., "", "", "", "", "", "", "", "", "", "", "", 
  "", "", "", "", "", "", "", "", "", "", "", "", "", "", "", "", "", 809., 
  "", "", "", "", "", "", "", "", "", "", "", "", 75.12, ""}, 
 {"VEN", "South America", "Venezuela", "2020-03-14", 2., 2., "", "", "", "", 
  0.07, 0.07, "", "", "", "", "", "", "", "", "", "", "", "", "", "", "", "", 
  "", "", "", "", "", "", "", "", "", "", "", "", "", "", "", 51.85, 
  2.8435943*^7, 36.253, 29., 6.614, 3.915, 16745.022, "", 204.85, 6.47, "", 
  "", "", 0.8, 72.06, 0.711}, {"VEN", "South America", "Venezuela", 
  "2020-03-15", 10., 8., "", "", "", "", 0.352, 0.281, "", "", "", "", "", 
  "", "", "", "", "", "", "", "", "", "", "", "", "", "", "", "", "", "", "", 
  "", "", "", "", "", "", "", 51.85, 2.8435943*^7, 36.253, 29., 6.614, 3.915, 
  16745.022, "", 204.85, 6.47, "", "", "", 0.8, 72.06, 0.711}, 
 {"VEN", "South America", "Venezuela", "2020-03-16", 17., 7., "", "", "", "", 
  0.598, 0.246, "", "", "", "", "", "", "", "", "", "", "", "", "", "", "", 
  "", "", "", "", "", "", "", "", "", "", "", "", "", "", "", "", 72.22, 
  2.8435943*^7, 36.253, 29., 6.614, 3.915, 16745.022, "", 204.85, 6.47, "", 
  "", "", 0.8, 72.06, 0.711}, {"VEN", "South America", "Venezuela", 
  "2020-03-17", 33., 16., "", "", "", "", 1.161, 0.563, "", "", "", "", "", 
  "", "", "", "", "", "", "", "", "", "", "", "", "", "", "", "", "", "", "", 
  "", "", "", "", "", "", "", 79.63, 2.8435943*^7, 36.253, 29., 6.614, 3.915, 
  16745.022, "", 204.85, 6.47, "", "", "", 0.8, 72.06, 0.711}, 
 {"VEN", "South America", "Venezuela", "2020-03-18", 36., 3., "", "", "", "", 
  1.266, 0.106, "", "", "", "", "", "", "", "", "", "", "", "", "", "", "", 
  "", "", "", "", "", "", "", "", "", "", "", "", "", "", "", "", 82.41, 
  2.8435943*^7, 36.253, 29., 6.614, 3.915, 16745.022, "", 204.85, 6.47, "", 
  "", "", 0.8, 72.06, 0.711}, {"VEN", "South America", "Venezuela", 
  "2020-03-19", 42., 6., 6., "", "", 0., 1.477, 0.211, 0.211, "", "", 0., "", 
  "", "", "", "", "", "", "", "", "", "", "", "", "", "", "", "", "", "", "", 
  "", "", "", "", "", "", "", 82.41, 2.8435943*^7, 36.253, 29., 6.614, 3.915, 
  16745.022, "", 204.85, 6.47, "", "", "", 0.8, 72.06, 0.711}, 
 {"VEN", "South America", "Venezuela", "2020-03-20", 42., 0., 6., "", "", 0., 
  1.477, 0., 0.211, "", "", 0., "", "", "", "", "", "", "", "", "", "", "", 
  "", "", "", "", "", "", "", "", "", "", "", "", "", "", "", "", 82.41, 
  2.8435943*^7, 36.253, 29., 6.614, 3.915, 16745.022, "", 204.85, 6.47, "", 
  "", "", 0.8, 72.06, 0.711}, {"VEN", "South America", "Venezuela", 
  "2020-03-21", 70., 28., 9.714, "", "", 0., 2.462, 0.985, 0.342, "", "", 0., 
  "", "", "", "", "", "", "", "", "", "", "", "", "", "", "", "", "", "", "", 
  "", "", "", "", "", "", "", "", 82.41, 2.8435943*^7, 36.253, 29., 6.614, 
  3.915, 16745.022, "", 204.85, 6.47, "", "", "", 0.8, 72.06, 0.711}, 
 {"VEN", "South America", "Venezuela", "2020-03-22", 70., 0., 8.571, "", "", 
  0., 2.462, 0., 0.301, "", "", 0., "", "", "", "", "", "", "", "", "", "", 
  "", "", "", "", "", "", "", "", "", "", "", "", "", "", "", "", "", 82.41, 
  2.8435943*^7, 36.253, 29., 6.614, 3.915, 16745.022, "", 204.85, 6.47, "", 
  "", "", 0.8, 72.06, 0.711}, {"VEN", "South America", "Venezuela", 
  "2020-03-23", 77., 7., 8.571, "", "", 0., 2.708, 0.246, 0.301, "", "", 0., 
  "", "", "", "", "", "", "", "", "", "", "", "", "", "", "", "", "", "", "", 
  "", "", "", "", "", "", "", "", 82.41, 2.8435943*^7, 36.253, 29., 6.614, 
  3.915, 16745.022, "", 204.85, 6.47, "", "", "", 0.8, 72.06, 0.711}, 
 {"VEN", "South America", "Venezuela", "2020-03-24", 84., 7., 7.286, "", "", 
  0., 2.954, 0.246, 0.256, "", "", 0., "", "", "", "", "", "", "", "", "", 
  "", "", "", "", "", "", "", "", "", "", "", "", "", "", "", "", "", "", 
  82.41, 2.8435943*^7, 36.253, 29., 6.614, 3.915, 16745.022, "", 204.85, 
  6.47, "", "", "", 0.8, 72.06, 0.711}, {"VEN", "South America", "Venezuela", 
  "2020-03-25", 91., 7., 7.857, "", "", 0., 3.2, 0.246, 0.276, "", "", 0., 
  "", "", "", "", "", "", "", "", "", "", "", "", "", "", "", "", "", "", "", 
  "", "", "", "", "", "", "", "", 82.41, 2.8435943*^7, 36.253, 29., 6.614, 
  3.915, 16745.022, "", 204.85, 6.47, "", "", "", 0.8, 72.06, 0.711}, 
 {"VEN", "South America", "Venezuela", "2020-03-26", 107., 16., 9.286, "", 
  "", 0., 3.763, 0.563, 0.327, "", "", 0., "", "", "", "", "", "", "", "", 
  "", "", "", "", "", "", "", "", "", "", "", "", "", "", "", "", "", "", "", 
  82.41, 2.8435943*^7, 36.253, 29., 6.614, 3.915, 16745.022, "", 204.85, 
  6.47, "", "", "", 0.8, 72.06, 0.711}, {"VEN", "South America", "Venezuela", 
  "2020-03-27", 107., 0., 9.286, 1., 1., 0.143, 3.763, 0., 0.327, 0.035, 
  0.035, 0.005, 0.64, "", "", "", "", "", "", "", "", "", "", "", "", "", "", 
  "", "", "", "", "", "", "", "", "", "", "", "", 82.41, 2.8435943*^7, 
  36.253, 29., 6.614, 3.915, 16745.022, "", 204.85, 6.47, "", "", "", 0.8, 
  72.06, 0.711}, {"VEN", "South America", "Venezuela", "2020-03-28", 119., 
  12., 7., 2., 1., 0.286, 4.185, 0.422, 0.246, 0.07, 0.035, 0.01, 0.63, "", 
  "", "", "", "", "", "", "", "", "", "", "", "", "", "", "", "", "", "", "", 
  "", "", "", "", "", "", 82.41, 2.8435943*^7, 36.253, 29., 6.614, 3.915, 
  16745.022, "", 204.85, 6.47, "", "", "", 0.8, 72.06, 0.711}, 
 {"VEN", "South America", "Venezuela", "2020-03-29", 119., 0., 7., 2., 0., 
  0.286, 4.185, 0., 0.246, 0.07, 0., 0.01, 0.61, "", "", "", "", "", "", "", 
  "", "", "", "", "", "", "", "", "", "", "", "", "", "", "", "", "", "", "", 
  82.41, 2.8435943*^7, 36.253, 29., 6.614, 3.915, 16745.022, "", 204.85, 
  6.47, "", "", "", 0.8, 72.06, 0.711}, {"VEN", "South America", "Venezuela", 
  "2020-03-30", 135., 16., 8.286, 3., 1., 0.429, 4.748, 0.563, 0.291, 0.106, 
  0.035, 0.015, 0.63, "", "", "", "", "", "", "", "", "", "", "", "", "", "", 
  "", "", "", "", "", "", "", "", "", "", "", "", 82.41, 2.8435943*^7, 
  36.253, 29., 6.614, 3.915, 16745.022, "", 204.85, 6.47, "", "", "", 0.8, 
  72.06, 0.711}, {"VEN", "South America", "Venezuela", "2020-03-31", 135., 
  0., 7.286, 3., 0., 0.429, 4.748, 0., 0.256, 0.106, 0., 0.015, 0.62, "", "", 
  "", "", "", "", "", "", "", "", "", "", "", "", "", "", "", "", "", "", "", 
  "", "", "", "", "", 82.41, 2.8435943*^7, 36.253, 29., 6.614, 3.915, 
  16745.022, "", 204.85, 6.47, "", "", "", 0.8, 72.06, 0.711}, 
 {"VEN", "South America", "Venezuela", "2020-04-01", 143., 8., 7.429, 3., 0., 
  0.429, 5.029, 0.281, 0.261, 0.106, 0., 0.015, 0.62, "", "", "", "", "", "", 
  "", "", "", "", "", "", "", "", "", "", "", "", "", "", "", "", "", "", "", 
  "", 82.41, 2.8435943*^7, 36.253, 29., 6.614, 3.915, 16745.022, "", 204.85, 
  6.47, "", "", "", 0.8, 72.06, 0.711}, {"VEN", "South America", "Venezuela", 
  "2020-04-02", 146., 3., 5.571, 5., 2., 0.714, 5.134, 0.106, 0.196, 0.176, 
  0.07, 0.025, 0.62, "", "", "", "", "", "", "", "", "", "", "", "", "", "", 
  "", "", "", "", "", "", "", "", "", "", "", "", 82.41, 2.8435943*^7, 
  36.253, 29., 6.614, 3.915, 16745.022, "", 204.85, 6.47, "", "", "", 0.8, 
  72.06, 0.711}, {"VEN", "South America", "Venezuela", "2020-04-03", 153., 
  7., 6.571, 7., 2., 0.857, 5.381, 0.246, 0.231, 0.246, 0.07, 0.03, 0.63, "", 
  "", "", "", "", "", "", "", "", "", "", "", "", "", "", "", "", "", "", "", 
  "", "", "", "", "", "", 82.41, 2.8435943*^7, 36.253, 29., 6.614, 3.915, 
  16745.022, "", 204.85, 6.47, "", "", "", 0.8, 72.06, 0.711}, 
 {"VEN", "South America", "Venezuela", "2020-04-04", 155., 2., 5.143, 7., 0., 
  0.714, 5.451, 0.07, 0.181, 0.246, 0., 0.025, 0.62, "", "", "", "", "", "", 
  "", "", "", "", "", "", "", "", "", "", "", "", "", "", "", "", "", "", "", 
  "", 82.41, 2.8435943*^7, 36.253, 29., 6.614, 3.915, 16745.022, "", 204.85, 
  6.47, "", "", "", 0.8, 72.06, 0.711}, {"VEN", "South America", "Venezuela", 
  "2020-04-05", 159., 4., 5.714, 7., 0., 0.714, 5.592, 0.141, 0.201, 0.246, 
  0., 0.025, 0.63, "", "", "", "", "", "", "", "", "", "", "", "", "", "", 
  "", "", "", "", "", "", "", "", "", "", "", "", 82.41, 2.8435943*^7, 
  36.253, 29., 6.614, 3.915, 16745.022, "", 204.85, 6.47, "", "", "", 0.8, 
  72.06, 0.711}, {"VEN", "South America", "Venezuela", "2020-04-06", 165., 
  6., 4.286, 7., 0., 0.571, 5.803, 0.211, 0.151, 0.246, 0., 0.02, 0.65, "", 
  "", "", "", "", "", "", "", "", "", "", "", "", "", "", "", "", "", "", "", 
  "", "", "", "", "", "", 82.41, 2.8435943*^7, 36.253, 29., 6.614, 3.915, 
  16745.022, "", 204.85, 6.47, "", "", "", 0.8, 72.06, 0.711}, 
 {"VEN", "South America", "Venezuela", "2020-04-07", 165., 0., 4.286, 7., 0., 
  0.571, 5.803, 0., 0.151, 0.246, 0., 0.02, 0.67, "", "", "", "", "", "", "", 
  "", "", "", "", "", "", "", "", "", "", "", "", "", "", "", "", "", "", "", 
  82.41, 2.8435943*^7, 36.253, 29., 6.614, 3.915, 16745.022, "", 204.85, 
  6.47, "", "", "", 0.8, 72.06, 0.711}, {"VEN", "South America", "Venezuela", 
  "2020-04-08", 167., 2., 3.429, 9., 2., 0.857, 5.873, 0.07, 0.121, 0.317, 
  0.07, 0.03, 0.7, "", "", "", "", "", "", "", "", "", "", "", "", "", "", 
  "", "", "", "", "", "", "", "", "", "", "", "", 82.41, 2.8435943*^7, 
  36.253, 29., 6.614, 3.915, 16745.022, "", 204.85, 6.47, "", "", "", 0.8, 
  72.06, 0.711}, {"VEN", "South America", "Venezuela", "2020-04-09", 171., 
  4., 3.571, 9., 0., 0.571, 6.014, 0.141, 0.126, 0.317, 0., 0.02, 0.74, "", 
  "", "", "", "", "", "", "", "", "", "", "", "", "", "", "", "", "", "", "", 
  "", "", "", "", "", "", 82.41, 2.8435943*^7, 36.253, 29., 6.614, 3.915, 
  16745.022, "", 204.85, 6.47, "", "", "", 0.8, 72.06, 0.711}, 
 {"VEN", "South America", "Venezuela", "2020-04-10", 171., 0., 2.571, 9., 0., 
  0.286, 6.014, 0., 0.09, 0.317, 0., 0.01, 0.79, "", "", "", "", "", "", "", 
  "", "", "", "", "", "", "", "", "", "", "", "", "", "", "", "", "", "", "", 
  82.41, 2.8435943*^7, 36.253, 29., 6.614, 3.915, 16745.022, "", 204.85, 
  6.47, "", "", "", 0.8, 72.06, 0.711}, {"VEN", "South America", "Venezuela", 
  "2020-04-11", 175., 4., 2.857, 9., 0., 0.286, 6.154, 0.141, 0.1, 0.317, 0., 
  0.01, 0.85, "", "", "", "", "", "", "", "", "", "", "", "", "", "", "", "", 
  "", "", "", "", "", "", "", "", "", "", 82.41, 2.8435943*^7, 36.253, 29., 
  6.614, 3.915, 16745.022, "", 204.85, 6.47, "", "", "", 0.8, 72.06, 0.711}, 
 {"VEN", "South America", "Venezuela", "2020-04-12", 181., 6., 3.143, 9., 0., 
  0.286, 6.365, 0.211, 0.111, 0.317, 0., 0.01, 0.91, "", "", "", "", "", "", 
  "", "", "", "", "", "", "", "", "", "", "", "", "", "", "", "", "", "", "", 
  "", 82.41, 2.8435943*^7, 36.253, 29., 6.614, 3.915, 16745.022, "", 204.85, 
  6.47, "", "", "", 0.8, 72.06, 0.711}, {"VEN", "South America", "Venezuela", 
  "2020-04-13", 189., 8., 3.429, 9., 0., 0.286, 6.647, 0.281, 0.121, 0.317, 
  0., 0.01, 0.96, "", "", "", "", "", "", "", "", "", "", "", "", "", "", "", 
  "", "", "", "", "", "", "", "", "", "", "", 82.41, 2.8435943*^7, 36.253, 
  29., 6.614, 3.915, 16745.022, "", 204.85, 6.47, "", "", "", 0.8, 72.06, 
  0.711}, {"VEN", "South America", "Venezuela", "2020-04-14", 189., 0., 
  3.429, 9., 0., 0.286, 6.647, 0., 0.121, 0.317, 0., 0.01, 1., "", "", "", 
  "", "", "", "", "", "", "", "", "", "", "", "", "", "", "", "", "", "", "", 
  "", "", "", "", 82.41, 2.8435943*^7, 36.253, 29., 6.614, 3.915, 16745.022, 
  "", 204.85, 6.47, "", "", "", 0.8, 72.06, 0.711}, 
 {"VEN", "South America", "Venezuela", "2020-04-15", 197., 8., 4.286, 9., 0., 
  0., 6.928, 0.281, 0.151, 0.317, 0., 0., 1.06, "", "", "", "", "", "", "", 
  "", "", "", "", "", "", "", "", "", "", "", "", "", "", "", "", "", "", "", 
  82.41, 2.8435943*^7, 36.253, 29., 6.614, 3.915, 16745.022, "", 204.85, 
  6.47, "", "", "", 0.8, 72.06, 0.711}, {"VEN", "South America", "Venezuela", 
  "2020-04-16", 204., 7., 4.714, 9., 0., 0., 7.174, 0.246, 0.166, 0.317, 0., 
  0., 1.09, "", "", "", "", "", "", "", "", "", "", "", "", "", "", "", "", 
  "", "", "", "", "", "", "", "", "", "", 82.41, 2.8435943*^7, 36.253, 29., 
  6.614, 3.915, 16745.022, "", 204.85, 6.47, "", "", "", 0.8, 72.06, 0.711}, 
 {"VEN", "South America", "Venezuela", "2020-04-17", 204., 0., 4.714, 9., 0., 
  0., 7.174, 0., 0.166, 0.317, 0., 0., 1.12, "", "", "", "", "", "", "", "", 
  "", "", "", "", "", "", "", "", "", "", "", "", "", "", "", "", "", "", 
  82.41, 2.8435943*^7, 36.253, 29., 6.614, 3.915, 16745.022, "", 204.85, 
  6.47, "", "", "", 0.8, 72.06, 0.711}, {"VEN", "South America", "Venezuela", 
  "2020-04-18", 227., 23., 7.429, 9., 0., 0., 7.983, 0.809, 0.261, 0.317, 0., 
  0., 1.17, "", "", "", "", "", "", "", "", "", "", "", "", "", "", "", "", 
  "", "", "", "", "", "", "", "", "", "", 82.41, 2.8435943*^7, 36.253, 29., 
  6.614, 3.915, 16745.022, "", 204.85, 6.47, "", "", "", 0.8, 72.06, 0.711}, 
 {"VEN", "South America", "Venezuela", "2020-04-19", 256., 29., 10.714, 9., 
  0., 0., 9.003, 1.02, 0.377, 0.317, 0., 0., 1.22, "", "", "", "", "", "", 
  "", "", "", "", "", "", "", "", "", "", "", "", "", "", "", "", "", "", "", 
  "", 82.41, 2.8435943*^7, 36.253, 29., 6.614, 3.915, 16745.022, "", 204.85, 
  6.47, "", "", "", 0.8, 72.06, 0.711}, {"VEN", "South America", "Venezuela", 
  "2020-04-20", 256., 0., 9.571, 9., 0., 0., 9.003, 0., 0.337, 0.317, 0., 0., 
  1.19, "", "", "", "", "", "", "", "", "", "", "", "", "", "", "", "", "", 
  "", "", "", "", "", "", "", "", "", 82.41, 2.8435943*^7, 36.253, 29., 
  6.614, 3.915, 16745.022, "", 204.85, 6.47, "", "", "", 0.8, 72.06, 0.711}, 
 {"VEN", "South America", "Venezuela", "2020-04-21", 285., 29., 13.714, 10., 
  1., 0.143, 10.023, 1.02, 0.482, 0.352, 0.035, 0.005, 1.2, "", "", "", "", 
  "", "", "", "", "", "", "", "", "", "", "", "", "", "", "", "", "", "", "", 
  "", "", "", 82.41, 2.8435943*^7, 36.253, 29., 6.614, 3.915, 16745.022, "", 
  204.85, 6.47, "", "", "", 0.8, 72.06, 0.711}, 
 {"VEN", "South America", "Venezuela", "2020-04-22", 288., 3., 13., 10., 0., 
  0.143, 10.128, 0.106, 0.457, 0.352, 0., 0.005, 1.13, "", "", "", "", "", 
  "", "", "", "", "", "", "", "", "", "", "", "", "", "", "", "", "", "", "", 
  "", "", 82.41, 2.8435943*^7, 36.253, 29., 6.614, 3.915, 16745.022, "", 
  204.85, 6.47, "", "", "", 0.8, 72.06, 0.711}, 
 {"VEN", "South America", "Venezuela", "2020-04-23", 311., 23., 15.286, 10., 
  0., 0.143, 10.937, 0.809, 0.538, 0.352, 0., 0.005, 1.09, "", "", "", "", 
  "", "", "", "", "", "", "", "", "", "", "", "", "", "", "", "", "", "", "", 
  "", "", "", 82.41, 2.8435943*^7, 36.253, 29., 6.614, 3.915, 16745.022, "", 
  204.85, 6.47, "", "", "", 0.8, 72.06, 0.711}, 
 {"VEN", "South America", "Venezuela", "2020-04-24", 318., 7., 16.286, 10., 
  0., 0.143, 11.183, 0.246, 0.573, 0.352, 0., 0.005, 1.02, "", "", "", "", 
  "", "", "", "", "", "", "", "", "", "", "", "", "", "", "", "", "", "", "", 
  "", "", "", 82.41, 2.8435943*^7, 36.253, 29., 6.614, 3.915, 16745.022, "", 
  204.85, 6.47, "", "", "", 0.8, 72.06, 0.711}, 
 {"VEN", "South America", "Venezuela", "2020-04-25", 323., 5., 13.714, 10., 
  0., 0.143, 11.359, 0.176, 0.482, 0.352, 0., 0.005, 0.95, "", "", "", "", 
  "", "", "", "", "", "", "", "", "", "", "", "", "", "", "", "", "", "", "", 
  "", "", "", 82.41, 2.8435943*^7, 36.253, 29., 6.614, 3.915, 16745.022, "", 
  204.85, 6.47, "", "", "", 0.8, 72.06, 0.711}, 
 {"VEN", "South America", "Venezuela", "2020-04-26", 325., 2., 9.857, 10., 
  0., 0.143, 11.429, 0.07, 0.347, 0.352, 0., 0.005, 0.89, "", "", "", "", "", 
  "", "", "", "", "", "", "", "", "", "", "", "", "", "", "", "", "", "", "", 
  "", "", 82.41, 2.8435943*^7, 36.253, 29., 6.614, 3.915, 16745.022, "", 
  204.85, 6.47, "", "", "", 0.8, 72.06, 0.711}, 
 {"VEN", "South America", "Venezuela", "2020-04-27", 329., 4., 10.429, 10., 
  0., 0.143, 11.57, 0.141, 0.367, 0.352, 0., 0.005, 0.88, "", "", "", "", "", 
  "", "", "", "", "", "", "", "", "", "", "", "", "", "", "", "", "", "", "", 
  "", "", 82.41, 2.8435943*^7, 36.253, 29., 6.614, 3.915, 16745.022, "", 
  204.85, 6.47, "", "", "", 0.8, 72.06, 0.711}, 
 {"VEN", "South America", "Venezuela", "2020-04-28", 329., 0., 6.286, 10., 
  0., 0., 11.57, 0., 0.221, 0.352, 0., 0., 0.88, "", "", "", "", "", "", "", 
  "", "", "", "", "", "", "", "", "", "", "", "", "", "", "", "", "", "", "", 
  82.41, 2.8435943*^7, 36.253, 29., 6.614, 3.915, 16745.022, "", 204.85, 
  6.47, "", "", "", 0.8, 72.06, 0.711}, {"VEN", "South America", "Venezuela", 
  "2020-04-29", 331., 2., 6.143, 10., 0., 0., 11.64, 0.07, 0.216, 0.352, 0., 
  0., 0.9, "", "", "", "", "", "", "", "", "", "", "", "", "", "", "", "", 
  "", "", "", "", "", "", "", "", "", "", 82.41, 2.8435943*^7, 36.253, 29., 
  6.614, 3.915, 16745.022, "", 204.85, 6.47, "", "", "", 0.8, 72.06, 0.711}, 
 {"VEN", "South America", "Venezuela", "2020-04-30", 333., 2., 3.143, 16., 
  6., 0.857, 11.711, 0.07, 0.111, 0.563, 0.211, 0.03, 0.94, "", "", "", "", 
  "", "", "", "", "", "", "", "", "", "", "", "", "", "", "", "", "", "", "", 
  "", "", "", 82.41, 2.8435943*^7, 36.253, 29., 6.614, 3.915, 16745.022, "", 
  204.85, 6.47, "", "", "", 0.8, 72.06, 0.711}, 
 {"VEN", "South America", "Venezuela", "2020-05-01", 335., 2., 2.429, 10., 
  -6., 0., 11.781, 0.07, 0.085, 0.352, -0.211, 0., 1.01, "", "", "", "", "", 
  "", "", "", "", "", "", "", "", "", "", "", "", "", "", "", "", "", "", "", 
  "", "", 82.41, 2.8435943*^7, 36.253, 29., 6.614, 3.915, 16745.022, "", 
  204.85, 6.47, "", "", "", 0.8, 72.06, 0.711}, 
 {"VEN", "South America", "Venezuela", "2020-05-02", 345., 10., 3.143, 10., 
  0., 0., 12.133, 0.352, 0.111, 0.352, 0., 0., 1.08, "", "", "", "", "", "", 
  "", "", "", "", "", "", "", "", "", "", "", "", "", "", "", "", "", "", "", 
  "", 82.41, 2.8435943*^7, 36.253, 29., 6.614, 3.915, 16745.022, "", 204.85, 
  6.47, "", "", "", 0.8, 72.06, 0.711}, {"VEN", "South America", "Venezuela", 
  "2020-05-03", 357., 12., 4.571, 10., 0., 0., 12.555, 0.422, 0.161, 0.352, 
  0., 0., 1.14, "", "", "", "", "", "", "", "", "", "", "", "", "", "", "", 
  "", "", "", "", "", "", "", "", "", "", "", 82.41, 2.8435943*^7, 36.253, 
  29., 6.614, 3.915, 16745.022, "", 204.85, 6.47, "", "", "", 0.8, 72.06, 
  0.711}, {"VEN", "South America", "Venezuela", "2020-05-04", 357., 0., 4., 
  10., 0., 0., 12.555, 0., 0.141, 0.352, 0., 0., 1.17, "", "", "", "", "", 
  "", "", "", "", "", "", "", "", "", "", "", "", "", "", "", "", "", "", "", 
  "", "", 82.41, 2.8435943*^7, 36.253, 29., 6.614, 3.915, 16745.022, "", 
  204.85, 6.47, "", "", "", 0.8, 72.06, 0.711}, 
 {"VEN", "South America", "Venezuela", "2020-05-05", 361., 4., 4.571, 10., 
  0., 0., 12.695, 0.141, 0.161, 0.352, 0., 0., 1.24, "", "", "", "", "", "", 
  "", "", "", "", "", "", "", "", "", "", "", "", "", "", "", "", "", "", "", 
  "", 82.41, 2.8435943*^7, 36.253, 29., 6.614, 3.915, 16745.022, "", 204.85, 
  6.47, "", "", "", 0.8, 72.06, 0.711}, {"VEN", "South America", "Venezuela", 
  "2020-05-06", 379., 18., 6.857, 10., 0., 0., 13.328, 0.633, 0.241, 0.352, 
  0., 0., 1.33, "", "", "", "", "", "", "", "", "", "", "", "", "", "", "", 
  "", "", "", "", "", "", "", "", "", "", "", 82.41, 2.8435943*^7, 36.253, 
  29., 6.614, 3.915, 16745.022, "", 204.85, 6.47, "", "", "", 0.8, 72.06, 
  0.711}, {"VEN", "South America", "Venezuela", "2020-05-07", 381., 2., 
  6.857, 10., 0., -0.857, 13.399, 0.07, 0.241, 0.352, 0., -0.03, 1.35, "", 
  "", "", "", "", "", "", "", "", "", "", "", "", "", "", "", "", "", "", "", 
  "", "", "", "", "", "", 82.41, 2.8435943*^7, 36.253, 29., 6.614, 3.915, 
  16745.022, "", 204.85, 6.47, "", "", "", 0.8, 72.06, 0.711}, 
 {"VEN", "South America", "Venezuela", "2020-05-08", 388., 7., 7.571, 10., 
  0., 0., 13.645, 0.246, 0.266, 0.352, 0., 0., 1.42, "", "", "", "", "", "", 
  "", "", "", "", "", "", "", "", "", "", "", "", "", "", "", "", "", "", "", 
  "", 82.41, 2.8435943*^7, 36.253, 29., 6.614, 3.915, 16745.022, "", 204.85, 
  6.47, "", "", "", 0.8, 72.06, 0.711}, {"VEN", "South America", "Venezuela", 
  "2020-05-09", 402., 14., 8.143, 10., 0., 0., 14.137, 0.492, 0.286, 0.352, 
  0., 0., 1.47, "", "", "", "", "", "", "", "", "", "", "", "", "", "", "", 
  "", "", "", "", "", "", "", "", "", "", "", 82.41, 2.8435943*^7, 36.253, 
  29., 6.614, 3.915, 16745.022, "", 204.85, 6.47, "", "", "", 0.8, 72.06, 
  0.711}, {"VEN", "South America", "Venezuela", "2020-05-10", 414., 12., 
  8.143, 10., 0., 0., 14.559, 0.422, 0.286, 0.352, 0., 0., 1.52, "", "", "", 
  "", "", "", "", "", "", "", "", "", "", "", "", "", "", "", "", "", "", "", 
  "", "", "", "", 82.41, 2.8435943*^7, 36.253, 29., 6.614, 3.915, 16745.022, 
  "", 204.85, 6.47, "", "", "", 0.8, 72.06, 0.711}, 
 {"VEN", "South America", "Venezuela", "2020-05-11", 422., 8., 9.286, 10., 
  0., 0., 14.84, 0.281, 0.327, 0.352, 0., 0., 1.58, "", "", "", "", "", "", 
  "", "", "", "", "", "", "", "", "", "", "", "", "", "", "", "", "", "", "", 
  "", 82.41, 2.8435943*^7, 36.253, 29., 6.614, 3.915, 16745.022, "", 204.85, 
  6.47, "", "", "", 0.8, 72.06, 0.711}, {"VEN", "South America", "Venezuela", 
  "2020-05-12", 423., 1., 8.857, 10., 0., 0., 14.876, 0.035, 0.311, 0.352, 
  0., 0., 1.65, "", "", "", "", "", "", "", "", "", "", "", "", "", "", "", 
  "", "", "", "", "", "", "", "", "", "", "", 82.41, 2.8435943*^7, 36.253, 
  29., 6.614, 3.915, 16745.022, "", 204.85, 6.47, "", "", "", 0.8, 72.06, 
  0.711}, {"VEN", "South America", "Venezuela", "2020-05-13", 423., 0., 
  6.286, 10., 0., 0., 14.876, 0., 0.221, 0.352, 0., 0., 1.77, "", "", "", "", 
  "", "", "", "", "", "", "", "", "", "", "", "", "", "", "", "", "", "", "", 
  "", "", "", 85.19, 2.8435943*^7, 36.253, 29., 6.614, 3.915, 16745.022, "", 
  204.85, 6.47, "", "", "", 0.8, 72.06, 0.711}, 
 {"VEN", "South America", "Venezuela", "2020-05-14", 455., 32., 10.571, 10., 
  0., 0., 16.001, 1.125, 0.372, 0.352, 0., 0., 1.95, "", "", "", "", "", "", 
  "", "", "", "", "", "", "", "", "", "", "", "", "", "", "", "", "", "", "", 
  "", 85.19, 2.8435943*^7, 36.253, 29., 6.614, 3.915, 16745.022, "", 204.85, 
  6.47, "", "", "", 0.8, 72.06, 0.711}, {"VEN", "South America", "Venezuela", 
  "2020-05-15", 459., 4., 10.143, 10., 0., 0., 16.142, 0.141, 0.357, 0.352, 
  0., 0., 2.04, "", "", "", "", "", "", "", "", "", "", "", "", "", "", "", 
  "", "", "", "", "", "", "", "", "", "", "", 85.19, 2.8435943*^7, 36.253, 
  29., 6.614, 3.915, 16745.022, "", 204.85, 6.47, "", "", "", 0.8, 72.06, 
  0.711}, {"VEN", "South America", "Venezuela", "2020-05-16", 504., 45., 
  14.571, 10., 0., 0., 17.724, 1.583, 0.512, 0.352, 0., 0., 2.16, "", "", "", 
  "", "", "", "", "", "", "", "", "", "", "", "", "", "", "", "", "", "", "", 
  "", "", "", "", 85.19, 2.8435943*^7, 36.253, 29., 6.614, 3.915, 16745.022, 
  "", 204.85, 6.47, "", "", "", 0.8, 72.06, 0.711}, 
 {"VEN", "South America", "Venezuela", "2020-05-17", 541., 37., 18.143, 10., 
  0., 0., 19.025, 1.301, 0.638, 0.352, 0., 0., 2.2, "", "", "", "", "", "", 
  "", "", "", "", "", "", "", "", "", "", "", "", "", "", "", "", "", "", "", 
  "", 85.19, 2.8435943*^7, 36.253, 29., 6.614, 3.915, 16745.022, "", 204.85, 
  6.47, "", "", "", 0.8, 72.06, 0.711}, {"VEN", "South America", "Venezuela", 
  "2020-05-18", 618., 77., 28., 10., 0., 0., 21.733, 2.708, 0.985, 0.352, 0., 
  0., 2.23, "", "", "", "", "", "", "", "", "", "", "", "", "", "", "", "", 
  "", "", "", "", "", "", "", "", "", "", 85.19, 2.8435943*^7, 36.253, 29., 
  6.614, 3.915, 16745.022, "", 204.85, 6.47, "", "", "", 0.8, 72.06, 0.711}, 
 {"VEN", "South America", "Venezuela", "2020-05-19", 749., 131., 46.571, 10., 
  0., 0., 26.34, 4.607, 1.638, 0.352, 0., 0., 2.19, "", "", "", "", "", "", 
  "", "", "", "", "", "", "", "", "", "", "", "", "", "", "", "", "", "", "", 
  "", 85.19, 2.8435943*^7, 36.253, 29., 6.614, 3.915, 16745.022, "", 204.85, 
  6.47, "", "", "", 0.8, 72.06, 0.711}, {"VEN", "South America", "Venezuela", 
  "2020-05-20", 824., 75., 57.286, 10., 0., 0., 28.977, 2.638, 2.015, 0.352, 
  0., 0., 2.06, "", "", "", "", "", "", "", "", "", "", "", "", "", "", "", 
  "", "", "", "", "", "", "", "", "", "", "", 85.19, 2.8435943*^7, 36.253, 
  29., 6.614, 3.915, 16745.022, "", 204.85, 6.47, "", "", "", 0.8, 72.06, 
  0.711}, {"VEN", "South America", "Venezuela", "2020-05-21", 882., 58., 61., 
  10., 0., 0., 31.017, 2.04, 2.145, 0.352, 0., 0., 1.92, "", "", "", "", "", 
  "", "", "", "", "", "", "", "", "", "", "", "", "", "", "", "", "", "", "", 
  "", "", 85.19, 2.8435943*^7, 36.253, 29., 6.614, 3.915, 16745.022, "", 
  204.85, 6.47, "", "", "", 0.8, 72.06, 0.711}, 
 {"VEN", "South America", "Venezuela", "2020-05-22", 944., 62., 69.286, 10., 
  0., 0., 33.197, 2.18, 2.437, 0.352, 0., 0., 1.82, "", "", "", "", "", "", 
  "", "", "", "", "", "", "", "", "", "", "", "", "", "", "", "", "", "", "", 
  "", 85.19, 2.8435943*^7, 36.253, 29., 6.614, 3.915, 16745.022, "", 204.85, 
  6.47, "", "", "", 0.8, 72.06, 0.711}, {"VEN", "South America", "Venezuela", 
  "2020-05-23", 1010., 66., 72.286, 10., 0., 0., 35.518, 2.321, 2.542, 0.352, 
  0., 0., 1.72, "", "", "", "", "", "", "", "", "", "", "", "", "", "", "", 
  "", "", "", "", "", "", "", "", "", "", "", 85.19, 2.8435943*^7, 36.253, 
  29., 6.614, 3.915, 16745.022, "", 204.85, 6.47, "", "", "", 0.8, 72.06, 
  0.711}, {"VEN", "South America", "Venezuela", "2020-05-24", 1121., 111., 
  82.857, 10., 0., 0., 39.422, 3.904, 2.914, 0.352, 0., 0., 1.65, "", "", "", 
  "", "", "", "", "", "", "", "", "", "", "", "", "", "", "", "", "", "", "", 
  "", "", "", "", 85.19, 2.8435943*^7, 36.253, 29., 6.614, 3.915, 16745.022, 
  "", 204.85, 6.47, "", "", "", 0.8, 72.06, 0.711}, 
 {"VEN", "South America", "Venezuela", "2020-05-25", 1177., 56., 79.857, 10., 
  0., 0., 41.391, 1.969, 2.808, 0.352, 0., 0., 1.56, "", "", "", "", "", "", 
  "", "", "", "", "", "", "", "", "", "", "", "", "", "", "", "", "", "", "", 
  "", 85.19, 2.8435943*^7, 36.253, 29., 6.614, 3.915, 16745.022, "", 204.85, 
  6.47, "", "", "", 0.8, 72.06, 0.711}, {"VEN", "South America", "Venezuela", 
  "2020-05-26", 1211., 34., 66., 11., 1., 0.143, 42.587, 1.196, 2.321, 0.387, 
  0.035, 0.005, 1.49, "", "", "", "", "", "", "", "", "", "", "", "", "", "", 
  "", "", "", "", "", "", "", "", "", "", "", "", 85.19, 2.8435943*^7, 
  36.253, 29., 6.614, 3.915, 16745.022, "", 204.85, 6.47, "", "", "", 0.8, 
  72.06, 0.711}, {"VEN", "South America", "Venezuela", "2020-05-27", 1245., 
  34., 60.143, 11., 0., 0.143, 43.783, 1.196, 2.115, 0.387, 0., 0.005, 1.45, 
  "", "", "", "", "", "", "", "", "", "", "", "", "", "", "", "", "", "", "", 
  "", "", "", "", "", "", "", 85.19, 2.8435943*^7, 36.253, 29., 6.614, 3.915, 
  16745.022, "", 204.85, 6.47, "", "", "", 0.8, 72.06, 0.711}, 
 {"VEN", "South America", "Venezuela", "2020-05-28", 1325., 80., 63.286, 11., 
  0., 0.143, 46.596, 2.813, 2.226, 0.387, 0., 0.005, 1.45, "", "", "", "", 
  "", "", "", "", "", "", "", "", "", "", "", "", "", "", "", "", "", "", "", 
  "", "", "", 85.19, 2.8435943*^7, 36.253, 29., 6.614, 3.915, 16745.022, "", 
  204.85, 6.47, "", "", "", 0.8, 72.06, 0.711}, 
 {"VEN", "South America", "Venezuela", "2020-05-29", 1370., 45., 60.857, 14., 
  3., 0.571, 48.178, 1.583, 2.14, 0.492, 0.106, 0.02, 1.44, "", "", "", "", 
  "", "", "", "", "", "", "", "", "", "", "", "", "", "", "", "", "", "", "", 
  "", "", "", 85.19, 2.8435943*^7, 36.253, 29., 6.614, 3.915, 16745.022, "", 
  204.85, 6.47, "", "", "", 0.8, 72.06, 0.711}, 
 {"VEN", "South America", "Venezuela", "2020-05-30", 1459., 89., 64.143, 14., 
  0., 0.571, 51.308, 3.13, 2.256, 0.492, 0., 0.02, 1.44, "", "", "", "", "", 
  "", "", "", "", "", "", "", "", "", "", "", "", "", "", "", "", "", "", "", 
  "", "", 85.19, 2.8435943*^7, 36.253, 29., 6.614, 3.915, 16745.022, "", 
  204.85, 6.47, "", "", "", 0.8, 72.06, 0.711}, 
 {"VEN", "South America", "Venezuela", "2020-05-31", 1510., 51., 55.571, 14., 
  0., 0.571, 53.102, 1.794, 1.954, 0.492, 0., 0.02, 1.44, "", "", "", "", "", 
  "", "", "", "", "", "", "", "", "", "", "", "", "", "", "", "", "", "", "", 
  "", "", 85.19, 2.8435943*^7, 36.253, 29., 6.614, 3.915, 16745.022, "", 
  204.85, 6.47, "", "", "", 0.8, 72.06, 0.711}, 
 {"VEN", "South America", "Venezuela", "2020-06-01", 1662., 152., 69.286, 
  17., 3., 1., 58.447, 5.345, 2.437, 0.598, 0.106, 0.035, 1.46, "", "", "", 
  "", "", "", "", "", "", "", "", "", "", "", "", "", "", "", "", "", "", "", 
  "", "", "", "", 85.19, 2.8435943*^7, 36.253, 29., 6.614, 3.915, 16745.022, 
  "", 204.85, 6.47, "", "", "", 0.8, 72.06, 0.711}, 
 {"VEN", "South America", "Venezuela", "2020-06-02", 1819., 157., 86.857, 
  18., 1., 1., 63.968, 5.521, 3.054, 0.633, 0.035, 0.035, 1.45, "", "", "", 
  "", "", "", "", "", "", "", "", "", "", "", "", "", "", "", "", "", "", "", 
  "", "", "", "", 81.48, 2.8435943*^7, 36.253, 29., 6.614, 3.915, 16745.022, 
  "", 204.85, 6.47, "", "", "", 0.8, 72.06, 0.711}, 
 {"VEN", "South America", "Venezuela", "2020-06-03", 1952., 133., 101., 20., 
  2., 1.286, 68.646, 4.677, 3.552, 0.703, 0.07, 0.045, 1.41, "", "", "", "", 
  "", "", "", "", "", "", "", "", "", "", "", "", "", "", "", "", "", "", "", 
  "", "", "", 81.48, 2.8435943*^7, 36.253, 29., 6.614, 3.915, 16745.022, "", 
  204.85, 6.47, "", "", "", 0.8, 72.06, 0.711}, 
 {"VEN", "South America", "Venezuela", "2020-06-04", 2087., 135., 108.857, 
  20., 0., 1.286, 73.393, 4.748, 3.828, 0.703, 0., 0.045, 1.36, "", "", "", 
  "", "", "", "", "", "", "", "", "", "", "", "", "", "", "", "", "", "", "", 
  "", "", "", "", 81.48, 2.8435943*^7, 36.253, 29., 6.614, 3.915, 16745.022, 
  "", 204.85, 6.47, "", "", "", 0.8, 72.06, 0.711}, 
 {"VEN", "South America", "Venezuela", "2020-06-05", 2145., 58., 110.714, 
  20., 0., 0.857, 75.433, 2.04, 3.893, 0.703, 0., 0.03, 1.32, "", "", "", "", 
  "", "", "", "", "", "", "", "", "", "", "", "", "", "", "", "", "", "", "", 
  "", "", "", 81.48, 2.8435943*^7, 36.253, 29., 6.614, 3.915, 16745.022, "", 
  204.85, 6.47, "", "", "", 0.8, 72.06, 0.711}, 
 {"VEN", "South America", "Venezuela", "2020-06-06", 2316., 171., 122.429, 
  22., 2., 1.143, 81.446, 6.014, 4.305, 0.774, 0.07, 0.04, 1.28, "", "", "", 
  "", "", "", "", "", "", "", "", "", "", "", "", "", "", "", "", "", "", "", 
  "", "", "", "", 81.48, 2.8435943*^7, 36.253, 29., 6.614, 3.915, 16745.022, 
  "", 204.85, 6.47, "", "", "", 0.8, 72.06, 0.711}, 
 {"VEN", "South America", "Venezuela", "2020-06-07", 2377., 61., 123.857, 
  22., 0., 1.143, 83.591, 2.145, 4.356, 0.774, 0., 0.04, 1.24, "", "", "", 
  "", "", "", "", "", "", "", "", "", "", "", "", "", "", "", "", "", "", "", 
  "", "", "", "", 81.48, 2.8435943*^7, 36.253, 29., 6.614, 3.915, 16745.022, 
  "", 204.85, 6.47, "", "", "", 0.8, 72.06, 0.711}, 
 {"VEN", "South America", "Venezuela", "2020-06-08", 2473., 96., 115.857, 
  22., 0., 0.714, 86.967, 3.376, 4.074, 0.774, 0., 0.025, 1.21, "", "", "", 
  "", "", "", "", "", "", "", "", "", "", "", "", "", "", "", "", "", "", "", 
  "", "", "", "", 81.48, 2.8435943*^7, 36.253, 29., 6.614, 3.915, 16745.022, 
  "", 204.85, 6.47, "", "", "", 0.8, 72.06, 0.711}, 
 {"VEN", "South America", "Venezuela", "2020-06-09", 2632., 159., 116.143, 
  23., 1., 0.714, 92.559, 5.592, 4.084, 0.809, 0.035, 0.025, 1.19, "", "", 
  "", "", "", "", "", "", "", "", "", "", "", "", "", "", "", "", "", "", "", 
  "", "", "", "", "", 81.48, 2.8435943*^7, 36.253, 29., 6.614, 3.915, 
  16745.022, "", 204.85, 6.47, "", "", "", 0.8, 72.06, 0.711}, 
 {"VEN", "South America", "Venezuela", "2020-06-10", 2738., 106., 112.286, 
  23., 0., 0.429, 96.287, 3.728, 3.949, 0.809, 0., 0.015, 1.16, "", "", "", 
  "", "", "", "", "", "", "", "", "", "", "", "", "", "", "", "", "", "", "", 
  "", "", "", "", 81.48, 2.8435943*^7, 36.253, 29., 6.614, 3.915, 16745.022, 
  "", 204.85, 6.47, "", "", "", 0.8, 72.06, 0.711}, 
 {"VEN", "South America", "Venezuela", "2020-06-11", 2814., 76., 103.857, 
  23., 0., 0.429, 98.959, 2.673, 3.652, 0.809, 0., 0.015, 1.13, "", "", "", 
  "", "", "", "", "", "", "", "", "", "", "", "", "", "", "", "", "", "", "", 
  "", "", "", "", 81.48, 2.8435943*^7, 36.253, 29., 6.614, 3.915, 16745.022, 
  "", 204.85, 6.47, "", "", "", 0.8, 72.06, 0.711}, 
 {"VEN", "South America", "Venezuela", "2020-06-12", 2879., 65., 104.857, 
  23., 0., 0.429, 101.245, 2.286, 3.687, 0.809, 0., 0.015, 1.12, "", "", "", 
  "", "", "", "", "", "", "", "", "", "", "", "", "", "", "", "", "", "", "", 
  "", "", "", "", 81.48, 2.8435943*^7, 36.253, 29., 6.614, 3.915, 16745.022, 
  "", 204.85, 6.47, "", "", "", 0.8, 72.06, 0.711}, 
 {"VEN", "South America", "Venezuela", "2020-06-13", 2904., 25., 84., 24., 
  1., 0.286, 102.124, 0.879, 2.954, 0.844, 0.035, 0.01, 1.11, "", "", "", "", 
  "", "", "", "", "", "", "", "", "", "", "", "", "", "", "", "", "", "", "", 
  "", "", "", 81.48, 2.8435943*^7, 36.253, 29., 6.614, 3.915, 16745.022, "", 
  204.85, 6.47, "", "", "", 0.8, 72.06, 0.711}, 
 {"VEN", "South America", "Venezuela", "2020-06-14", 2978., 74., 85.857, 25., 
  1., 0.429, 104.727, 2.602, 3.019, 0.879, 0.035, 0.015, 1.14, "", "", "", 
  "", "", "", "", "", "", "", "", "", "", "", "", "", "", "", "", "", "", "", 
  "", "", "", "", 81.48, 2.8435943*^7, 36.253, 29., 6.614, 3.915, 16745.022, 
  "", 204.85, 6.47, "", "", "", 0.8, 72.06, 0.711}, 
 {"VEN", "South America", "Venezuela", "2020-06-15", 3062., 84., 84.143, 26., 
  1., 0.571, 107.681, 2.954, 2.959, 0.914, 0.035, 0.02, 1.18, "", "", "", "", 
  "", "", "", "", "", "", "", "", "", "", "", "", "", "", "", "", "", "", "", 
  "", "", "", 72.22, 2.8435943*^7, 36.253, 29., 6.614, 3.915, 16745.022, "", 
  204.85, 6.47, "", "", "", 0.8, 72.06, 0.711}, 
 {"VEN", "South America", "Venezuela", "2020-06-16", 3150., 88., 74., 27., 
  1., 0.571, 110.775, 3.095, 2.602, 0.95, 0.035, 0.02, 1.22, "", "", "", "", 
  "", "", "", "", "", "", "", "", "", "", "", "", "", "", "", "", "", "", "", 
  "", "", "", 72.22, 2.8435943*^7, 36.253, 29., 6.614, 3.915, 16745.022, "", 
  204.85, 6.47, "", "", "", 0.8, 72.06, 0.711}, 
 {"VEN", "South America", "Venezuela", "2020-06-17", 3386., 236., 92.571, 
  28., 1., 0.714, 119.075, 8.299, 3.255, 0.985, 0.035, 0.025, 1.27, "", "", 
  "", "", "", "", "", "", "", "", "", "", "", "", "", "", "", "", "", "", "", 
  "", "", "", "", "", 72.22, 2.8435943*^7, 36.253, 29., 6.614, 3.915, 
  16745.022, "", 204.85, 6.47, "", "", "", 0.8, 72.06, 0.711}, 
 {"VEN", "South America", "Venezuela", "2020-06-18", 3483., 97., 95.571, 28., 
  0., 0.714, 122.486, 3.411, 3.361, 0.985, 0., 0.025, 1.27, "", "", "", "", 
  "", "", "", "", "", "", "", "", "", "", "", "", "", "", "", "", "", "", "", 
  "", "", "", 72.22, 2.8435943*^7, 36.253, 29., 6.614, 3.915, 16745.022, "", 
  204.85, 6.47, "", "", "", 0.8, 72.06, 0.711}, 
 {"VEN", "South America", "Venezuela", "2020-06-19", 3591., 108., 101.714, 
  30., 2., 1., 126.284, 3.798, 3.577, 1.055, 0.07, 0.035, 1.28, "", "", "", 
  "", "", "", "", "", "", "", "", "", "", "", "", "", "", "", "", "", "", "", 
  "", "", "", "", 72.22, 2.8435943*^7, 36.253, 29., 6.614, 3.915, 16745.022, 
  "", 204.85, 6.47, "", "", "", 0.8, 72.06, 0.711}, 
 {"VEN", "South America", "Venezuela", "2020-06-20", 3789., 198., 126.429, 
  33., 3., 1.286, 133.247, 6.963, 4.446, 1.161, 0.106, 0.045, 1.29, "", "", 
  "", "", "", "", "", "", "", "", "", "", "", "", "", "", "", "", "", "", "", 
  "", "", "", "", "", 72.22, 2.8435943*^7, 36.253, 29., 6.614, 3.915, 
  16745.022, "", 204.85, 6.47, "", "", "", 0.8, 72.06, 0.711}, 
 {"VEN", "South America", "Venezuela", "2020-06-21", 3917., 128., 134.143, 
  33., 0., 1.143, 137.748, 4.501, 4.717, 1.161, 0., 0.04, 1.3, "", "", "", 
  "", "", "", "", "", "", "", "", "", "", "", "", "", "", "", "", "", "", "", 
  "", "", "", "", 72.22, 2.8435943*^7, 36.253, 29., 6.614, 3.915, 16745.022, 
  "", 204.85, 6.47, "", "", "", 0.8, 72.06, 0.711}, 
 {"VEN", "South America", "Venezuela", "2020-06-22", 4048., 131., 140.857, 
  35., 2., 1.286, 142.355, 4.607, 4.953, 1.231, 0.07, 0.045, 1.3, "", "", "", 
  "", "", "", "", "", "", "", "", "", "", "", "", "", "", "", "", "", "", "", 
  "", "", "", "", 87.04, 2.8435943*^7, 36.253, 29., 6.614, 3.915, 16745.022, 
  "", 204.85, 6.47, "", "", "", 0.8, 72.06, 0.711}, 
 {"VEN", "South America", "Venezuela", "2020-06-23", 4187., 139., 148.143, 
  35., 0., 1.143, 147.243, 4.888, 5.21, 1.231, 0., 0.04, 1.32, "", "", "", 
  "", "", "", "", "", "", "", "", "", "", "", "", "", "", "", "", "", "", "", 
  "", "", "", "", 87.04, 2.8435943*^7, 36.253, 29., 6.614, 3.915, 16745.022, 
  "", 204.85, 6.47, "", "", "", 0.8, 72.06, 0.711}, 
 {"VEN", "South America", "Venezuela", "2020-06-24", 4366., 179., 140., 38., 
  3., 1.429, 153.538, 6.295, 4.923, 1.336, 0.106, 0.05, 1.33, "", "", "", "", 
  "", "", "", "", "", "", "", "", "", "", "", "", "", "", "", "", "", "", "", 
  "", "", "", 87.04, 2.8435943*^7, 36.253, 29., 6.614, 3.915, 16745.022, "", 
  204.85, 6.47, "", "", "", 0.8, 72.06, 0.711}, 
 {"VEN", "South America", "Venezuela", "2020-06-25", 4563., 197., 154.286, 
  39., 1., 1.571, 160.466, 6.928, 5.426, 1.372, 0.035, 0.055, 1.35, "", "", 
  "", "", "", "", "", "", "", "", "", "", "", "", "", "", "", "", "", "", "", 
  "", "", "", "", "", 87.04, 2.8435943*^7, 36.253, 29., 6.614, 3.915, 
  16745.022, "", 204.85, 6.47, "", "", "", 0.8, 72.06, 0.711}, 
 {"VEN", "South America", "Venezuela", "2020-06-26", 4779., 216., 169.714, 
  41., 2., 1.571, 168.062, 7.596, 5.968, 1.442, 0.07, 0.055, 1.37, "", "", 
  "", "", "", "", "", "", "", "", "", "", "", "", "", "", "", "", "", "", "", 
  "", "", "", "", "", 87.04, 2.8435943*^7, 36.253, 29., 6.614, 3.915, 
  16745.022, "", 204.85, 6.47, "", "", "", 0.8, 72.06, 0.711}, 
 {"VEN", "South America", "Venezuela", "2020-06-27", 5130., 351., 191.571, 
  42., 1., 1.286, 180.405, 12.344, 6.737, 1.477, 0.035, 0.045, 1.37, "", "", 
  "", "", "", "", "", "", "", "", "", "", "", "", "", "", "", "", "", "", "", 
  "", "", "", "", "", 87.04, 2.8435943*^7, 36.253, 29., 6.614, 3.915, 
  16745.022, "", 204.85, 6.47, "", "", "", 0.8, 72.06, 0.711}, 
 {"VEN", "South America", "Venezuela", "2020-06-28", 5297., 167., 197.143, 
  44., 2., 1.571, 186.278, 5.873, 6.933, 1.547, 0.07, 0.055, 1.34, "", "", 
  "", "", "", "", "", "", "", "", "", "", "", "", "", "", "", "", "", "", "", 
  "", "", "", "", "", 87.04, 2.8435943*^7, 36.253, 29., 6.614, 3.915, 
  16745.022, "", 204.85, 6.47, "", "", "", 0.8, 72.06, 0.711}, 
 {"VEN", "South America", "Venezuela", "2020-06-29", 5530., 233., 211.714, 
  48., 4., 1.857, 194.472, 8.194, 7.445, 1.688, 0.141, 0.065, 1.33, "", "", 
  "", "", "", "", "", "", "", "", "", "", "", "", "", "", "", "", "", "", "", 
  "", "", "", "", "", 87.04, 2.8435943*^7, 36.253, 29., 6.614, 3.915, 
  16745.022, "", 204.85, 6.47, "", "", "", 0.8, 72.06, 0.711}, 
 {"VEN", "South America", "Venezuela", "2020-06-30", 5832., 302., 235., 51., 
  3., 2.286, 205.093, 10.62, 8.264, 1.794, 0.106, 0.08, 1.32, "", "", "", "", 
  "", "", "", "", "", "", "", "", "", "", "", "", "", "", "", "", "", "", "", 
  "", "", "", 87.04, 2.8435943*^7, 36.253, 29., 6.614, 3.915, 16745.022, "", 
  204.85, 6.47, "", "", "", 0.8, 72.06, 0.711}, 
 {"VEN", "South America", "Venezuela", "2020-07-01", 6062., 230., 242.286, 
  54., 3., 2.286, 213.181, 8.088, 8.52, 1.899, 0.106, 0.08, 1.3, "", "", "", 
  "", "", "", "", "", "", "", "", "", "", "", "", "", "", "", "", "", "", "", 
  "", "", "", "", 87.04, 2.8435943*^7, 36.253, 29., 6.614, 3.915, 16745.022, 
  "", 204.85, 6.47, "", "", "", 0.8, 72.06, 0.711}, 
 {"VEN", "South America", "Venezuela", "2020-07-02", 6273., 211., 244.286, 
  57., 3., 2.571, 220.601, 7.42, 8.591, 2.005, 0.106, 0.09, 1.29, "", "", "", 
  "", "", "", "", "", "", "", "", "", "", "", "", "", "", "", "", "", "", "", 
  "", "", "", "", 87.04, 2.8435943*^7, 36.253, 29., 6.614, 3.915, 16745.022, 
  "", 204.85, 6.47, "", "", "", 0.8, 72.06, 0.711}, 
 {"VEN", "South America", "Venezuela", "2020-07-03", 6537., 264., 251.143, 
  59., 2., 2.571, 229.885, 9.284, 8.832, 2.075, 0.07, 0.09, 1.29, "", "", "", 
  "", "", "", "", "", "", "", "", "", "", "", "", "", "", "", "", "", "", "", 
  "", "", "", "", 87.04, 2.8435943*^7, 36.253, 29., 6.614, 3.915, 16745.022, 
  "", 204.85, 6.47, "", "", "", 0.8, 72.06, 0.711}, 
 {"VEN", "South America", "Venezuela", "2020-07-04", 6750., 213., 231.429, 
  62., 3., 2.857, 237.376, 7.491, 8.139, 2.18, 0.106, 0.1, 1.28, "", "", "", 
  "", "", "", "", "", "", "", "", "", "", "", "", "", "", "", "", "", "", "", 
  "", "", "", "", 87.04, 2.8435943*^7, 36.253, 29., 6.614, 3.915, 16745.022, 
  "", 204.85, 6.47, "", "", "", 0.8, 72.06, 0.711}, 
 {"VEN", "South America", "Venezuela", "2020-07-05", 7169., 419., 267.429, 
  65., 3., 3., 252.111, 14.735, 9.405, 2.286, 0.106, 0.106, 1.29, "", "", "", 
  "", "", "", "", "", "", "", "", "", "", "", "", "", "", "", "", "", "", "", 
  "", "", "", "", 87.04, 2.8435943*^7, 36.253, 29., 6.614, 3.915, 16745.022, 
  "", 204.85, 6.47, "", "", "", 0.8, 72.06, 0.711}, 
 {"VEN", "South America", "Venezuela", "2020-07-06", 7411., 242., 268.714, 
  68., 3., 2.857, 260.621, 8.51, 9.45, 2.391, 0.106, 0.1, 1.27, "", "", "", 
  "", "", "", "", "", "", "", "", "", "", "", "", "", "", "", "", "", "", "", 
  "", "", "", "", 87.04, 2.8435943*^7, 36.253, 29., 6.614, 3.915, 16745.022, 
  "", 204.85, 6.47, "", "", "", 0.8, 72.06, 0.711}, 
 {"VEN", "South America", "Venezuela", "2020-07-07", 7693., 282., 265.857, 
  71., 3., 2.857, 270.538, 9.917, 9.349, 2.497, 0.106, 0.1, 1.26, "", "", "", 
  "", "", "", "", "", "", "", "", "", "", "", "", "", "", "", "", "", "", "", 
  "", "", "", "", 87.04, 2.8435943*^7, 36.253, 29., 6.614, 3.915, 16745.022, 
  "", 204.85, 6.47, "", "", "", 0.8, 72.06, 0.711}, 
 {"VEN", "South America", "Venezuela", "2020-07-08", 8008., 315., 278., 75., 
  4., 3., 281.615, 11.078, 9.776, 2.638, 0.141, 0.106, 1.26, "", "", "", "", 
  "", "", "", "", "", "", "", "", "", "", "", "", "", "", "", "", "", "", "", 
  "", "", "", 87.04, 2.8435943*^7, 36.253, 29., 6.614, 3.915, 16745.022, "", 
  204.85, 6.47, "", "", "", 0.8, 72.06, 0.711}, 
 {"VEN", "South America", "Venezuela", "2020-07-09", 8372., 364., 299.857, 
  80., 5., 3.286, 294.416, 12.801, 10.545, 2.813, 0.176, 0.116, 1.26, "", "", 
  "", "", "", "", "", "", "", "", "", "", "", "", "", "", "", "", "", "", "", 
  "", "", "", "", "", 87.04, 2.8435943*^7, 36.253, 29., 6.614, 3.915, 
  16745.022, "", 204.85, 6.47, "", "", "", 0.8, 72.06, 0.711}, 
 {"VEN", "South America", "Venezuela", "2020-07-10", 8803., 431., 323.714, 
  83., 3., 3.429, 309.573, 15.157, 11.384, 2.919, 0.106, 0.121, 1.25, "", "", 
  "", "", "", "", "", "", "", "", "", "", "", "", "", "", "", "", "", "", "", 
  "", "", "", "", "", 87.04, 2.8435943*^7, 36.253, 29., 6.614, 3.915, 
  16745.022, "", 204.85, 6.47, "", "", "", 0.8, 72.06, 0.711}, 
 {"VEN", "South America", "Venezuela", "2020-07-11", 9178., 375., 346.857, 
  85., 2., 3.286, 322.761, 13.188, 12.198, 2.989, 0.07, 0.116, 1.23, "", "", 
  "", "", "", "", "", "", "", "", "", "", "", "", "", "", "", "", "", "", "", 
  "", "", "", "", "", 87.04, 2.8435943*^7, 36.253, 29., 6.614, 3.915, 
  16745.022, "", 204.85, 6.47, "", "", "", 0.8, 72.06, 0.711}, 
 {"VEN", "South America", "Venezuela", "2020-07-12", 9465., 287., 328., 89., 
  4., 3.429, 332.853, 10.093, 11.535, 3.13, 0.141, 0.121, 1.21, "", "", "", 
  "", "", "", "", "", "", "", "", "", "", "", "", "", "", "", "", "", "", "", 
  "", "", "", "", 87.04, 2.8435943*^7, 36.253, 29., 6.614, 3.915, 16745.022, 
  "", 204.85, 6.47, "", "", "", 0.8, 72.06, 0.711}, 
 {"VEN", "South America", "Venezuela", "2020-07-13", 9707., 242., 328., 93., 
  4., 3.571, 341.364, 8.51, 11.535, 3.271, 0.141, 0.126, 1.2, "", "", "", "", 
  "", "", "", "", "", "", "", "", "", "", "", "", "", "", "", "", "", "", "", 
  "", "", "", 87.04, 2.8435943*^7, 36.253, 29., 6.614, 3.915, 16745.022, "", 
  204.85, 6.47, "", "", "", 0.8, 72.06, 0.711}, 
 {"VEN", "South America", "Venezuela", "2020-07-14", 10010., 303., 331., 96., 
  3., 3.571, 352.019, 10.656, 11.64, 3.376, 0.106, 0.126, 1.2, "", "", "", 
  "", "", "", "", "", "", "", "", "", "", "", "", "", "", "", "", "", "", "", 
  "", "", "", "", 87.04, 2.8435943*^7, 36.253, 29., 6.614, 3.915, 16745.022, 
  "", 204.85, 6.47, "", "", "", 0.8, 72.06, 0.711}, 
 {"VEN", "South America", "Venezuela", "2020-07-15", 10428., 418., 345.714, 
  100., 4., 3.571, 366.719, 14.7, 12.158, 3.517, 0.141, 0.126, 1.21, "", "", 
  "", "", "", "", "", "", "", "", "", "", "", "", "", "", "", "", "", "", "", 
  "", "", "", "", "", 87.04, 2.8435943*^7, 36.253, 29., 6.614, 3.915, 
  16745.022, "", 204.85, 6.47, "", "", "", 0.8, 72.06, 0.711}, 
 {"VEN", "South America", "Venezuela", "2020-07-16", 10854., 426., 354.571, 
  104., 4., 3.429, 381.7, 14.981, 12.469, 3.657, 0.141, 0.121, 1.21, "", "", 
  "", "", "", "", "", "", "", "", "", "", "", "", "", "", "", "", "", "", "", 
  "", "", "", "", "", 87.04, 2.8435943*^7, 36.253, 29., 6.614, 3.915, 
  16745.022, "", 204.85, 6.47, "", "", "", 0.8, 72.06, 0.711}, 
 {"VEN", "South America", "Venezuela", "2020-07-17", 11191., 337., 341.143, 
  107., 3., 3.429, 393.551, 11.851, 11.997, 3.763, 0.106, 0.121, 1.2, "", "", 
  "", "", "", "", "", "", "", "", "", "", "", "", "", "", "", "", "", "", "", 
  "", "", "", "", "", 87.04, 2.8435943*^7, 36.253, 29., 6.614, 3.915, 
  16745.022, "", 204.85, 6.47, "", "", "", 0.8, 72.06, 0.711}, 
 {"VEN", "South America", "Venezuela", "2020-07-18", 11483., 292., 329.286, 
  110., 3., 3.571, 403.82, 10.269, 11.58, 3.868, 0.106, 0.126, 1.21, "", "", 
  "", "", "", "", "", "", "", "", "", "", "", "", "", "", "", "", "", "", "", 
  "", "", "", "", "", 87.04, 2.8435943*^7, 36.253, 29., 6.614, 3.915, 
  16745.022, "", 204.85, 6.47, "", "", "", 0.8, 72.06, 0.711}, 
 {"VEN", "South America", "Venezuela", "2020-07-19", 11891., 408., 346.571, 
  112., 2., 3.286, 418.168, 14.348, 12.188, 3.939, 0.07, 0.116, 1.22, "", "", 
  "", "", "", "", "", "", "", "", "", "", "", "", "", "", "", "", "", "", "", 
  "", "", "", "", "", 87.04, 2.8435943*^7, 36.253, 29., 6.614, 3.915, 
  16745.022, "", 204.85, 6.47, "", "", "", 0.8, 72.06, 0.711}, 
 {"VEN", "South America", "Venezuela", "2020-07-20", 12334., 443., 375.286, 
  116., 4., 3.286, 433.747, 15.579, 13.198, 4.079, 0.141, 0.116, 1.23, "", 
  "", "", "", "", "", "", "", "", "", "", "", "", "", "", "", "", "", "", "", 
  "", "", "", "", "", "", 87.04, 2.8435943*^7, 36.253, 29., 6.614, 3.915, 
  16745.022, "", 204.85, 6.47, "", "", "", 0.8, 72.06, 0.711}, 
 {"VEN", "South America", "Venezuela", "2020-07-21", 12774., 440., 394.857, 
  120., 4., 3.429, 449.22, 15.473, 13.886, 4.22, 0.141, 0.121, 1.24, "", "", 
  "", "", "", "", "", "", "", "", "", "", "", "", "", "", "", "", "", "", "", 
  "", "", "", "", "", 87.04, 2.8435943*^7, 36.253, 29., 6.614, 3.915, 
  16745.022, "", 204.85, 6.47, "", "", "", 0.8, 72.06, 0.711}, 
 {"VEN", "South America", "Venezuela", "2020-07-22", 13164., 390., 390.857, 
  124., 4., 3.429, 462.935, 13.715, 13.745, 4.361, 0.141, 0.121, 1.25, "", 
  "", "", "", "", "", "", "", "", "", "", "", "", "", "", "", "", "", "", "", 
  "", "", "", "", "", "", 86.11, 2.8435943*^7, 36.253, 29., 6.614, 3.915, 
  16745.022, "", 204.85, 6.47, "", "", "", 0.8, 72.06, 0.711}, 
 {"VEN", "South America", "Venezuela", "2020-07-23", 13613., 449., 394.143, 
  129., 5., 3.571, 478.725, 15.79, 13.861, 4.537, 0.176, 0.126, 1.26, "", "", 
  "", "", "", "", "", "", "", "", "", "", "", "", "", "", "", "", "", "", "", 
  "", "", "", "", "", 86.11, 2.8435943*^7, 36.253, 29., 6.614, 3.915, 
  16745.022, "", 204.85, 6.47, "", "", "", 0.8, 72.06, 0.711}, 
 {"VEN", "South America", "Venezuela", "2020-07-24", 14263., 650., 438.857, 
  134., 5., 3.857, 501.584, 22.858, 15.433, 4.712, 0.176, 0.136, 1.28, "", 
  "", "", "", "", "", "", "", "", "", "", "", "", "", "", "", "", "", "", "", 
  "", "", "", "", "", "", 86.11, 2.8435943*^7, 36.253, 29., 6.614, 3.915, 
  16745.022, "", 204.85, 6.47, "", "", "", 0.8, 72.06, 0.711}, 
 {"VEN", "South America", "Venezuela", "2020-07-25", 14929., 666., 492.286, 
  138., 4., 4., 525.005, 23.421, 17.312, 4.853, 0.141, 0.141, 1.28, "", "", 
  "", "", "", "", "", "", "", "", "", "", "", "", "", "", "", "", "", "", "", 
  "", "", "", "", "", 86.11, 2.8435943*^7, 36.253, 29., 6.614, 3.915, 
  16745.022, "", 204.85, 6.47, "", "", "", 0.8, 72.06, 0.711}, 
 {"VEN", "South America", "Venezuela", "2020-07-26", 15463., 534., 510.286, 
  142., 4., 4.286, 543.784, 18.779, 17.945, 4.994, 0.141, 0.151, 1.27, "", 
  "", "", "", "", "", "", "", "", "", "", "", "", "", "", "", "", "", "", "", 
  "", "", "", "", "", "", 86.11, 2.8435943*^7, 36.253, 29., 6.614, 3.915, 
  16745.022, "", 204.85, 6.47, "", "", "", 0.8, 72.06, 0.711}, 
 {"VEN", "South America", "Venezuela", "2020-07-27", 15988., 525., 522., 
  146., 4., 4.286, 562.246, 18.463, 18.357, 5.134, 0.141, 0.151, 1.27, "", 
  "", "", "", "", "", "", "", "", "", "", "", "", "", "", "", "", "", "", "", 
  "", "", "", "", "", "", 86.11, 2.8435943*^7, 36.253, 29., 6.614, 3.915, 
  16745.022, "", 204.85, 6.47, "", "", "", 0.8, 72.06, 0.711}, 
 {"VEN", "South America", "Venezuela", "2020-07-28", 16571., 583., 542.429, 
  151., 5., 4.429, 582.748, 20.502, 19.075, 5.31, 0.176, 0.156, 1.27, "", "", 
  "", "", "", "", "", "", "", "", "", "", "", "", "", "", "", "", "", "", "", 
  "", "", "", "", "", 86.11, 2.8435943*^7, 36.253, 29., 6.614, 3.915, 
  16745.022, "", 204.85, 6.47, "", "", "", 0.8, 72.06, 0.711}, 
 {"VEN", "South America", "Venezuela", "2020-07-29", 17158., 587., 570.571, 
  156., 5., 4.571, 603.391, 20.643, 20.065, 5.486, 0.176, 0.161, 1.27, "", 
  "", "", "", "", "", "", "", "", "", "", "", "", "", "", "", "", "", "", "", 
  "", "", "", "", "", "", 86.11, 2.8435943*^7, 36.253, 29., 6.614, 3.915, 
  16745.022, "", 204.85, 6.47, "", "", "", 0.8, 72.06, 0.711}, 
 {"VEN", "South America", "Venezuela", "2020-07-30", 17859., 701., 606.571, 
  158., 2., 4.143, 628.043, 24.652, 21.331, 5.556, 0.07, 0.146, 1.27, "", "", 
  "", "", "", "", "", "", "", "", "", "", "", "", "", "", "", "", "", "", "", 
  "", "", "", "", "", 86.11, 2.8435943*^7, 36.253, 29., 6.614, 3.915, 
  16745.022, "", 204.85, 6.47, "", "", "", 0.8, 72.06, 0.711}, 
 {"VEN", "South America", "Venezuela", "2020-07-31", 18574., 715., 615.857, 
  164., 6., 4.286, 653.187, 25.144, 21.658, 5.767, 0.211, 0.151, 1.27, "", 
  "", "", "", "", "", "", "", "", "", "", "", "", "", "", "", "", "", "", "", 
  "", "", "", "", "", "", 86.11, 2.8435943*^7, 36.253, 29., 6.614, 3.915, 
  16745.022, "", 204.85, 6.47, "", "", "", 0.8, 72.06, 0.711}, 
 {"VEN", "South America", "Venezuela", "2020-08-01", 19443., 869., 644.857, 
  169., 5., 4.429, 683.747, 30.56, 22.678, 5.943, 0.176, 0.156, 1.27, "", "", 
  "", "", "", "", "", "", "", "", "", "", "", "", "", "", "", "", "", "", "", 
  "", "", "", "", "", 86.11, 2.8435943*^7, 36.253, 29., 6.614, 3.915, 
  16745.022, "", 204.85, 6.47, "", "", "", 0.8, 72.06, 0.711}, 
 {"VEN", "South America", "Venezuela", "2020-08-02", 20206., 763., 677.571, 
  174., 5., 4.571, 710.58, 26.832, 23.828, 6.119, 0.176, 0.161, 1.26, "", "", 
  "", "", "", "", "", "", "", "", "", "", "", "", "", "", "", "", "", "", "", 
  "", "", "", "", "", 86.11, 2.8435943*^7, 36.253, 29., 6.614, 3.915, 
  16745.022, "", 204.85, 6.47, "", "", "", 0.8, 72.06, 0.711}, 
 {"VEN", "South America", "Venezuela", "2020-08-03", 20754., 548., 680.857, 
  180., 6., 4.857, 729.851, 19.271, 23.944, 6.33, 0.211, 0.171, 1.24, "", "", 
  "", "", "", "", "", "", "", "", "", "", "", "", "", "", "", "", "", "", "", 
  "", "", "", "", "", 86.11, 2.8435943*^7, 36.253, 29., 6.614, 3.915, 
  16745.022, "", 204.85, 6.47, "", "", "", 0.8, 72.06, 0.711}, 
 {"VEN", "South America", "Venezuela", "2020-08-04", 21438., 684., 695.286, 
  187., 7., 5.143, 753.905, 24.054, 24.451, 6.576, 0.246, 0.181, 1.24, "", 
  "", "", "", "", "", "", "", "", "", "", "", "", "", "", "", "", "", "", "", 
  "", "", "", "", "", "", 86.11, 2.8435943*^7, 36.253, 29., 6.614, 3.915, 
  16745.022, "", 204.85, 6.47, "", "", "", 0.8, 72.06, 0.711}, 
 {"VEN", "South America", "Venezuela", "2020-08-05", 22299., 861., 734.429, 
  195., 8., 5.571, 784.184, 30.279, 25.827, 6.858, 0.281, 0.196, 1.24, "", 
  "", "", "", "", "", "", "", "", "", "", "", "", "", "", "", "", "", "", "", 
  "", "", "", "", "", "", 86.11, 2.8435943*^7, 36.253, 29., 6.614, 3.915, 
  16745.022, "", 204.85, 6.47, "", "", "", 0.8, 72.06, 0.711}, 
 {"VEN", "South America", "Venezuela", "2020-08-06", 23280., 981., 774.429, 
  202., 7., 6.286, 818.682, 34.499, 27.234, 7.104, 0.246, 0.221, 1.24, "", 
  "", "", "", "", "", "", "", "", "", "", "", "", "", "", "", "", "", "", "", 
  "", "", "", "", "", "", 86.11, 2.8435943*^7, 36.253, 29., 6.614, 3.915, 
  16745.022, "", 204.85, 6.47, "", "", "", 0.8, 72.06, 0.711}, 
 {"VEN", "South America", "Venezuela", "2020-08-07", 24166., 886., 798.857, 
  208., 6., 6.286, 849.84, 31.158, 28.093, 7.315, 0.211, 0.221, 1.24, "", "", 
  "", "", "", "", "", "", "", "", "", "", "", "", "", "", "", "", "", "", "", 
  "", "", "", "", "", 86.11, 2.8435943*^7, 36.253, 29., 6.614, 3.915, 
  16745.022, "", 204.85, 6.47, "", "", "", 0.8, 72.06, 0.711}, 
 {"VEN", "South America", "Venezuela", "2020-08-08", 24961., 795., 788.286, 
  215., 7., 6.571, 877.798, 27.958, 27.721, 7.561, 0.246, 0.231, 1.23, "", 
  "", "", "", "", "", "", "", "", "", "", "", "", "", "", "", "", "", "", "", 
  "", "", "", "", "", "", 86.11, 2.8435943*^7, 36.253, 29., 6.614, 3.915, 
  16745.022, "", 204.85, 6.47, "", "", "", 0.8, 72.06, 0.711}, 
 {"VEN", "South America", "Venezuela", "2020-08-09", 25805., 844., 799.857, 
  223., 8., 7., 907.478, 29.681, 28.128, 7.842, 0.281, 0.246, 1.23, "", "", 
  "", "", "", "", "", "", "", "", "", "", "", "", "", "", "", "", "", "", "", 
  "", "", "", "", "", 86.11, 2.8435943*^7, 36.253, 29., 6.614, 3.915, 
  16745.022, "", 204.85, 6.47, "", "", "", 0.8, 72.06, 0.711}, 
 {"VEN", "South America", "Venezuela", "2020-08-10", 26800., 995., 863.714, 
  229., 6., 7., 942.469, 34.991, 30.374, 8.053, 0.211, 0.246, 1.22, "", "", 
  "", "", "", "", "", "", "", "", "", "", "", "", "", "", "", "", "", "", "", 
  "", "", "", "", "", 86.11, 2.8435943*^7, 36.253, 29., 6.614, 3.915, 
  16745.022, "", 204.85, 6.47, "", "", "", 0.8, 72.06, 0.711}, 
 {"VEN", "South America", "Venezuela", "2020-08-11", 27938., 1138., 928.571, 
  238., 9., 7.286, 982.489, 40.02, 32.655, 8.37, 0.317, 0.256, 1.22, "", "", 
  "", "", "", "", "", "", "", "", "", "", "", "", "", "", "", "", "", "", "", 
  "", "", "", "", "", 86.11, 2.8435943*^7, 36.253, 29., 6.614, 3.915, 
  16745.022, "", 204.85, 6.47, "", "", "", 0.8, 72.06, 0.711}, 
 {"VEN", "South America", "Venezuela", "2020-08-12", 29088., 1150., 969.857, 
  247., 9., 7.429, 1022.931, 40.442, 34.107, 8.686, 0.317, 0.261, 1.21, "", 
  "", "", "", "", "", "", "", "", "", "", "", "", "", "", "", "", "", "", "", 
  "", "", "", "", "", "", 86.11, 2.8435943*^7, 36.253, 29., 6.614, 3.915, 
  16745.022, "", 204.85, 6.47, "", "", "", 0.8, 72.06, 0.711}, 
 {"VEN", "South America", "Venezuela", "2020-08-13", 30369., 1281., 1012.714, 
  259., 12., 8.143, 1067.979, 45.049, 35.614, 9.108, 0.422, 0.286, 1.19, "", 
  "", "", "", "", "", "", "", "", "", "", "", "", "", "", "", "", "", "", "", 
  "", "", "", "", "", "", 86.11, 2.8435943*^7, 36.253, 29., 6.614, 3.915, 
  16745.022, "", 204.85, 6.47, "", "", "", 0.8, 72.06, 0.711}, 
 {"VEN", "South America", "Venezuela", "2020-08-14", 31381., 1012., 1030.714, 
  266., 7., 8.286, 1103.568, 35.589, 36.247, 9.354, 0.246, 0.291, 1.16, "", 
  "", "", "", "", "", "", "", "", "", "", "", "", "", "", "", "", "", "", "", 
  "", "", "", "", "", "", 86.11, 2.8435943*^7, 36.253, 29., 6.614, 3.915, 
  16745.022, "", 204.85, 6.47, "", "", "", 0.8, 72.06, 0.711}, 
 {"VEN", "South America", "Venezuela", "2020-08-15", 32607., 1226., 1092.286, 
  276., 10., 8.714, 1146.683, 43.114, 38.412, 9.706, 0.352, 0.306, 1.14, "", 
  "", "", "", "", "", "", "", "", "", "", "", "", "", "", "", "", "", "", "", 
  "", "", "", "", "", "", 86.11, 2.8435943*^7, 36.253, 29., 6.614, 3.915, 
  16745.022, "", 204.85, 6.47, "", "", "", 0.8, 72.06, 0.711}, 
 {"VEN", "South America", "Venezuela", "2020-08-16", 33755., 1148., 1135.714, 
  281., 5., 8.286, 1187.054, 40.371, 39.939, 9.882, 0.176, 0.291, 1.11, "", 
  "", "", "", "", "", "", "", "", "", "", "", "", "", "", "", "", "", "", "", 
  "", "", "", "", "", "", 86.11, 2.8435943*^7, 36.253, 29., 6.614, 3.915, 
  16745.022, "", 204.85, 6.47, "", "", "", 0.8, 72.06, 0.711}, 
 {"VEN", "South America", "Venezuela", "2020-08-17", 34802., 1047., 1143.143, 
  288., 7., 8.429, 1223.874, 36.82, 40.201, 10.128, 0.246, 0.296, 1.08, "", 
  "", "", "", "", "", "", "", "", "", "", "", "", "", "", "", "", "", "", "", 
  "", "", "", "", "", "", 86.11, 2.8435943*^7, 36.253, 29., 6.614, 3.915, 
  16745.022, "", 204.85, 6.47, "", "", "", 0.8, 72.06, 0.711}, 
 {"VEN", "South America", "Venezuela", "2020-08-18", 35697., 895., 1108.429, 
  297., 9., 8.429, 1255.348, 31.474, 38.98, 10.445, 0.317, 0.296, 1.05, "", 
  "", "", "", "", "", "", "", "", "", "", "", "", "", "", "", "", "", "", "", 
  "", "", "", "", "", "", 86.11, 2.8435943*^7, 36.253, 29., 6.614, 3.915, 
  16745.022, "", 204.85, 6.47, "", "", "", 0.8, 72.06, 0.711}, 
 {"VEN", "South America", "Venezuela", "2020-08-19", 36868., 1171., 1111.429, 
  303., 6., 8., 1296.528, 41.18, 39.085, 10.656, 0.211, 0.281, 1.03, "", "", 
  "", "", "", "", "", "", "", "", "", "", "", "", "", "", "", "", "", "", "", 
  "", "", "", "", "", 86.11, 2.8435943*^7, 36.253, 29., 6.614, 3.915, 
  16745.022, "", 204.85, 6.47, "", "", "", 0.8, 72.06, 0.711}, 
 {"VEN", "South America", "Venezuela", "2020-08-20", 37567., 699., 1028.286, 
  311., 8., 7.429, 1321.11, 24.582, 36.161, 10.937, 0.281, 0.261, 1., "", "", 
  "", "", "", "", "", "", "", "", "", "", "", "", "", "", "", "", "", "", "", 
  "", "", "", "", "", 86.11, 2.8435943*^7, 36.253, 29., 6.614, 3.915, 
  16745.022, "", 204.85, 6.47, "", "", "", 0.8, 72.06, 0.711}, 
 {"VEN", "South America", "Venezuela", "2020-08-21", 38219., 652., 976.857, 
  317., 6., 7.286, 1344.038, 22.929, 34.353, 11.148, 0.211, 0.256, 0.99, "", 
  "", "", "", "", "", "", "", "", "", "", "", "", "", "", "", "", "", "", "", 
  "", "", "", "", "", "", 86.11, 2.8435943*^7, 36.253, 29., 6.614, 3.915, 
  16745.022, "", 204.85, 6.47, "", "", "", 0.8, 72.06, 0.711}, 
 {"VEN", "South America", "Venezuela", "2020-08-22", 38957., 738., 907.143, 
  323., 6., 6.714, 1369.991, 25.953, 31.901, 11.359, 0.211, 0.236, 0.98, "", 
  "", "", "", "", "", "", "", "", "", "", "", "", "", "", "", "", "", "", "", 
  "", "", "", "", "", "", 86.11, 2.8435943*^7, 36.253, 29., 6.614, 3.915, 
  16745.022, "", 204.85, 6.47, "", "", "", 0.8, 72.06, 0.711}, 
 {"VEN", "South America", "Venezuela", "2020-08-23", 39564., 607., 829.857, 
  329., 6., 6.857, 1391.338, 21.346, 29.183, 11.57, 0.211, 0.241, 0.98, "", 
  "", "", "", "", "", "", "", "", "", "", "", "", "", "", "", "", "", "", "", 
  "", "", "", "", "", "", 82.41, 2.8435943*^7, 36.253, 29., 6.614, 3.915, 
  16745.022, "", 204.85, 6.47, "", "", "", 0.8, 72.06, 0.711}, 
 {"VEN", "South America", "Venezuela", "2020-08-24", 40338., 774., 790.857, 
  337., 8., 7., 1418.557, 27.219, 27.812, 11.851, 0.281, 0.246, 0.99, "", "", 
  "", "", "", "", "", "", "", "", "", "", "", "", "", "", "", "", "", "", "", 
  "", "", "", "", "", 82.41, 2.8435943*^7, 36.253, 29., 6.614, 3.915, 
  16745.022, "", 204.85, 6.47, "", "", "", 0.8, 72.06, 0.711}, 
 {"VEN", "South America", "Venezuela", "2020-08-25", 41158., 820., 780.143, 
  343., 6., 6.571, 1447.394, 28.837, 27.435, 12.062, 0.211, 0.231, 1., "", 
  "", "", "", "", "", "", "", "", "", "", "", "", "", "", "", "", "", "", "", 
  "", "", "", "", "", "", 82.41, 2.8435943*^7, 36.253, 29., 6.614, 3.915, 
  16745.022, "", 204.85, 6.47, "", "", "", 0.8, 72.06, 0.711}, 
 {"VEN", "South America", "Venezuela", "2020-08-26", 41965., 807., 728.143, 
  351., 8., 6.857, 1475.773, 28.38, 25.606, 12.344, 0.281, 0.241, 1.01, "", 
  "", "", "", "", "", "", "", "", "", "", "", "", "", "", "", "", "", "", "", 
  "", "", "", "", "", "", 82.41, 2.8435943*^7, 36.253, 29., 6.614, 3.915, 
  16745.022, "", 204.85, 6.47, "", "", "", 0.8, 72.06, 0.711}, 
 {"VEN", "South America", "Venezuela", "2020-08-27", 42898., 933., 761.571, 
  358., 7., 6.714, 1508.584, 32.811, 26.782, 12.59, 0.246, 0.236, 1.03, "", 
  "", "", "", "", "", "", "", "", "", "", "", "", "", "", "", "", "", "", "", 
  "", "", "", "", "", "", 82.41, 2.8435943*^7, 36.253, 29., 6.614, 3.915, 
  16745.022, "", 204.85, 6.47, "", "", "", 0.8, 72.06, 0.711}, 
 {"VEN", "South America", "Venezuela", "2020-08-28", 43879., 981., 808.571, 
  366., 8., 7., 1543.082, 34.499, 28.435, 12.871, 0.281, 0.246, 1.04, "", "", 
  "", "", "", "", "", "", "", "", "", "", "", "", "", "", "", "", "", "", "", 
  "", "", "", "", "", 82.41, 2.8435943*^7, 36.253, 29., 6.614, 3.915, 
  16745.022, "", 204.85, 6.47, "", "", "", 0.8, 72.06, 0.711}, 
 {"VEN", "South America", "Venezuela", "2020-08-29", 44946., 1067., 855.571, 
  375., 9., 7.429, 1580.605, 37.523, 30.088, 13.188, 0.317, 0.261, 1.05, "", 
  "", "", "", "", "", "", "", "", "", "", "", "", "", "", "", "", "", "", "", 
  "", "", "", "", "", "", 82.41, 2.8435943*^7, 36.253, 29., 6.614, 3.915, 
  16745.022, "", 204.85, 6.47, "", "", "", 0.8, 72.06, 0.711}, 
 {"VEN", "South America", "Venezuela", "2020-08-30", 45868., 922., 900.571, 
  381., 6., 7.429, 1613.029, 32.424, 31.67, 13.399, 0.211, 0.261, 1.05, "", 
  "", "", "", "", "", "", "", "", "", "", "", "", "", "", "", "", "", "", "", 
  "", "", "", "", "", "", 82.41, 2.8435943*^7, 36.253, 29., 6.614, 3.915, 
  16745.022, "", 204.85, 6.47, "", "", "", 0.8, 72.06, 0.711}, 
 {"VEN", "South America", "Venezuela", "2020-08-31", 46728., 860., 912.857, 
  386., 5., 7., 1643.272, 30.243, 32.102, 13.574, 0.176, 0.246, 1.06, "", "", 
  "", "", "", "", "", "", "", "", "", "", "", "", "", "", "", "", "", "", "", 
  "", "", "", "", "", 82.41, 2.8435943*^7, 36.253, 29., 6.614, 3.915, 
  16745.022, "", 204.85, 6.47, "", "", "", 0.8, 72.06, 0.711}, 
 {"VEN", "South America", "Venezuela", "2020-09-01", 47756., 1028., 942.571, 
  391., 5., 6.857, 1679.424, 36.151, 33.147, 13.75, 0.176, 0.241, 1.06, "", 
  "", "", "", "", "", "", "", "", "", "", "", "", "", "", "", "", "", "", "", 
  "", "", "", "", "", "", 82.41, 2.8435943*^7, 36.253, 29., 6.614, 3.915, 
  16745.022, "", 204.85, 6.47, "", "", "", 0.8, 72.06, 0.711}, 
 {"VEN", "South America", "Venezuela", "2020-09-02", 48883., 1127., 988.286, 
  398., 7., 6.714, 1719.057, 39.633, 34.755, 13.996, 0.246, 0.236, 1.07, "", 
  "", "", "", "", "", "", "", "", "", "", "", "", "", "", "", "", "", "", "", 
  "", "", "", "", "", "", 82.41, 2.8435943*^7, 36.253, 29., 6.614, 3.915, 
  16745.022, "", 204.85, 6.47, "", "", "", 0.8, 72.06, 0.711}, 
 {"VEN", "South America", "Venezuela", "2020-09-03", 49877., 994., 997., 
  402., 4., 6.286, 1754.013, 34.956, 35.061, 14.137, 0.141, 0.221, 1.07, "", 
  "", "", "", "", "", "", "", "", "", "", "", "", "", "", "", "", "", "", "", 
  "", "", "", "", "", "", 82.41, 2.8435943*^7, 36.253, 29., 6.614, 3.915, 
  16745.022, "", 204.85, 6.47, "", "", "", 0.8, 72.06, 0.711}, 
 {"VEN", "South America", "Venezuela", "2020-09-04", 50973., 1096., 1013.429, 
  412., 10., 6.571, 1792.555, 38.543, 35.639, 14.489, 0.352, 0.231, 1.07, "", 
  "", "", "", "", "", "", "", "", "", "", "", "", "", "", "", "", "", "", "", 
  "", "", "", "", "", "", 82.41, 2.8435943*^7, 36.253, 29., 6.614, 3.915, 
  16745.022, "", 204.85, 6.47, "", "", "", 0.8, 72.06, 0.711}, 
 {"VEN", "South America", "Venezuela", "2020-09-05", 52165., 1192., 1031.286, 
  420., 8., 6.429, 1834.474, 41.919, 36.267, 14.77, 0.281, 0.226, 1.07, "", 
  "", "", "", "", "", "", "", "", "", "", "", "", "", "", "", "", "", "", "", 
  "", "", "", "", "", "", 82.41, 2.8435943*^7, 36.253, 29., 6.614, 3.915, 
  16745.022, "", 204.85, 6.47, "", "", "", 0.8, 72.06, 0.711}, 
 {"VEN", "South America", "Venezuela", "2020-09-06", 53289., 1124., 1060.143, 
  428., 8., 6.714, 1874.002, 39.527, 37.282, 15.051, 0.281, 0.236, 1.06, "", 
  "", "", "", "", "", "", "", "", "", "", "", "", "", "", "", "", "", "", "", 
  "", "", "", "", "", "", 82.41, 2.8435943*^7, 36.253, 29., 6.614, 3.915, 
  16745.022, "", 204.85, 6.47, "", "", "", 0.8, 72.06, 0.711}, 
 {"VEN", "South America", "Venezuela", "2020-09-07", 54350., 1061., 1088.857, 
  436., 8., 7.143, 1911.313, 37.312, 38.292, 15.333, 0.281, 0.251, 1.05, "", 
  "", "", "", "", "", "", "", "", "", "", "", "", "", "", "", "", "", "", "", 
  "", "", "", "", "", "", 82.41, 2.8435943*^7, 36.253, 29., 6.614, 3.915, 
  16745.022, "", 204.85, 6.47, "", "", "", 0.8, 72.06, 0.711}, 
 {"VEN", "South America", "Venezuela", "2020-09-08", 55563., 1213., 1115.286, 
  444., 8., 7.571, 1953.971, 42.657, 39.221, 15.614, 0.281, 0.266, 1.04, "", 
  "", "", "", "", "", "", "", "", "", "", "", "", "", "", "", "", "", "", "", 
  "", "", "", "", "", "", 82.41, 2.8435943*^7, 36.253, 29., 6.614, 3.915, 
  16745.022, "", 204.85, 6.47, "", "", "", 0.8, 72.06, 0.711}, 
 {"VEN", "South America", "Venezuela", "2020-09-09", 56751., 1188., 1124., 
  452., 8., 7.714, 1995.749, 41.778, 39.527, 15.895, 0.281, 0.271, 1.02, "", 
  "", "", "", "", "", "", "", "", "", "", "", "", "", "", "", "", "", "", "", 
  "", "", "", "", "", "", 82.41, 2.8435943*^7, 36.253, 29., 6.614, 3.915, 
  16745.022, "", 204.85, 6.47, "", "", "", 0.8, 72.06, 0.711}, 
 {"VEN", "South America", "Venezuela", "2020-09-10", 57823., 1072., 1135.143, 
  460., 8., 8.286, 2033.448, 37.699, 39.919, 16.177, 0.281, 0.291, 1.01, "", 
  "", "", "", "", "", "", "", "", "", "", "", "", "", "", "", "", "", "", "", 
  "", "", "", "", "", "", 82.41, 2.8435943*^7, 36.253, 29., 6.614, 3.915, 
  16745.022, "", 204.85, 6.47, "", "", "", 0.8, 72.06, 0.711}, 
 {"VEN", "South America", "Venezuela", "2020-09-11", 58663., 840., 1098.571, 
  468., 8., 8., 2062.988, 29.54, 38.633, 16.458, 0.281, 0.281, 0.99, "", "", 
  "", "", "", "", "", "", "", "", "", "", "", "", "", "", "", "", "", "", "", 
  "", "", "", "", "", 82.41, 2.8435943*^7, 36.253, 29., 6.614, 3.915, 
  16745.022, "", 204.85, 6.47, "", "", "", 0.8, 72.06, 0.711}, 
 {"VEN", "South America", "Venezuela", "2020-09-12", 59630., 967., 1066.429, 
  477., 9., 8.143, 2096.994, 34.006, 37.503, 16.775, 0.317, 0.286, 0.98, "", 
  "", "", "", "", "", "", "", "", "", "", "", "", "", "", "", "", "", "", "", 
  "", "", "", "", "", "", 82.41, 2.8435943*^7, 36.253, 29., 6.614, 3.915, 
  16745.022, "", 204.85, 6.47, "", "", "", 0.8, 72.06, 0.711}, 
 {"VEN", "South America", "Venezuela", "2020-09-13", 60540., 910., 1035.857, 
  485., 8., 8.143, 2128.996, 32.002, 36.428, 17.056, 0.281, 0.286, 0.97, "", 
  "", "", "", "", "", "", "", "", "", "", "", "", "", "", "", "", "", "", "", 
  "", "", "", "", "", "", 82.41, 2.8435943*^7, 36.253, 29., 6.614, 3.915, 
  16745.022, "", 204.85, 6.47, "", "", "", 0.8, 72.06, 0.711}, 
 {"VEN", "South America", "Venezuela", "2020-09-14", 61569., 1029., 1031.286, 
  494., 9., 8.286, 2165.182, 36.187, 36.267, 17.372, 0.317, 0.291, 0.96, "", 
  "", "", "", "", "", "", "", "", "", "", "", "", "", "", "", "", "", "", "", 
  "", "", "", "", "", "", 82.41, 2.8435943*^7, 36.253, 29., 6.614, 3.915, 
  16745.022, "", 204.85, 6.47, "", "", "", 0.8, 72.06, 0.711}, 
 {"VEN", "South America", "Venezuela", "2020-09-15", 62655., 1086., 1013.143, 
  502., 8., 8.286, 2203.373, 38.191, 35.629, 17.654, 0.281, 0.291, 0.95, "", 
  "", "", "", "", "", "", "", "", "", "", "", "", "", "", "", "", "", "", "", 
  "", "", "", "", "", "", 82.41, 2.8435943*^7, 36.253, 29., 6.614, 3.915, 
  16745.022, "", 204.85, 6.47, "", "", "", 0.8, 72.06, 0.711}, 
 {"VEN", "South America", "Venezuela", "2020-09-16", 63416., 761., 952.143, 
  511., 9., 8.429, 2230.135, 26.762, 33.484, 17.97, 0.317, 0.296, 0.94, "", 
  "", "", "", "", "", "", "", "", "", "", "", "", "", "", "", "", "", "", "", 
  "", "", "", "", "", "", 82.41, 2.8435943*^7, 36.253, 29., 6.614, 3.915, 
  16745.022, "", 204.85, 6.47, "", "", "", 0.8, 72.06, 0.711}, 
 {"VEN", "South America", "Venezuela", "2020-09-17", 64284., 868., 923., 
  520., 9., 8.571, 2260.66, 30.525, 32.459, 18.287, 0.317, 0.301, 0.93, "", 
  "", "", "", "", "", "", "", "", "", "", "", "", "", "", "", "", "", "", "", 
  "", "", "", "", "", "", 82.41, 2.8435943*^7, 36.253, 29., 6.614, 3.915, 
  16745.022, "", 204.85, 6.47, "", "", "", 0.8, 72.06, 0.711}, 
 {"VEN", "South America", "Venezuela", "2020-09-18", 65174., 890., 930.143, 
  530., 10., 8.857, 2291.958, 31.298, 32.71, 18.638, 0.352, 0.311, 0.93, "", 
  "", "", "", "", "", "", "", "", "", "", "", "", "", "", "", "", "", "", "", 
  "", "", "", "", "", "", 82.41, 2.8435943*^7, 36.253, 29., 6.614, 3.915, 
  16745.022, "", 204.85, 6.47, "", "", "", 0.8, 72.06, 0.711}, 
 {"VEN", "South America", "Venezuela", "2020-09-19", 65949., 775., 902.714, 
  539., 9., 8.857, 2319.213, 27.254, 31.746, 18.955, 0.317, 0.311, 0.93, "", 
  "", "", "", "", "", "", "", "", "", "", "", "", "", "", "", "", "", "", "", 
  "", "", "", "", "", "", 82.41, 2.8435943*^7, 36.253, 29., 6.614, 3.915, 
  16745.022, "", 204.85, 6.47, "", "", "", 0.8, 72.06, 0.711}, 
 {"VEN", "South America", "Venezuela", "2020-09-20", 66656., 707., 873.714, 
  547., 8., 8.857, 2344.076, 24.863, 30.726, 19.236, 0.281, 0.311, 0.93, "", 
  "", "", "", "", "", "", "", "", "", "", "", "", "", "", "", "", "", "", "", 
  "", "", "", "", "", "", 82.41, 2.8435943*^7, 36.253, 29., 6.614, 3.915, 
  16745.022, "", 204.85, 6.47, "", "", "", 0.8, 72.06, 0.711}, 
 {"VEN", "South America", "Venezuela", "2020-09-21", 67443., 787., 839.143, 
  555., 8., 8.714, 2371.752, 27.676, 29.51, 19.518, 0.281, 0.306, 0.94, "", 
  "", "", "", "", "", "", "", "", "", "", "", "", "", "", "", "", "", "", "", 
  "", "", "", "", "", "", 82.41, 2.8435943*^7, 36.253, 29., 6.614, 3.915, 
  16745.022, "", 204.85, 6.47, "", "", "", 0.8, 72.06, 0.711}, 
 {"VEN", "South America", "Venezuela", "2020-09-22", 68453., 1010., 828.286, 
  564., 9., 8.857, 2407.27, 35.518, 29.128, 19.834, 0.317, 0.311, 0.94, "", 
  "", "", "", "", "", "", "", "", "", "", "", "", "", "", "", "", "", "", "", 
  "", "", "", "", "", "", 82.41, 2.8435943*^7, 36.253, 29., 6.614, 3.915, 
  16745.022, "", 204.85, 6.47, "", "", "", 0.8, 72.06, 0.711}, 
 {"VEN", "South America", "Venezuela", "2020-09-23", 69439., 986., 860.429, 
  574., 10., 9., 2441.945, 34.674, 30.258, 20.186, 0.352, 0.317, 0.94, "", 
  "", "", "", "", "", "", "", "", "", "", "", "", "", "", "", "", "", "", "", 
  "", "", "", "", "", "", 82.41, 2.8435943*^7, 36.253, 29., 6.614, 3.915, 
  16745.022, "", 204.85, 6.47, "", "", "", 0.8, 72.06, 0.711}, 
 {"VEN", "South America", "Venezuela", "2020-09-24", 70406., 967., 874.571, 
  581., 7., 8.714, 2475.951, 34.006, 30.756, 20.432, 0.246, 0.306, 0.94, "", 
  "", "", "", "", "", "", "", "", "", "", "", "", "", "", "", "", "", "", "", 
  "", "", "", "", "", "", 82.41, 2.8435943*^7, 36.253, 29., 6.614, 3.915, 
  16745.022, "", 204.85, 6.47, "", "", "", 0.8, 72.06, 0.711}, 
 {"VEN", "South America", "Venezuela", "2020-09-25", 71273., 867., 871.286, 
  591., 10., 8.714, 2506.441, 30.49, 30.64, 20.784, 0.352, 0.306, 0.93, "", 
  "", "", "", "", "", "", "", "", "", "", "", "", "", "", "", "", "", "", "", 
  "", "", "", "", "", "", 82.41, 2.8435943*^7, 36.253, 29., 6.614, 3.915, 
  16745.022, "", 204.85, 6.47, "", "", "", 0.8, 72.06, 0.711}, 
 {"VEN", "South America", "Venezuela", "2020-09-26", 71940., 667., 855.857, 
  600., 9., 8.714, 2529.897, 23.456, 30.098, 21.1, 0.317, 0.306, 0.93, "", 
  "", "", "", "", "", "", "", "", "", "", "", "", "", "", "", "", "", "", "", 
  "", "", "", "", "", "", 82.41, 2.8435943*^7, 36.253, 29., 6.614, 3.915, 
  16745.022, "", 204.85, 6.47, "", "", "", 0.8, 72.06, 0.711}, 
 {"VEN", "South America", "Venezuela", "2020-09-27", 72691., 751., 862.143, 
  606., 6., 8.429, 2556.307, 26.41, 30.319, 21.311, 0.211, 0.296, 0.93, "", 
  "", "", "", "", "", "", "", "", "", "", "", "", "", "", "", "", "", "", "", 
  "", "", "", "", "", "", 82.41, 2.8435943*^7, 36.253, 29., 6.614, 3.915, 
  16745.022, "", 204.85, 6.47, "", "", "", 0.8, 72.06, 0.711}, 
 {"VEN", "South America", "Venezuela", "2020-09-28", 73528., 837., 869.286, 
  614., 8., 8.429, 2585.742, 29.435, 30.57, 21.592, 0.281, 0.296, 0.93, "", 
  "", "", "", "", "", "", "", "", "", "", "", "", "", "", "", "", "", "", "", 
  "", "", "", "", "", "", 87.96, 2.8435943*^7, 36.253, 29., 6.614, 3.915, 
  16745.022, "", 204.85, 6.47, "", "", "", 0.8, 72.06, 0.711}, 
 {"VEN", "South America", "Venezuela", "2020-09-29", 74363., 835., 844.286, 
  621., 7., 8.143, 2615.106, 29.364, 29.691, 21.839, 0.246, 0.286, 0.92, "", 
  "", "", "", "", "", "", "", "", "", "", "", "", "", "", "", "", "", "", "", 
  "", "", "", "", "", "", 87.96, 2.8435943*^7, 36.253, 29., 6.614, 3.915, 
  16745.022, "", 204.85, 6.47, "", "", "", 0.8, 72.06, 0.711}, 
 {"VEN", "South America", "Venezuela", "2020-09-30", 75122., 759., 811.857, 
  628., 7., 7.714, 2641.797, 26.692, 28.55, 22.085, 0.246, 0.271, 0.92, "", 
  "", "", "", "", "", "", "", "", "", "", "", "", "", "", "", "", "", "", "", 
  "", "", "", "", "", "", 87.96, 2.8435943*^7, 36.253, 29., 6.614, 3.915, 
  16745.022, "", 204.85, 6.47, "", "", "", 0.8, 72.06, 0.711}, 
 {"VEN", "South America", "Venezuela", "2020-10-01", 76029., 907., 803.286, 
  635., 7., 7.714, 2673.694, 31.896, 28.249, 22.331, 0.246, 0.271, 0.92, "", 
  "", "", "", "", "", "", "", "", "", "", "", "", "", "", "", "", "", "", "", 
  "", "", "", "", "", "", 87.96, 2.8435943*^7, 36.253, 29., 6.614, 3.915, 
  16745.022, "", 204.85, 6.47, "", "", "", 0.8, 72.06, 0.711}, 
 {"VEN", "South America", "Venezuela", "2020-10-02", 76820., 791., 792.429, 
  643., 8., 7.429, 2701.511, 27.817, 27.867, 22.612, 0.281, 0.261, 0.92, "", 
  "", "", "", "", "", "", "", "", "", "", "", "", "", "", "", "", "", "", "", 
  "", "", "", "", "", "", 87.96, 2.8435943*^7, 36.253, 29., 6.614, 3.915, 
  16745.022, "", 204.85, 6.47, "", "", "", 0.8, 72.06, 0.711}, 
 {"VEN", "South America", "Venezuela", "2020-10-03", 77646., 826., 815.143, 
  649., 6., 7., 2730.558, 29.048, 28.666, 22.823, 0.211, 0.246, 0.91, "", "", 
  "", "", "", "", "", "", "", "", "", "", "", "", "", "", "", "", "", "", "", 
  "", "", "", "", "", 87.96, 2.8435943*^7, 36.253, 29., 6.614, 3.915, 
  16745.022, "", 204.85, 6.47, "", "", "", 0.8, 72.06, 0.711}, 
 {"VEN", "South America", "Venezuela", "2020-10-04", 78434., 788., 820.429, 
  653., 4., 6.714, 2758.27, 27.711, 28.852, 22.964, 0.141, 0.236, 0.9, "", 
  "", "", "", "", "", "", "", "", "", "", "", "", "", "", "", "", "", "", "", 
  "", "", "", "", "", "", 87.96, 2.8435943*^7, 36.253, 29., 6.614, 3.915, 
  16745.022, "", 204.85, 6.47, "", "", "", 0.8, 72.06, 0.711}, 
 {"VEN", "South America", "Venezuela", "2020-10-05", 79117., 683., 798.429, 
  658., 5., 6.286, 2782.289, 24.019, 28.078, 23.14, 0.176, 0.221, 0.89, "", 
  "", "", "", "", "", "", "", "", "", "", "", "", "", "", "", "", "", "", "", 
  "", "", "", "", "", "", 84.26, 2.8435943*^7, 36.253, 29., 6.614, 3.915, 
  16745.022, "", 204.85, 6.47, "", "", "", 0.8, 72.06, 0.711}, 
 {"VEN", "South America", "Venezuela", "2020-10-06", 79796., 679., 776.143, 
  665., 7., 6.286, 2806.167, 23.878, 27.294, 23.386, 0.246, 0.221, 0.88, "", 
  "", "", "", "", "", "", "", "", "", "", "", "", "", "", "", "", "", "", "", 
  "", "", "", "", "", "", 84.26, 2.8435943*^7, 36.253, 29., 6.614, 3.915, 
  16745.022, "", 204.85, 6.47, "", "", "", 0.8, 72.06, 0.711}, 
 {"VEN", "South America", "Venezuela", "2020-10-07", 80404., 608., 754.571, 
  671., 6., 6.143, 2827.548, 21.381, 26.536, 23.597, 0.211, 0.216, 0.87, "", 
  "", "", "", "", "", "", "", "", "", "", "", "", "", "", "", "", "", "", "", 
  "", "", "", "", "", "", 84.26, 2.8435943*^7, 36.253, 29., 6.614, 3.915, 
  16745.022, "", 204.85, 6.47, "", "", "", 0.8, 72.06, 0.711}, 
 {"VEN", "South America", "Venezuela", "2020-10-08", 81019., 615., 712.857, 
  678., 7., 6.143, 2849.176, 21.628, 25.069, 23.843, 0.246, 0.216, 0.87, "", 
  "", "", "", "", "", "", "", "", "", "", "", "", "", "", "", "", "", "", "", 
  "", "", "", "", "", "", 84.26, 2.8435943*^7, 36.253, 29., 6.614, 3.915, 
  16745.022, "", 204.85, 6.47, "", "", "", 0.8, 72.06, 0.711}, 
 {"VEN", "South America", "Venezuela", "2020-10-09", 81696., 677., 696.571, 
  684., 6., 5.857, 2872.984, 23.808, 24.496, 24.054, 0.211, 0.206, 0.87, "", 
  "", "", "", "", "", "", "", "", "", "", "", "", "", "", "", "", "", "", "", 
  "", "", "", "", "", "", 84.26, 2.8435943*^7, 36.253, 29., 6.614, 3.915, 
  16745.022, "", 204.85, 6.47, "", "", "", 0.8, 72.06, 0.711}, 
 {"VEN", "South America", "Venezuela", "2020-10-10", 82453., 757., 686.714, 
  691., 7., 6., 2899.605, 26.621, 24.15, 24.3, 0.246, 0.211, 0.87, "", "", 
  "", "", "", "", "", "", "", "", "", "", "", "", "", "", "", "", "", "", "", 
  "", "", "", "", "", 84.26, 2.8435943*^7, 36.253, 29., 6.614, 3.915, 
  16745.022, "", 204.85, 6.47, "", "", "", 0.8, 72.06, 0.711}, 
 {"VEN", "South America", "Venezuela", "2020-10-11", 83137., 684., 671.857, 
  697., 6., 6.286, 2923.659, 24.054, 23.627, 24.511, 0.211, 0.221, 0.86, "", 
  "", "", "", "", "", "", "", "", "", "", "", "", "", "", "", "", "", "", "", 
  "", "", "", "", "", "", 84.26, 2.8435943*^7, 36.253, 29., 6.614, 3.915, 
  16745.022, "", 204.85, 6.47, "", "", "", 0.8, 72.06, 0.711}, 
 {"VEN", "South America", "Venezuela", "2020-10-12", 83756., 619., 662.714, 
  704., 7., 6.571, 2945.427, 21.768, 23.306, 24.757, 0.246, 0.231, 0.85, "", 
  "", "", "", "", "", "", "", "", "", "", "", "", "", "", "", "", "", "", "", 
  "", "", "", "", "", "", 87.96, 2.8435943*^7, 36.253, 29., 6.614, 3.915, 
  16745.022, "", 204.85, 6.47, "", "", "", 0.8, 72.06, 0.711}, 
 {"VEN", "South America", "Venezuela", "2020-10-13", 84391., 635., 656.429, 
  710., 6., 6.429, 2967.758, 22.331, 23.084, 24.968, 0.211, 0.226, 0.84, "", 
  "", "", "", "", "", "", "", "", "", "", "", "", "", "", "", "", "", "", "", 
  "", "", "", "", "", "", 87.96, 2.8435943*^7, 36.253, 29., 6.614, 3.915, 
  16745.022, "", 204.85, 6.47, "", "", "", 0.8, 72.06, 0.711}, 
 {"VEN", "South America", "Venezuela", "2020-10-14", 85005., 614., 657.286, 
  714., 4., 6.143, 2989.35, 21.592, 23.115, 25.109, 0.141, 0.216, 0.83, "", 
  "", "", "", "", "", "", "", "", "", "", "", "", "", "", "", "", "", "", "", 
  "", "", "", "", "", "", 87.96, 2.8435943*^7, 36.253, 29., 6.614, 3.915, 
  16745.022, "", 204.85, 6.47, "", "", "", 0.8, 72.06, 0.711}, 
 {"VEN", "South America", "Venezuela", "2020-10-15", 85469., 464., 635.714, 
  720., 6., 6., 3005.668, 16.317, 22.356, 25.32, 0.211, 0.211, 0.81, "", "", 
  "", "", "", "", "", "", "", "", "", "", "", "", "", "", "", "", "", "", "", 
  "", "", "", "", "", 87.96, 2.8435943*^7, 36.253, 29., 6.614, 3.915, 
  16745.022, "", 204.85, 6.47, "", "", "", 0.8, 72.06, 0.711}, 
 {"VEN", "South America", "Venezuela", "2020-10-16", 85758., 289., 580.286, 
  725., 5., 5.857, 3015.831, 10.163, 20.407, 25.496, 0.176, 0.206, 0.81, "", 
  "", "", "", "", "", "", "", "", "", "", "", "", "", "", "", "", "", "", "", 
  "", "", "", "", "", "", 87.96, 2.8435943*^7, 36.253, 29., 6.614, 3.915, 
  16745.022, "", 204.85, 6.47, "", "", "", 0.8, 72.06, 0.711}, 
 {"VEN", "South America", "Venezuela", "2020-10-17", 86289., 531., 548., 
  731., 6., 5.714, 3034.505, 18.674, 19.271, 25.707, 0.211, 0.201, 0.81, "", 
  "", "", "", "", "", "", "", "", "", "", "", "", "", "", "", "", "", "", "", 
  "", "", "", "", "", "", 87.96, 2.8435943*^7, 36.253, 29., 6.614, 3.915, 
  16745.022, "", 204.85, 6.47, "", "", "", 0.8, 72.06, 0.711}, 
 {"VEN", "South America", "Venezuela", "2020-10-18", 86636., 347., 499.857, 
  736., 5., 5.571, 3046.707, 12.203, 17.578, 25.883, 0.176, 0.196, 0.81, "", 
  "", "", "", "", "", "", "", "", "", "", "", "", "", "", "", "", "", "", "", 
  "", "", "", "", "", "", 87.96, 2.8435943*^7, 36.253, 29., 6.614, 3.915, 
  16745.022, "", 204.85, 6.47, "", "", "", 0.8, 72.06, 0.711}, 
 {"VEN", "South America", "Venezuela", "2020-10-19", 86636., 0., 411.429, 
  736., 0., 4.571, 3046.707, 0., 14.469, 25.883, 0., 0.161, 0.82, "", "", "", 
  "", "", "", "", "", "", "", "", "", "", "", "", "", "", "", "", "", "", "", 
  "", "", "", "", 84.26, 2.8435943*^7, 36.253, 29., 6.614, 3.915, 16745.022, 
  "", 204.85, 6.47, "", "", "", 0.8, 72.06, 0.711}, 
 {"VEN", "South America", "Venezuela", "2020-10-20", 87644., 1008., 464.714, 
  747., 11., 5.286, 3082.156, 35.448, 16.342, 26.27, 0.387, 0.186, 0.85, "", 
  "", "", "", "", "", "", "", "", "", "", "", "", "", "", "", "", "", "", "", 
  "", "", "", "", "", "", 84.26, 2.8435943*^7, 36.253, 29., 6.614, 3.915, 
  16745.022, "", 204.85, 6.47, "", "", "", 0.8, 72.06, 0.711}, 
 {"VEN", "South America", "Venezuela", "2020-10-21", 88035., 391., 432.857, 
  753., 6., 5.571, 3095.906, 13.75, 15.222, 26.481, 0.211, 0.196, 0.84, "", 
  "", "", "", "", "", "", "", "", "", "", "", "", "", "", "", "", "", "", "", 
  "", "", "", "", "", "", 84.26, 2.8435943*^7, 36.253, 29., 6.614, 3.915, 
  16745.022, "", 204.85, 6.47, "", "", "", 0.8, 72.06, 0.711}, 
 {"VEN", "South America", "Venezuela", "2020-10-22", 88416., 381., 421., 
  759., 6., 5.571, 3109.304, 13.399, 14.805, 26.692, 0.211, 0.196, 0.84, "", 
  "", "", "", "", "", "", "", "", "", "", "", "", "", "", "", "", "", "", "", 
  "", "", "", "", "", "", 84.26, 2.8435943*^7, 36.253, 29., 6.614, 3.915, 
  16745.022, "", 204.85, 6.47, "", "", "", 0.8, 72.06, 0.711}, 
 {"VEN", "South America", "Venezuela", "2020-10-23", 88718., 302., 422.857, 
  764., 5., 5.571, 3119.925, 10.62, 14.871, 26.867, 0.176, 0.196, 0.84, "", 
  "", "", "", "", "", "", "", "", "", "", "", "", "", "", "", "", "", "", "", 
  "", "", "", "", "", "", 84.26, 2.8435943*^7, 36.253, 29., 6.614, 3.915, 
  16745.022, "", 204.85, 6.47, "", "", "", 0.8, 72.06, 0.711}, 
 {"VEN", "South America", "Venezuela", "2020-10-24", 89142., 424., 407.571, 
  770., 6., 5.571, 3134.835, 14.911, 14.333, 27.078, 0.211, 0.196, 0.85, "", 
  "", "", "", "", "", "", "", "", "", "", "", "", "", "", "", "", "", "", "", 
  "", "", "", "", "", "", 84.26, 2.8435943*^7, 36.253, 29., 6.614, 3.915, 
  16745.022, "", 204.85, 6.47, "", "", "", 0.8, 72.06, 0.711}, 
 {"VEN", "South America", "Venezuela", "2020-10-25", 89565., 423., 418.429, 
  773., 3., 5.286, 3149.711, 14.876, 14.715, 27.184, 0.106, 0.186, 0.86, "", 
  "", "", "", "", "", "", "", "", "", "", "", "", "", "", "", "", "", "", "", 
  "", "", "", "", "", "", 84.26, 2.8435943*^7, 36.253, 29., 6.614, 3.915, 
  16745.022, "", 204.85, 6.47, "", "", "", 0.8, 72.06, 0.711}, 
 {"VEN", "South America", "Venezuela", "2020-10-26", 90047., 482., 487.286, 
  777., 4., 5.857, 3166.661, 16.95, 17.136, 27.325, 0.141, 0.206, 0.87, "", 
  "", "", "", "", "", "", "", "", "", "", "", "", "", "", "", "", "", "", "", 
  "", "", "", "", "", "", 87.96, 2.8435943*^7, 36.253, 29., 6.614, 3.915, 
  16745.022, "", 204.85, 6.47, "", "", "", 0.8, 72.06, 0.711}, 
 {"VEN", "South America", "Venezuela", "2020-10-27", 90400., 353., 393.714, 
  780., 3., 4.714, 3179.075, 12.414, 13.846, 27.43, 0.106, 0.166, 0.87, "", 
  "", "", "", "", "", "", "", "", "", "", "", "", "", "", "", "", "", "", "", 
  "", "", "", "", "", "", 87.96, 2.8435943*^7, 36.253, 29., 6.614, 3.915, 
  16745.022, "", 204.85, 6.47, "", "", "", 0.8, 72.06, 0.711}, 
 {"VEN", "South America", "Venezuela", "2020-10-28", 90876., 476., 405.857, 
  784., 4., 4.429, 3195.815, 16.739, 14.273, 27.571, 0.141, 0.156, 0.88, "", 
  "", "", "", "", "", "", "", "", "", "", "", "", "", "", "", "", "", "", "", 
  "", "", "", "", "", "", 87.96, 2.8435943*^7, 36.253, 29., 6.614, 3.915, 
  16745.022, "", 204.85, 6.47, "", "", "", 0.8, 72.06, 0.711}, 
 {"VEN", "South America", "Venezuela", "2020-10-29", 91280., 404., 409.143, 
  789., 5., 4.286, 3210.022, 14.207, 14.388, 27.747, 0.176, 0.151, 0.88, "", 
  "", "", "", "", "", "", "", "", "", "", "", "", "", "", "", "", "", "", "", 
  "", "", "", "", "", "", 87.96, 2.8435943*^7, 36.253, 29., 6.614, 3.915, 
  16745.022, "", 204.85, 6.47, "", "", "", 0.8, 72.06, 0.711}, 
 {"VEN", "South America", "Venezuela", "2020-10-30", 91589., 309., 410.143, 
  793., 4., 4.143, 3220.888, 10.867, 14.423, 27.887, 0.141, 0.146, 0.88, "", 
  "", "", "", "", "", "", "", "", "", "", "", "", "", "", "", "", "", "", "", 
  "", "", "", "", "", "", 87.96, 2.8435943*^7, 36.253, 29., 6.614, 3.915, 
  16745.022, "", 204.85, 6.47, "", "", "", 0.8, 72.06, 0.711}, 
 {"VEN", "South America", "Venezuela", "2020-10-31", 92013., 424., 410.143, 
  798., 5., 4., 3235.799, 14.911, 14.423, 28.063, 0.176, 0.141, 0.88, "", "", 
  "", "", "", "", "", "", "", "", "", "", "", "", "", "", "", "", "", "", "", 
  "", "", "", "", "", 87.96, 2.8435943*^7, 36.253, 29., 6.614, 3.915, 
  16745.022, "", 204.85, 6.47, "", "", "", 0.8, 72.06, 0.711}, 
 {"VEN", "South America", "Venezuela", "2020-11-01", 92325., 312., 394.286, 
  801., 3., 4., 3246.771, 10.972, 13.866, 28.169, 0.106, 0.141, 0.89, "", "", 
  "", "", "", "", "", "", "", "", "", "", "", "", "", "", "", "", "", "", "", 
  "", "", "", "", "", 87.96, 2.8435943*^7, 36.253, 29., 6.614, 3.915, 
  16745.022, "", 204.85, 6.47, "", "", "", 0.8, 72.06, 0.711}, 
 {"VEN", "South America", "Venezuela", "2020-11-02", 92705., 380., 379.714, 
  806., 5., 4.143, 3260.135, 13.363, 13.353, 28.344, 0.176, 0.146, 0.89, "", 
  "", "", "", "", "", "", "", "", "", "", "", "", "", "", "", "", "", "", "", 
  "", "", "", "", "", "", 84.26, 2.8435943*^7, 36.253, 29., 6.614, 3.915, 
  16745.022, "", 204.85, 6.47, "", "", "", 0.8, 72.06, 0.711}, 
 {"VEN", "South America", "Venezuela", "2020-11-03", 93100., 395., 385.714, 
  810., 4., 4.286, 3274.025, 13.891, 13.564, 28.485, 0.141, 0.151, 0.9, "", 
  "", "", "", "", "", "", "", "", "", "", "", "", "", "", "", "", "", "", "", 
  "", "", "", "", "", "", 84.26, 2.8435943*^7, 36.253, 29., 6.614, 3.915, 
  16745.022, "", 204.85, 6.47, "", "", "", 0.8, 72.06, 0.711}, 
 {"VEN", "South America", "Venezuela", "2020-11-04", 93480., 380., 372., 
  814., 4., 4.286, 3287.389, 13.363, 13.082, 28.626, 0.141, 0.151, 0.91, "", 
  "", "", "", "", "", "", "", "", "", "", "", "", "", "", "", "", "", "", "", 
  "", "", "", "", "", "", 84.26, 2.8435943*^7, 36.253, 29., 6.614, 3.915, 
  16745.022, "", 204.85, 6.47, "", "", "", 0.8, 72.06, 0.711}, 
 {"VEN", "South America", "Venezuela", "2020-11-05", 93921., 441., 377.286, 
  819., 5., 4.286, 3302.897, 15.509, 13.268, 28.802, 0.176, 0.151, 0.91, "", 
  "", "", "", "", "", "", "", "", "", "", "", "", "", "", "", "", "", "", "", 
  "", "", "", "", "", "", 84.26, 2.8435943*^7, 36.253, 29., 6.614, 3.915, 
  16745.022, "", 204.85, 6.47, "", "", "", 0.8, 72.06, 0.711}, 
 {"VEN", "South America", "Venezuela", "2020-11-06", 94305., 384., 388., 
  821., 2., 4., 3316.401, 13.504, 13.645, 28.872, 0.07, 0.141, 0.91, "", "", 
  "", "", "", "", "", "", "", "", "", "", "", "", "", "", "", "", "", "", "", 
  "", "", "", "", "", 84.26, 2.8435943*^7, 36.253, 29., 6.614, 3.915, 
  16745.022, "", 204.85, 6.47, "", "", "", 0.8, 72.06, 0.711}, 
 {"VEN", "South America", "Venezuela", "2020-11-07", 94698., 393., 383.571, 
  824., 3., 3.714, 3330.222, 13.821, 13.489, 28.977, 0.106, 0.131, 0.9, "", 
  "", "", "", "", "", "", "", "", "", "", "", "", "", "", "", "", "", "", "", 
  "", "", "", "", "", "", 84.26, 2.8435943*^7, 36.253, 29., 6.614, 3.915, 
  16745.022, "", 204.85, 6.47, "", "", "", 0.8, 72.06, 0.711}, 
 {"VEN", "South America", "Venezuela", "2020-11-08", 94883., 185., 365.429, 
  826., 2., 3.571, 3336.728, 6.506, 12.851, 29.048, 0.07, 0.126, 0.9, "", "", 
  "", "", "", "", "", "", "", "", "", "", "", "", "", "", "", "", "", "", "", 
  "", "", "", "", "", 84.26, 2.8435943*^7, 36.253, 29., 6.614, 3.915, 
  16745.022, "", 204.85, 6.47, "", "", "", 0.8, 72.06, 0.711}, 
 {"VEN", "South America", "Venezuela", "2020-11-09", 95149., 266., 349.143, 
  830., 4., 3.429, 3346.082, 9.354, 12.278, 29.188, 0.141, 0.121, 0.91, "", 
  "", "", "", "", "", "", "", "", "", "", "", "", "", "", "", "", "", "", "", 
  "", "", "", "", "", "", 87.96, 2.8435943*^7, 36.253, 29., 6.614, 3.915, 
  16745.022, "", 204.85, 6.47, "", "", "", 0.8, 72.06, 0.711}, 
 {"VEN", "South America", "Venezuela", "2020-11-10", 95445., 296., 335., 
  834., 4., 3.429, 3356.491, 10.409, 11.781, 29.329, 0.141, 0.121, 0.92, "", 
  "", "", "", "", "", "", "", "", "", "", "", "", "", "", "", "", "", "", "", 
  "", "", "", "", "", "", 87.96, 2.8435943*^7, 36.253, 29., 6.614, 3.915, 
  16745.022, "", 204.85, 6.47, "", "", "", 0.8, 72.06, 0.711}, 
 {"VEN", "South America", "Venezuela", "2020-11-11", 95750., 305., 324.286, 
  838., 4., 3.429, 3367.217, 10.726, 11.404, 29.47, 0.141, 0.121, 0.94, "", 
  "", "", "", "", "", "", "", "", "", "", "", "", "", "", "", "", "", "", "", 
  "", "", "", "", "", "", 87.96, 2.8435943*^7, 36.253, 29., 6.614, 3.915, 
  16745.022, "", 204.85, 6.47, "", "", "", 0.8, 72.06, 0.711}, 
 {"VEN", "South America", "Venezuela", "2020-11-12", 96140., 390., 317., 
  841., 3., 3.143, 3380.932, 13.715, 11.148, 29.575, 0.106, 0.111, 0.95, "", 
  "", "", "", "", "", "", "", "", "", "", "", "", "", "", "", "", "", "", "", 
  "", "", "", "", "", "", 87.96, 2.8435943*^7, 36.253, 29., 6.614, 3.915, 
  16745.022, "", 204.85, 6.47, "", "", "", 0.8, 72.06, 0.711}, 
 {"VEN", "South America", "Venezuela", "2020-11-13", 96441., 301., 305.143, 
  844., 3., 3.286, 3391.518, 10.585, 10.731, 29.681, 0.106, 0.116, 0.97, "", 
  "", "", "", "", "", "", "", "", "", "", "", "", "", "", "", "", "", "", "", 
  "", "", "", "", "", "", 87.96, 2.8435943*^7, 36.253, 29., 6.614, 3.915, 
  16745.022, "", 204.85, 6.47, "", "", "", 0.8, 72.06, 0.711}, 
 {"VEN", "South America", "Venezuela", "2020-11-14", 96933., 492., 319.286, 
  848., 4., 3.429, 3408.82, 17.302, 11.228, 29.821, 0.141, 0.121, 0.98, "", 
  "", "", "", "", "", "", "", "", "", "", "", "", "", "", "", "", "", "", "", 
  "", "", "", "", "", "", 87.96, 2.8435943*^7, 36.253, 29., 6.614, 3.915, 
  16745.022, "", 204.85, 6.47, "", "", "", 0.8, 72.06, 0.711}, 
 {"VEN", "South America", "Venezuela", "2020-11-15", 97352., 419., 352.714, 
  851., 3., 3.571, 3423.554, 14.735, 12.404, 29.927, 0.106, 0.126, 0.99, "", 
  "", "", "", "", "", "", "", "", "", "", "", "", "", "", "", "", "", "", "", 
  "", "", "", "", "", "", 87.96, 2.8435943*^7, 36.253, 29., 6.614, 3.915, 
  16745.022, "", 204.85, 6.47, "", "", "", 0.8, 72.06, 0.711}, 
 {"VEN", "South America", "Venezuela", "2020-11-16", 97739., 387., 370., 
  855., 4., 3.571, 3437.164, 13.61, 13.012, 30.068, 0.141, 0.126, 0.98, "", 
  "", "", "", "", "", "", "", "", "", "", "", "", "", "", "", "", "", "", "", 
  "", "", "", "", "", "", 84.26, 2.8435943*^7, 36.253, 29., 6.614, 3.915, 
  16745.022, "", 204.85, 6.47, "", "", "", 0.8, 72.06, 0.711}, 
 {"VEN", "South America", "Venezuela", "2020-11-17", 98050., 311., 372.143, 
  858., 3., 3.429, 3448.101, 10.937, 13.087, 30.173, 0.106, 0.121, 0.97, "", 
  "", "", "", "", "", "", "", "", "", "", "", "", "", "", "", "", "", "", "", 
  "", "", "", "", "", "", 84.26, 2.8435943*^7, 36.253, 29., 6.614, 3.915, 
  16745.022, "", 204.85, 6.47, "", "", "", 0.8, 72.06, 0.711}, 
 {"VEN", "South America", "Venezuela", "2020-11-18", 98350., 300., 371.429, 
  860., 2., 3.143, 3458.651, 10.55, 13.062, 30.243, 0.07, 0.111, 0.97, "", 
  "", "", "", "", "", "", "", "", "", "", "", "", "", "", "", "", "", "", "", 
  "", "", "", "", "", "", 84.26, 2.8435943*^7, 36.253, 29., 6.614, 3.915, 
  16745.022, "", 204.85, 6.47, "", "", "", 0.8, 72.06, 0.711}, 
 {"VEN", "South America", "Venezuela", "2020-11-19", 98665., 315., 360.714, 
  863., 3., 3.143, 3469.728, 11.078, 12.685, 30.349, 0.106, 0.111, 0.97, "", 
  "", "", "", "", "", "", "", "", "", "", "", "", "", "", "", "", "", "", "", 
  "", "", "", "", "", "", 84.26, 2.8435943*^7, 36.253, 29., 6.614, 3.915, 
  16745.022, "", 204.85, 6.47, "", "", "", 0.8, 72.06, 0.711}, 
 {"VEN", "South America", "Venezuela", "2020-11-20", 99017., 352., 368., 
  866., 3., 3.143, 3482.107, 12.379, 12.941, 30.454, 0.106, 0.111, 0.98, "", 
  "", "", "", "", "", "", "", "", "", "", "", "", "", "", "", "", "", "", "", 
  "", "", "", "", "", "", 84.26, 2.8435943*^7, 36.253, 29., 6.614, 3.915, 
  16745.022, "", 204.85, 6.47, "", "", "", 0.8, 72.06, 0.711}, 
 {"VEN", "South America", "Venezuela", "2020-11-21", 99435., 418., 357.429, 
  869., 3., 3., 3496.807, 14.7, 12.57, 30.56, 0.106, 0.106, 0.99, "", "", "", 
  "", "", "", "", "", "", "", "", "", "", "", "", "", "", "", "", "", "", "", 
  "", "", "", "", 84.26, 2.8435943*^7, 36.253, 29., 6.614, 3.915, 16745.022, 
  "", 204.85, 6.47, "", "", "", 0.8, 72.06, 0.711}, 
 {"VEN", "South America", "Venezuela", "2020-11-22", 99835., 400., 354.714, 
  871., 2., 2.857, 3510.874, 14.067, 12.474, 30.63, 0.07, 0.1, 0.99, "", "", 
  "", "", "", "", "", "", "", "", "", "", "", "", "", "", "", "", "", "", "", 
  "", "", "", "", "", 84.26, 2.8435943*^7, 36.253, 29., 6.614, 3.915, 
  16745.022, "", 204.85, 6.47, "", "", "", 0.8, 72.06, 0.711}, 
 {"VEN", "South America", "Venezuela", "2020-11-23", 100143., 308., 343.429, 
  873., 2., 2.571, 3521.705, 10.831, 12.077, 30.701, 0.07, 0.09, 0.98, "", 
  "", "", "", "", "", "", "", "", "", "", "", "", "", "", "", "", "", "", "", 
  "", "", "", "", "", "", 87.96, 2.8435943*^7, 36.253, 29., 6.614, 3.915, 
  16745.022, "", 204.85, 6.47, "", "", "", 0.8, 72.06, 0.711}, 
 {"VEN", "South America", "Venezuela", "2020-11-24", 100498., 355., 349.714, 
  876., 3., 2.571, 3534.189, 12.484, 12.298, 30.806, 0.106, 0.09, 0.98, "", 
  "", "", "", "", "", "", "", "", "", "", "", "", "", "", "", "", "", "", "", 
  "", "", "", "", "", "", 87.96, 2.8435943*^7, 36.253, 29., 6.614, 3.915, 
  16745.022, "", 204.85, 6.47, "", "", "", 0.8, 72.06, 0.711}, 
 {"VEN", "South America", "Venezuela", "2020-11-25", 100817., 319., 352.429, 
  880., 4., 2.857, 3545.407, 11.218, 12.394, 30.947, 0.141, 0.1, 0.98, "", 
  "", "", "", "", "", "", "", "", "", "", "", "", "", "", "", "", "", "", "", 
  "", "", "", "", "", "", 87.96, 2.8435943*^7, 36.253, 29., 6.614, 3.915, 
  16745.022, "", 204.85, 6.47, "", "", "", 0.8, 72.06, 0.711}, 
 {"VEN", "South America", "Venezuela", "2020-11-26", 101215., 398., 364.286, 
  884., 4., 3., 3559.404, 13.996, 12.811, 31.087, 0.141, 0.106, 0.98, "", "", 
  "", "", "", "", "", "", "", "", "", "", "", "", "", "", "", "", "", "", "", 
  "", "", "", "", "", 87.96, 2.8435943*^7, 36.253, 29., 6.614, 3.915, 
  16745.022, "", 204.85, 6.47, "", "", "", 0.8, 72.06, 0.711}, 
 {"VEN", "South America", "Venezuela", "2020-11-27", 101524., 309., 358.143, 
  888., 4., 3.143, 3570.27, 10.867, 12.595, 31.228, 0.141, 0.111, 0.97, "", 
  "", "", "", "", "", "", "", "", "", "", "", "", "", "", "", "", "", "", "", 
  "", "", "", "", "", "", 87.96, 2.8435943*^7, 36.253, 29., 6.614, 3.915, 
  16745.022, "", 204.85, 6.47, "", "", "", 0.8, 72.06, 0.711}, 
 {"VEN", "South America", "Venezuela", "2020-11-28", 101760., 236., 332.143, 
  892., 4., 3.286, 3578.57, 8.299, 11.68, 31.369, 0.141, 0.116, 0.97, "", "", 
  "", "", "", "", "", "", "", "", "", "", "", "", "", "", "", "", "", "", "", 
  "", "", "", "", "", 87.96, 2.8435943*^7, 36.253, 29., 6.614, 3.915, 
  16745.022, "", 204.85, 6.47, "", "", "", 0.8, 72.06, 0.711}, 
 {"VEN", "South America", "Venezuela", "2020-11-29", 102040., 280., 315., 
  894., 2., 3.286, 3588.416, 9.847, 11.078, 31.439, 0.07, 0.116, 0.99, "", 
  "", "", "", "", "", "", "", "", "", "", "", "", "", "", "", "", "", "", "", 
  "", "", "", "", "", "", 87.96, 2.8435943*^7, 36.253, 29., 6.614, 3.915, 
  16745.022, "", 204.85, 6.47, "", "", "", 0.8, 72.06, 0.711}, 
 {"VEN", "South America", "Venezuela", "2020-11-30", 102394., 354., 321.571, 
  897., 3., 3.429, 3600.865, 12.449, 11.309, 31.545, 0.106, 0.121, 1., "", 
  "", "", "", "", "", "", "", "", "", "", "", "", "", "", "", "", "", "", "", 
  "", "", "", "", "", "", 84.26, 2.8435943*^7, 36.253, 29., 6.614, 3.915, 
  16745.022, "", 204.85, 6.47, "", "", "", 0.8, 72.06, 0.711}, 
 {"VEN", "South America", "Venezuela", "2020-12-01", 102621., 227., 303.286, 
  901., 4., 3.571, 3608.848, 7.983, 10.666, 31.685, 0.141, 0.126, 1.01, "", 
  "", "", "", "", "", "", "", "", "", "", "", "", "", "", "", "", "", "", "", 
  "", "", "", "", "", "", 84.26, 2.8435943*^7, 36.253, 29., 6.614, 3.915, 
  16745.022, "", 204.85, 6.47, "", "", "", 0.8, 72.06, 0.711}, 
 {"VEN", "South America", "Venezuela", "2020-12-02", 103067., 446., 321.429, 
  905., 4., 3.571, 3624.533, 15.684, 11.304, 31.826, 0.141, 0.126, 1.03, "", 
  "", "", "", "", "", "", "", "", "", "", "", "", "", "", "", "", "", "", "", 
  "", "", "", "", "", "", 84.26, 2.8435943*^7, 36.253, 29., 6.614, 3.915, 
  16745.022, "", 204.85, 6.47, "", "", "", 0.8, 72.06, 0.711}, 
 {"VEN", "South America", "Venezuela", "2020-12-03", 103548., 481., 333.286, 
  909., 4., 3.571, 3641.448, 16.915, 11.721, 31.967, 0.141, 0.126, 1.04, "", 
  "", "", "", "", "", "", "", "", "", "", "", "", "", "", "", "", "", "", "", 
  "", "", "", "", "", "", 84.26, 2.8435943*^7, 36.253, 29., 6.614, 3.915, 
  16745.022, "", 204.85, 6.47, "", "", "", 0.8, 72.06, 0.711}, 
 {"VEN", "South America", "Venezuela", "2020-12-04", 103877., 329., 336.143, 
  913., 4., 3.571, 3653.018, 11.57, 11.821, 32.107, 0.141, 0.126, 1.04, "", 
  "", "", "", "", "", "", "", "", "", "", "", "", "", "", "", "", "", "", "", 
  "", "", "", "", "", "", 84.26, 2.8435943*^7, 36.253, 29., 6.614, 3.915, 
  16745.022, "", 204.85, 6.47, "", "", "", 0.8, 72.06, 0.711}, 
 {"VEN", "South America", "Venezuela", "2020-12-05", 104177., 300., 345.286, 
  916., 3., 3.429, 3663.568, 10.55, 12.143, 32.213, 0.106, 0.121, 1.04, "", 
  "", "", "", "", "", "", "", "", "", "", "", "", "", "", "", "", "", "", "", 
  "", "", "", "", "", "", 84.26, 2.8435943*^7, 36.253, 29., 6.614, 3.915, 
  16745.022, "", 204.85, 6.47, "", "", "", 0.8, 72.06, 0.711}, 
 {"VEN", "South America", "Venezuela", "2020-12-06", 104442., 265., 343.143, 
  919., 3., 3.571, 3672.887, 9.319, 12.067, 32.318, 0.106, 0.126, 1.05, "", 
  "", "", "", "", "", "", "", "", "", "", "", "", "", "", "", "", "", "", "", 
  "", "", "", "", "", "", 84.26, 2.8435943*^7, 36.253, 29., 6.614, 3.915, 
  16745.022, "", 204.85, 6.47, "", "", "", 0.8, 72.06, 0.711}, 
 {"VEN", "South America", "Venezuela", "2020-12-07", 104904., 462., 358.571, 
  924., 5., 3.857, 3689.134, 16.247, 12.61, 32.494, 0.176, 0.136, 1.07, "", 
  "", "", "", "", "", "", "", "", "", "", "", "", "", "", "", "", "", "", "", 
  "", "", "", "", "", "", 87.96, 2.8435943*^7, 36.253, 29., 6.614, 3.915, 
  16745.022, "", 204.85, 6.47, "", "", "", 0.8, 72.06, 0.711}, 
 {"VEN", "South America", "Venezuela", "2020-12-08", 105384., 480., 394.714, 
  928., 4., 3.857, 3706.014, 16.88, 13.881, 32.635, 0.141, 0.136, 1.08, "", 
  "", "", "", "", "", "", "", "", "", "", "", "", "", "", "", "", "", "", "", 
  "", "", "", "", "", "", 87.96, 2.8435943*^7, 36.253, 29., 6.614, 3.915, 
  16745.022, "", 204.85, 6.47, "", "", "", 0.8, 72.06, 0.711}, 
 {"VEN", "South America", "Venezuela", "2020-12-09", 105852., 468., 397.857, 
  933., 5., 4., 3722.472, 16.458, 13.991, 32.811, 0.176, 0.141, 1.07, "", "", 
  "", "", "", "", "", "", "", "", "", "", "", "", "", "", "", "", "", "", "", 
  "", "", "", "", "", 87.96, 2.8435943*^7, 36.253, 29., 6.614, 3.915, 
  16745.022, "", 204.85, 6.47, "", "", "", 0.8, 72.06, 0.711}, 
 {"VEN", "South America", "Venezuela", "2020-12-10", 106280., 428., 390.286, 
  938., 5., 4.143, 3737.523, 15.051, 13.725, 32.986, 0.176, 0.146, 1.06, "", 
  "", "", "", "", "", "", "", "", "", "", "", "", "", "", "", "", "", "", "", 
  "", "", "", "", "", "", 87.96, 2.8435943*^7, 36.253, 29., 6.614, 3.915, 
  16745.022, "", 204.85, 6.47, "", "", "", 0.8, 72.06, 0.711}, 
 {"VEN", "South America", "Venezuela", "2020-12-11", 106715., 435., 405.429, 
  944., 6., 4.429, 3752.821, 15.298, 14.258, 33.197, 0.211, 0.156, 1.06, "", 
  "", "", "", "", "", "", "", "", "", "", "", "", "", "", "", "", "", "", "", 
  "", "", "", "", "", "", 87.96, 2.8435943*^7, 36.253, 29., 6.614, 3.915, 
  16745.022, "", 204.85, 6.47, "", "", "", 0.8, 72.06, 0.711}, 
 {"VEN", "South America", "Venezuela", "2020-12-12", 107177., 462., 428.571, 
  949., 5., 4.714, 3769.068, 16.247, 15.071, 33.373, 0.176, 0.166, 1.04, "", 
  "", "", "", "", "", "", "", "", "", "", "", "", "", "", "", "", "", "", "", 
  "", "", "", "", "", "", 87.96, 2.8435943*^7, 36.253, 29., 6.614, 3.915, 
  16745.022, "", 204.85, 6.47, "", "", "", 0.8, 72.06, 0.711}, 
 {"VEN", "South America", "Venezuela", "2020-12-13", 107786., 609., 477.714, 
  954., 5., 5., 3790.484, 21.417, 16.8, 33.549, 0.176, 0.176, 1.03, "", "", 
  "", "", "", "", "", "", "", "", "", "", "", "", "", "", "", "", "", "", "", 
  "", "", "", "", "", 87.96, 2.8435943*^7, 36.253, 29., 6.614, 3.915, 
  16745.022, "", 204.85, 6.47, "", "", "", 0.8, 72.06, 0.711}, 
 {"VEN", "South America", "Venezuela", "2020-12-14", 108125., 339., 460.143, 
  960., 6., 5.143, 3802.406, 11.922, 16.182, 33.76, 0.211, 0.181, 1., "", "", 
  "", "", "", "", "", "", "", "", "", "", "", "", "", "", "", "", "", "", "", 
  "", "", "", "", "", 84.26, 2.8435943*^7, 36.253, 29., 6.614, 3.915, 
  16745.022, "", 204.85, 6.47, "", "", "", 0.8, 72.06, 0.711}, 
 {"VEN", "South America", "Venezuela", "2020-12-15", 108480., 355., 442.286, 
  965., 5., 5.286, 3814.89, 12.484, 15.554, 33.936, 0.176, 0.186, 0.97, "", 
  "", "", "", "", "", "", "", "", "", "", "", "", "", "", "", "", "", "", "", 
  "", "", "", "", "", "", 84.26, 2.8435943*^7, 36.253, 29., 6.614, 3.915, 
  16745.022, "", 204.85, 6.47, "", "", "", 0.8, 72.06, 0.711}, 
 {"VEN", "South America", "Venezuela", "2020-12-16", 108717., 237., 409.286, 
  970., 5., 5.286, 3823.225, 8.335, 14.393, 34.112, 0.176, 0.186, 0.96, "", 
  "", "", "", "", "", "", "", "", "", "", "", "", "", "", "", "", "", "", "", 
  "", "", "", "", "", "", 84.26, 2.8435943*^7, 36.253, 29., 6.614, 3.915, 
  16745.022, "", 204.85, 6.47, "", "", "", 0.8, 72.06, 0.711}, 
 {"VEN", "South America", "Venezuela", "2020-12-17", 109081., 364., 400.143, 
  975., 5., 5.286, 3836.025, 12.801, 14.072, 34.288, 0.176, 0.186, 0.95, "", 
  "", "", "", "", "", "", "", "", "", "", "", "", "", "", "", "", "", "", "", 
  "", "", "", "", "", "", 84.26, 2.8435943*^7, 36.253, 29., 6.614, 3.915, 
  16745.022, "", 204.85, 6.47, "", "", "", 0.8, 72.06, 0.711}, 
 {"VEN", "South America", "Venezuela", "2020-12-18", 109395., 314., 382.857, 
  979., 4., 5., 3847.068, 11.042, 13.464, 34.428, 0.141, 0.176, 0.94, "", "", 
  "", "", "", "", "", "", "", "", "", "", "", "", "", "", "", "", "", "", "", 
  "", "", "", "", "", 84.26, 2.8435943*^7, 36.253, 29., 6.614, 3.915, 
  16745.022, "", 204.85, 6.47, "", "", "", 0.8, 72.06, 0.711}, 
 {"VEN", "South America", "Venezuela", "2020-12-19", 109781., 386., 372., 
  984., 5., 5., 3860.642, 13.574, 13.082, 34.604, 0.176, 0.176, 0.94, "", "", 
  "", "", "", "", "", "", "", "", "", "", "", "", "", "", "", "", "", "", "", 
  "", "", "", "", "", 84.26, 2.8435943*^7, 36.253, 29., 6.614, 3.915, 
  16745.022, "", 204.85, 6.47, "", "", "", 0.8, 72.06, 0.711}, 
 {"VEN", "South America", "Venezuela", "2020-12-20", 110075., 294., 327., 
  988., 4., 4.857, 3870.981, 10.339, 11.5, 34.745, 0.141, 0.171, 0.94, "", 
  "", "", "", "", "", "", "", "", "", "", "", "", "", "", "", "", "", "", "", 
  "", "", "", "", "", "", 84.26, 2.8435943*^7, 36.253, 29., 6.614, 3.915, 
  16745.022, "", 204.85, 6.47, "", "", "", 0.8, 72.06, 0.711}, 
 {"VEN", "South America", "Venezuela", "2020-12-21", 110513., 438., 341.143, 
  993., 5., 4.714, 3886.384, 15.403, 11.997, 34.921, 0.176, 0.166, 0.93, "", 
  "", "", "", "", "", "", "", "", "", "", "", "", "", "", "", "", "", "", "", 
  "", "", "", "", "", "", 87.96, 2.8435943*^7, 36.253, 29., 6.614, 3.915, 
  16745.022, "", 204.85, 6.47, "", "", "", 0.8, 72.06, 0.711}, 
 {"VEN", "South America", "Venezuela", "2020-12-22", 110828., 315., 335.429, 
  997., 4., 4.571, 3897.462, 11.078, 11.796, 35.061, 0.141, 0.161, 0.93, "", 
  "", "", "", "", "", "", "", "", "", "", "", "", "", "", "", "", "", "", "", 
  "", "", "", "", "", "", 87.96, 2.8435943*^7, 36.253, 29., 6.614, 3.915, 
  16745.022, "", 204.85, 6.47, "", "", "", 0.8, 72.06, 0.711}, 
 {"VEN", "South America", "Venezuela", "2020-12-23", 111024., 196., 329.571, 
  1002., 5., 4.571, 3904.354, 6.893, 11.59, 35.237, 0.176, 0.161, 0.92, "", 
  "", "", "", "", "", "", "", "", "", "", "", "", "", "", "", "", "", "", "", 
  "", "", "", "", "", "", 87.96, 2.8435943*^7, 36.253, 29., 6.614, 3.915, 
  16745.022, "", 204.85, 6.47, "", "", "", 0.8, 72.06, 0.711}, 
 {"VEN", "South America", "Venezuela", "2020-12-24", 111245., 221., 309.143, 
  1006., 4., 4.429, 3912.126, 7.772, 10.872, 35.378, 0.141, 0.156, 0.92, "", 
  "", "", "", "", "", "", "", "", "", "", "", "", "", "", "", "", "", "", "", 
  "", "", "", "", "", "", 87.96, 2.8435943*^7, 36.253, 29., 6.614, 3.915, 
  16745.022, "", 204.85, 6.47, "", "", "", 0.8, 72.06, 0.711}, 
 {"VEN", "South America", "Venezuela", "2020-12-25", 111603., 358., 315.429, 
  1010., 4., 4.429, 3924.716, 12.59, 11.093, 35.518, 0.141, 0.156, 0.93, "", 
  "", "", "", "", "", "", "", "", "", "", "", "", "", "", "", "", "", "", "", 
  "", "", "", "", "", "", 87.96, 2.8435943*^7, 36.253, 29., 6.614, 3.915, 
  16745.022, "", 204.85, 6.47, "", "", "", 0.8, 72.06, 0.711}, 
 {"VEN", "South America", "Venezuela", "2020-12-26", 111951., 348., 310., 
  1013., 3., 4.143, 3936.954, 12.238, 10.902, 35.624, 0.106, 0.146, 0.94, "", 
  "", "", "", "", "", "", "", "", "", "", "", "", "", "", "", "", "", "", "", 
  "", "", "", "", "", "", 87.96, 2.8435943*^7, 36.253, 29., 6.614, 3.915, 
  16745.022, "", 204.85, 6.47, "", "", "", 0.8, 72.06, 0.711}, 
 {"VEN", "South America", "Venezuela", "2020-12-27", 112316., 365., 320.143, 
  1014., 1., 3.714, 3949.79, 12.836, 11.258, 35.659, 0.035, 0.131, 0.95, "", 
  "", "", "", "", "", "", "", "", "", "", "", "", "", "", "", "", "", "", "", 
  "", "", "", "", "", "", 87.96, 2.8435943*^7, 36.253, 29., 6.614, 3.915, 
  16745.022, "", 204.85, 6.47, "", "", "", 0.8, 72.06, 0.711}, 
 {"VEN", "South America", "Venezuela", "2020-12-28", 112636., 320., 303.286, 
  1018., 4., 3.571, 3961.043, 11.253, 10.666, 35.8, 0.141, 0.126, 0.95, "", 
  "", "", "", "", "", "", "", "", "", "", "", "", "", "", "", "", "", "", "", 
  "", "", "", "", "", "", 84.26, 2.8435943*^7, 36.253, 29., 6.614, 3.915, 
  16745.022, "", 204.85, 6.47, "", "", "", 0.8, 72.06, 0.711}, 
 {"VEN", "South America", "Venezuela", "2020-12-29", 112861., 225., 290.429, 
  1021., 3., 3.429, 3968.956, 7.913, 10.213, 35.905, 0.106, 0.121, 0.95, "", 
  "", "", "", "", "", "", "", "", "", "", "", "", "", "", "", "", "", "", "", 
  "", "", "", "", "", "", 84.26, 2.8435943*^7, 36.253, 29., 6.614, 3.915, 
  16745.022, "", 204.85, 6.47, "", "", "", 0.8, 72.06, 0.711}, 
 {"VEN", "South America", "Venezuela", "2020-12-30", 113121., 260., 299.571, 
  1025., 4., 3.286, 3978.099, 9.143, 10.535, 36.046, 0.141, 0.116, 0.95, "", 
  "", "", "", "", "", "", "", "", "", "", "", "", "", "", "", "", "", "", "", 
  "", "", "", "", "", "", 84.26, 2.8435943*^7, 36.253, 29., 6.614, 3.915, 
  16745.022, "", 204.85, 6.47, "", "", "", 0.8, 72.06, 0.711}, 
 {"VEN", "South America", "Venezuela", "2020-12-31", 113558., 437., 330.429, 
  1028., 3., 3.143, 3993.467, 15.368, 11.62, 36.151, 0.106, 0.111, 0.96, "", 
  "", "", "", "", "", "", "", "", "", "", "", "", "", "", "", "", "", "", "", 
  "", "", "", "", "", "", 84.26, 2.8435943*^7, 36.253, 29., 6.614, 3.915, 
  16745.022, "", 204.85, 6.47, "", "", "", 0.8, 72.06, 0.711}, 
 {"VEN", "South America", "Venezuela", "2021-01-01", 113884., 326., 325.857, 
  1030., 2., 2.857, 4004.931, 11.464, 11.459, 36.222, 0.07, 0.1, 0.96, "", 
  "", "", "", "", "", "", "", "", "", "", "", "", "", "", "", "", "", "", "", 
  "", "", "", "", "", "", 84.26, 2.8435943*^7, 36.253, 29., 6.614, 3.915, 
  16745.022, "", 204.85, 6.47, "", "", "", 0.8, 72.06, 0.711}, 
 {"VEN", "South America", "Venezuela", "2021-01-02", 114083., 199., 304.571, 
  1032., 2., 2.714, 4011.93, 6.998, 10.711, 36.292, 0.07, 0.095, 0.96, "", 
  "", "", "", "", "", "", "", "", "", "", "", "", "", "", "", "", "", "", "", 
  "", "", "", "", "", "", 84.26, 2.8435943*^7, 36.253, 29., 6.614, 3.915, 
  16745.022, "", 204.85, 6.47, "", "", "", 0.8, 72.06, 0.711}, 
 {"VEN", "South America", "Venezuela", "2021-01-03", 114230., 147., 273.429, 
  1034., 2., 2.857, 4017.099, 5.17, 9.616, 36.362, 0.07, 0.1, 0.97, "", "", 
  "", "", "", "", "", "", "", "", "", "", "", "", "", "", "", "", "", "", "", 
  "", "", "", "", "", 84.26, 2.8435943*^7, 36.253, 29., 6.614, 3.915, 
  16745.022, "", 204.85, 6.47, "", "", "", 0.8, 72.06, 0.711}, 
 {"VEN", "South America", "Venezuela", "2021-01-04", 114407., 177., 253., 
  1038., 4., 2.857, 4023.324, 6.225, 8.897, 36.503, 0.141, 0.1, 0.99, "", "", 
  "", "", "", "", "", "", "", "", "", "", "", "", "", "", "", "", "", "", "", 
  "", "", "", "", "", 90.74, 2.8435943*^7, 36.253, 29., 6.614, 3.915, 
  16745.022, "", 204.85, 6.47, "", "", "", 0.8, 72.06, 0.711}, 
 {"VEN", "South America", "Venezuela", "2021-01-05", 114662., 255., 257.286, 
  1042., 4., 3., 4032.291, 8.968, 9.048, 36.644, 0.141, 0.106, 1.03, "", "", 
  "", "", "", "", "", "", "", "", "", "", "", "", "", "", "", "", "", "", "", 
  "", "", "", "", "", 90.74, 2.8435943*^7, 36.253, 29., 6.614, 3.915, 
  16745.022, "", 204.85, 6.47, "", "", "", 0.8, 72.06, 0.711}, 
 {"VEN", "South America", "Venezuela", "2021-01-06", 114908., 246., 255.286, 
  1047., 5., 3.143, 4040.942, 8.651, 8.978, 36.82, 0.176, 0.111, 1.07, "", 
  "", "", "", "", "", "", "", "", "", "", "", "", "", "", "", "", "", "", "", 
  "", "", "", "", "", "", 90.74, 2.8435943*^7, 36.253, 29., 6.614, 3.915, 
  16745.022, "", 204.85, 6.47, "", "", "", 0.8, 72.06, 0.711}, 
 {"VEN", "South America", "Venezuela", "2021-01-07", 115322., 414., 252., 
  1052., 5., 3.429, 4055.501, 14.559, 8.862, 36.995, 0.176, 0.121, 1.11, "", 
  "", "", "", "", "", "", "", "", "", "", "", "", "", "", "", "", "", "", "", 
  "", "", "", "", "", "", 90.74, 2.8435943*^7, 36.253, 29., 6.614, 3.915, 
  16745.022, "", 204.85, 6.47, "", "", "", 0.8, 72.06, 0.711}, 
 {"VEN", "South America", "Venezuela", "2021-01-08", 115667., 345., 254.714, 
  1056., 4., 3.714, 4067.634, 12.133, 8.957, 37.136, 0.141, 0.131, 1.14, "", 
  "", "", "", "", "", "", "", "", "", "", "", "", "", "", "", "", "", "", "", 
  "", "", "", "", "", "", 90.74, 2.8435943*^7, 36.253, 29., 6.614, 3.915, 
  16745.022, "", 204.85, 6.47, "", "", "", 0.8, 72.06, 0.711}, 
 {"VEN", "South America", "Venezuela", "2021-01-09", 116172., 505., 298.429, 
  1061., 5., 4.143, 4085.393, 17.759, 10.495, 37.312, 0.176, 0.146, 1.16, "", 
  "", "", "", "", "", "", "", "", "", "", "", "", "", "", "", "", "", "", "", 
  "", "", "", "", "", "", 90.74, 2.8435943*^7, 36.253, 29., 6.614, 3.915, 
  16745.022, "", 204.85, 6.47, "", "", "", 0.8, 72.06, 0.711}, 
 {"VEN", "South America", "Venezuela", "2021-01-10", 116610., 438., 340., 
  1061., 0., 3.857, 4100.796, 15.403, 11.957, 37.312, 0., 0.136, 1.17, "", 
  "", "", "", "", "", "", "", "", "", "", "", "", "", "", "", "", "", "", "", 
  "", "", "", "", "", "", 90.74, 2.8435943*^7, 36.253, 29., 6.614, 3.915, 
  16745.022, "", 204.85, 6.47, "", "", "", 0.8, 72.06, 0.711}, 
 {"VEN", "South America", "Venezuela", "2021-01-11", 116983., 373., 368., 
  1073., 12., 5., 4113.913, 13.117, 12.941, 37.734, 0.422, 0.176, 1.18, "", 
  "", "", "", "", "", "", "", "", "", "", "", "", "", "", "", "", "", "", "", 
  "", "", "", "", "", "", 84.26, 2.8435943*^7, 36.253, 29., 6.614, 3.915, 
  16745.022, "", 204.85, 6.47, "", "", "", 0.8, 72.06, 0.711}, 
 {"VEN", "South America", "Venezuela", "2021-01-12", 117299., 316., 376.714, 
  1078., 5., 5.143, 4125.026, 11.113, 13.248, 37.91, 0.176, 0.181, 1.18, "", 
  "", "", "", "", "", "", "", "", "", "", "", "", "", "", "", "", "", "", "", 
  "", "", "", "", "", "", 84.26, 2.8435943*^7, 36.253, 29., 6.614, 3.915, 
  16745.022, "", 204.85, 6.47, "", "", "", 0.8, 72.06, 0.711}, 
 {"VEN", "South America", "Venezuela", "2021-01-13", 117811., 512., 414.714, 
  1084., 6., 5.286, 4143.031, 18.005, 14.584, 38.121, 0.211, 0.186, 1.2, "", 
  "", "", "", "", "", "", "", "", "", "", "", "", "", "", "", "", "", "", "", 
  "", "", "", "", "", "", 84.26, 2.8435943*^7, 36.253, 29., 6.614, 3.915, 
  16745.022, "", 204.85, 6.47, "", "", "", 0.8, 72.06, 0.711}, 
 {"VEN", "South America", "Venezuela", "2021-01-14", 118415., 604., 441.857, 
  1090., 6., 5.429, 4164.272, 21.241, 15.539, 38.332, 0.211, 0.191, 1.2, "", 
  "", "", "", "", "", "", "", "", "", "", "", "", "", "", "", "", "", "", "", 
  "", "", "", "", "", "", 84.26, 2.8435943*^7, 36.253, 29., 6.614, 3.915, 
  16745.022, "", 204.85, 6.47, "", "", "", 0.8, 72.06, 0.711}, 
 {"VEN", "South America", "Venezuela", "2021-01-15", 118856., 441., 455.571, 
  1095., 5., 5.571, 4179.78, 15.509, 16.021, 38.508, 0.176, 0.196, 1.19, "", 
  "", "", "", "", "", "", "", "", "", "", "", "", "", "", "", "", "", "", "", 
  "", "", "", "", "", "", 84.26, 2.8435943*^7, 36.253, 29., 6.614, 3.915, 
  16745.022, "", 204.85, 6.47, "", "", "", 0.8, 72.06, 0.711}, 
 {"VEN", "South America", "Venezuela", "2021-01-16", 119306., 450., 447.714, 
  1101., 6., 5.714, 4195.606, 15.825, 15.745, 38.719, 0.211, 0.201, 1.18, "", 
  "", "", "", "", "", "", "", "", "", "", "", "", "", "", "", "", "", "", "", 
  "", "", "", "", "", "", 84.26, 2.8435943*^7, 36.253, 29., 6.614, 3.915, 
  16745.022, "", 204.85, 6.47, "", "", "", 0.8, 72.06, 0.711}, 
 {"VEN", "South America", "Venezuela", "2021-01-17", 119803., 497., 456.143, 
  1106., 5., 6.429, 4213.083, 17.478, 16.041, 38.894, 0.176, 0.226, 1.18, "", 
  "", "", "", "", "", "", "", "", "", "", "", "", "", "", "", "", "", "", "", 
  "", "", "", "", "", "", 84.26, 2.8435943*^7, 36.253, 29., 6.614, 3.915, 
  16745.022, "", 204.85, 6.47, "", "", "", 0.8, 72.06, 0.711}, 
 {"VEN", "South America", "Venezuela", "2021-01-18", 120444., 641., 494.429, 
  1112., 6., 5.571, 4235.625, 22.542, 17.387, 39.105, 0.211, 0.196, 1.18, "", 
  "", "", "", "", "", "", "", "", "", "", "", "", "", "", "", "", "", "", "", 
  "", "", "", "", "", "", 87.96, 2.8435943*^7, 36.253, 29., 6.614, 3.915, 
  16745.022, "", 204.85, 6.47, "", "", "", 0.8, 72.06, 0.711}, 
 {"VEN", "South America", "Venezuela", "2021-01-19", 121117., 673., 545.429, 
  1116., 4., 5.429, 4259.293, 23.667, 19.181, 39.246, 0.141, 0.191, 1.16, "", 
  "", "", "", "", "", "", "", "", "", "", "", "", "", "", "", "", "", "", "", 
  "", "", "", "", "", "", 87.96, 2.8435943*^7, 36.253, 29., 6.614, 3.915, 
  16745.022, "", 204.85, 6.47, "", "", "", 0.8, 72.06, 0.711}, 
 {"VEN", "South America", "Venezuela", "2021-01-20", 121691., 574., 554.286, 
  1122., 6., 5.429, 4279.478, 20.186, 19.492, 39.457, 0.211, 0.191, 1.14, "", 
  "", "", "", "", "", "", "", "", "", "", "", "", "", "", "", "", "", "", "", 
  "", "", "", "", "", "", 87.96, 2.8435943*^7, 36.253, 29., 6.614, 3.915, 
  16745.022, "", 204.85, 6.47, "", "", "", 0.8, 72.06, 0.711}, 
 {"VEN", "South America", "Venezuela", "2021-01-21", 122260., 569., 549.286, 
  1129., 7., 5.571, 4299.488, 20.01, 19.317, 39.703, 0.246, 0.196, 1.11, "", 
  "", "", "", "", "", "", "", "", "", "", "", "", "", "", "", "", "", "", "", 
  "", "", "", "", "", "", 87.96, 2.8435943*^7, 36.253, 29., 6.614, 3.915, 
  16745.022, "", 204.85, 6.47, "", "", "", 0.8, 72.06, 0.711}, 
 {"VEN", "South America", "Venezuela", "2021-01-22", 122795., 535., 562.714, 
  1136., 7., 5.857, 4318.302, 18.814, 19.789, 39.949, 0.246, 0.206, 1.08, "", 
  "", "", "", "", "", "", "", "", "", "", "", "", "", "", "", "", "", "", "", 
  "", "", "", "", "", "", 87.96, 2.8435943*^7, 36.253, 29., 6.614, 3.915, 
  16745.022, "", 204.85, 6.47, "", "", "", 0.8, 72.06, 0.711}, 
 {"VEN", "South America", "Venezuela", "2021-01-23", 123245., 450., 562.714, 
  1142., 6., 5.857, 4334.127, 15.825, 19.789, 40.16, 0.211, 0.206, 1.05, "", 
  "", "", "", "", "", "", "", "", "", "", "", "", "", "", "", "", "", "", "", 
  "", "", "", "", "", "", 87.96, 2.8435943*^7, 36.253, 29., 6.614, 3.915, 
  16745.022, "", 204.85, 6.47, "", "", "", 0.8, 72.06, 0.711}, 
 {"VEN", "South America", "Venezuela", "2021-01-24", 123709., 464., 558., 
  1148., 6., 6., 4350.445, 16.317, 19.623, 40.371, 0.211, 0.211, 1.03, "", 
  "", "", "", "", "", "", "", "", "", "", "", "", "", "", "", "", "", "", "", 
  "", "", "", "", "", "", 87.96, 2.8435943*^7, 36.253, 29., 6.614, 3.915, 
  16745.022, "", 204.85, 6.47, "", "", "", 0.8, 72.06, 0.711}, 
 {"VEN", "South America", "Venezuela", "2021-01-25", 124112., 403., 524., 
  1154., 6., 6., 4364.617, 14.172, 18.427, 40.582, 0.211, 0.211, 1.02, "", 
  "", "", "", "", "", "", "", "", "", "", "", "", "", "", "", "", "", "", "", 
  "", "", "", "", "", "", 84.26, 2.8435943*^7, 36.253, 29., 6.614, 3.915, 
  16745.022, "", 204.85, 6.47, "", "", "", 0.8, 72.06, 0.711}, 
 {"VEN", "South America", "Venezuela", "2021-01-26", 124525., 413., 486.857, 
  1159., 5., 6.143, 4379.141, 14.524, 17.121, 40.758, 0.176, 0.216, 1.01, "", 
  "", "", "", "", "", "", "", "", "", "", "", "", "", "", "", "", "", "", "", 
  "", "", "", "", "", "", 84.26, 2.8435943*^7, 36.253, 29., 6.614, 3.915, 
  16745.022, "", 204.85, 6.47, "", "", "", 0.8, 72.06, 0.711}, 
 {"VEN", "South America", "Venezuela", "2021-01-27", 124958., 433., 466.714, 
  1165., 6., 6.143, 4394.368, 15.227, 16.413, 40.969, 0.211, 0.216, 1.01, "", 
  "", "", "", "", "", "", "", "", "", "", "", "", "", "", "", "", "", "", "", 
  "", "", "", "", "", "", 84.26, 2.8435943*^7, 36.253, 29., 6.614, 3.915, 
  16745.022, "", 204.85, 6.47, "", "", "", 0.8, 72.06, 0.711}, 
 {"VEN", "South America", "Venezuela", "2021-01-28", 125364., 406., 443.429, 
  1171., 6., 6., 4408.646, 14.278, 15.594, 41.18, 0.211, 0.211, 1., "", "", 
  "", "", "", "", "", "", "", "", "", "", "", "", "", "", "", "", "", "", "", 
  "", "", "", "", "", 84.26, 2.8435943*^7, 36.253, 29., 6.614, 3.915, 
  16745.022, "", 204.85, 6.47, "", "", "", 0.8, 72.06, 0.711}, 
 {"VEN", "South America", "Venezuela", "2021-01-29", 125776., 412., 425.857, 
  1177., 6., 5.857, 4423.134, 14.489, 14.976, 41.391, 0.211, 0.206, 1.01, "", 
  "", "", "", "", "", "", "", "", "", "", "", "", "", "", "", "", "", "", "", 
  "", "", "", "", "", "", 84.26, 2.8435943*^7, 36.253, 29., 6.614, 3.915, 
  16745.022, "", 204.85, 6.47, "", "", "", 0.8, 72.06, 0.711}, 
 {"VEN", "South America", "Venezuela", "2021-01-30", 126323., 547., 439.714, 
  1183., 6., 5.857, 4442.371, 19.236, 15.463, 41.602, 0.211, 0.206, 1.01, "", 
  "", "", "", "", "", "", "", "", "", "", "", "", "", "", "", "", "", "", "", 
  "", "", "", "", "", "", 84.26, 2.8435943*^7, 36.253, 29., 6.614, 3.915, 
  16745.022, "", 204.85, 6.47, "", "", "", 0.8, 72.06, 0.711}, 
 {"VEN", "South America", "Venezuela", "2021-01-31", 126927., 604., 459.714, 
  1189., 6., 5.857, 4463.611, 21.241, 16.167, 41.813, 0.211, 0.206, 1.01, "", 
  "", "", "", "", "", "", "", "", "", "", "", "", "", "", "", "", "", "", "", 
  "", "", "", "", "", "", 84.26, 2.8435943*^7, 36.253, 29., 6.614, 3.915, 
  16745.022, "", 204.85, 6.47, "", "", "", 0.8, 72.06, 0.711}, 
 {"VEN", "South America", "Venezuela", "2021-02-01", 127346., 419., 462., 
  1196., 7., 6., 4478.346, 14.735, 16.247, 42.059, 0.246, 0.211, 1.01, "", 
  "", "", "", "", "", "", "", "", "", "", "", "", "", "", "", "", "", "", "", 
  "", "", "", "", "", "", 87.96, 2.8435943*^7, 36.253, 29., 6.614, 3.915, 
  16745.022, "", 204.85, 6.47, "", "", "", 0.8, 72.06, 0.711}, 
 {"VEN", "South America", "Venezuela", "2021-02-02", 127752., 406., 461., 
  1202., 6., 6.143, 4492.624, 14.278, 16.212, 42.27, 0.211, 0.216, 1., "", 
  "", "", "", "", "", "", "", "", "", "", "", "", "", "", "", "", "", "", "", 
  "", "", "", "", "", "", 87.96, 2.8435943*^7, 36.253, 29., 6.614, 3.915, 
  16745.022, "", 204.85, 6.47, "", "", "", 0.8, 72.06, 0.711}, 
 {"VEN", "South America", "Venezuela", "2021-02-03", 128315., 563., 479.571, 
  1209., 7., 6.286, 4512.423, 19.799, 16.865, 42.517, 0.246, 0.221, 1., "", 
  "", "", "", "", "", "", "", "", "", "", "", "", "", "", "", "", "", "", "", 
  "", "", "", "", "", "", 87.96, 2.8435943*^7, 36.253, 29., 6.614, 3.915, 
  16745.022, "", 204.85, 6.47, "", "", "", 0.8, 72.06, 0.711}, 
 {"VEN", "South America", "Venezuela", "2021-02-04", 128775., 460., 487.286, 
  1216., 7., 6.429, 4528.6, 16.177, 17.136, 42.763, 0.246, 0.226, 0.99, "", 
  "", "", "", "", "", "", "", "", "", "", "", "", "", "", "", "", "", "", "", 
  "", "", "", "", "", "", 87.96, 2.8435943*^7, 36.253, 29., 6.614, 3.915, 
  16745.022, "", 204.85, 6.47, "", "", "", 0.8, 72.06, 0.711}, 
 {"VEN", "South America", "Venezuela", "2021-02-05", 129231., 456., 493.571, 
  1223., 7., 6.571, 4544.636, 16.036, 17.357, 43.009, 0.246, 0.231, 0.99, "", 
  "", "", "", "", "", "", "", "", "", "", "", "", "", "", "", "", "", "", "", 
  "", "", "", "", "", "", 87.96, 2.8435943*^7, 36.253, 29., 6.614, 3.915, 
  16745.022, "", 204.85, 6.47, "", "", "", 0.8, 72.06, 0.711}, 
 {"VEN", "South America", "Venezuela", "2021-02-06", 129643., 412., 474.286, 
  1228., 5., 6.429, 4559.124, 14.489, 16.679, 43.185, 0.176, 0.226, 0.98, "", 
  "", "", "", "", "", "", "", "", "", "", "", "", "", "", "", "", "", "", "", 
  "", "", "", "", "", "", 87.96, 2.8435943*^7, 36.253, 29., 6.614, 3.915, 
  16745.022, "", 204.85, 6.47, "", "", "", 0.8, 72.06, 0.711}, 
 {"VEN", "South America", "Venezuela", "2021-02-07", 130116., 473., 455.571, 
  1233., 5., 6.286, 4575.758, 16.634, 16.021, 43.361, 0.176, 0.221, 0.98, "", 
  "", "", "", "", "", "", "", "", "", "", "", "", "", "", "", "", "", "", "", 
  "", "", "", "", "", "", 87.96, 2.8435943*^7, 36.253, 29., 6.614, 3.915, 
  16745.022, "", 204.85, 6.47, "", "", "", 0.8, 72.06, 0.711}, 
 {"VEN", "South America", "Venezuela", "2021-02-08", 130596., 480., 464.286, 
  1240., 7., 6.286, 4592.638, 16.88, 16.327, 43.607, 0.246, 0.221, 0.98, "", 
  "", "", "", "", "", "", "", "", "", "", "", "", "", "", "", "", "", "", "", 
  "", "", "", "", "", "", 84.26, 2.8435943*^7, 36.253, 29., 6.614, 3.915, 
  16745.022, "", 204.85, 6.47, "", "", "", 0.8, 72.06, 0.711}, 
 {"VEN", "South America", "Venezuela", "2021-02-09", 131096., 500., 477.714, 
  1247., 7., 6.429, 4610.222, 17.583, 16.8, 43.853, 0.246, 0.226, 0.98, "", 
  "", "", "", "", "", "", "", "", "", "", "", "", "", "", "", "", "", "", "", 
  "", "", "", "", "", "", 84.26, 2.8435943*^7, 36.253, 29., 6.614, 3.915, 
  16745.022, "", 204.85, 6.47, "", "", "", 0.8, 72.06, 0.711}, 
 {"VEN", "South America", "Venezuela", "2021-02-10", 131476., 380., 451.571, 
  1253., 6., 6.286, 4623.585, 13.363, 15.88, 44.064, 0.211, 0.221, 0.97, "", 
  "", "", "", "", "", "", "", "", "", "", "", "", "", "", "", "", "", "", "", 
  "", "", "", "", "", "", 84.26, 2.8435943*^7, 36.253, 29., 6.614, 3.915, 
  16745.022, "", 204.85, 6.47, "", "", "", 0.8, 72.06, 0.711}, 
 {"VEN", "South America", "Venezuela", "2021-02-11", 131828., 352., 436.143, 
  1260., 7., 6.286, 4635.964, 12.379, 15.338, 44.31, 0.246, 0.221, 0.96, "", 
  "", "", "", "", "", "", "", "", "", "", "", "", "", "", "", "", "", "", "", 
  "", "", "", "", "", "", 84.26, 2.8435943*^7, 36.253, 29., 6.614, 3.915, 
  16745.022, "", 204.85, 6.47, "", "", "", 0.8, 72.06, 0.711}, 
 {"VEN", "South America", "Venezuela", "2021-02-12", 132259., 431., 432.571, 
  1267., 7., 6.286, 4651.121, 15.157, 15.212, 44.556, 0.246, 0.221, 0.97, "", 
  "", "", "", "", "", "", "", "", "", "", "", "", "", "", "", "", "", "", "", 
  "", "", "", "", "", "", 84.26, 2.8435943*^7, 36.253, 29., 6.614, 3.915, 
  16745.022, "", 204.85, 6.47, "", "", "", 0.8, 72.06, 0.711}, 
 {"VEN", "South America", "Venezuela", "2021-02-13", 132743., 484., 442.857, 
  1273., 6., 6.429, 4668.141, 17.021, 15.574, 44.767, 0.211, 0.226, 0.97, "", 
  "", "", "", "", "", "", "", "", "", "", "", "", "", "", "", "", "", "", "", 
  "", "", "", "", "", "", 84.26, 2.8435943*^7, 36.253, 29., 6.614, 3.915, 
  16745.022, "", 204.85, 6.47, "", "", "", 0.8, 72.06, 0.711}, 
 {"VEN", "South America", "Venezuela", "2021-02-14", 133218., 475., 443.143, 
  1279., 6., 6.571, 4684.846, 16.704, 15.584, 44.978, 0.211, 0.231, 0.97, "", 
  "", "", "", "", "", "", "", "", "", "", "", "", "", "", "", "", "", "", "", 
  "", "", "", "", "", "", 84.26, 2.8435943*^7, 36.253, 29., 6.614, 3.915, 
  16745.022, "", 204.85, 6.47, "", "", "", 0.8, 72.06, 0.711}, 
 {"VEN", "South America", "Venezuela", "2021-02-15", 133577., 359., 425.857, 
  1285., 6., 6.429, 4697.47, 12.625, 14.976, 45.189, 0.211, 0.226, 0.97, "", 
  "", "", "", "", "", "", "", "", "", "", "", "", "", "", "", "", "", "", "", 
  "", "", "", "", "", "", 87.96, 2.8435943*^7, 36.253, 29., 6.614, 3.915, 
  16745.022, "", 204.85, 6.47, "", "", "", 0.8, 72.06, 0.711}, 
 {"VEN", "South America", "Venezuela", "2021-02-16", 133927., 350., 404.429, 
  1292., 7., 6.429, 4709.779, 12.308, 14.222, 45.435, 0.246, 0.226, 0.97, "", 
  "", "", "", "", "", "", "", "", "", "", "", "", "", "", "", "", "", "", "", 
  "", "", "", "", "", "", 87.96, 2.8435943*^7, 36.253, 29., 6.614, 3.915, 
  16745.022, "", 204.85, 6.47, "", "", "", 0.8, 72.06, 0.711}, 
 {"VEN", "South America", "Venezuela", "2021-02-17", 134319., 392., 406.143, 
  1297., 5., 6.286, 4723.564, 13.785, 14.283, 45.611, 0.176, 0.221, 0.98, "", 
  "", "", "", "", "", "", "", "", "", "", "", "", "", "", "", "", 0., 0., "", 
  "", "", 0., 0., "", "", 87.96, 2.8435943*^7, 36.253, 29., 6.614, 3.915, 
  16745.022, "", 204.85, 6.47, "", "", "", 0.8, 72.06, 0.711}, 
 {"VEN", "South America", "Venezuela", "2021-02-18", 134781., 462., 421.857, 
  1303., 6., 6.143, 4739.811, 16.247, 14.835, 45.822, 0.211, 0.216, 0.98, "", 
  "", "", "", "", "", "", "", "", "", "", "", "", "", "", "", "", "", "", "", 
  "", 31., "", "", "", 1., 87.96, 2.8435943*^7, 36.253, 29., 6.614, 3.915, 
  16745.022, "", 204.85, 6.47, "", "", "", 0.8, 72.06, 0.711}, 
 {"VEN", "South America", "Venezuela", "2021-02-19", 135114., 333., 407.857, 
  1308., 5., 5.857, 4751.522, 11.711, 14.343, 45.998, 0.176, 0.206, 0.99, "", 
  "", "", "", "", "", "", "", "", "", "", "", "", "", "", "", "", "", "", "", 
  "", 31., "", "", "", 1., 87.96, 2.8435943*^7, 36.253, 29., 6.614, 3.915, 
  16745.022, "", 204.85, 6.47, "", "", "", 0.8, 72.06, 0.711}, 
 {"VEN", "South America", "Venezuela", "2021-02-20", 135603., 489., 408.571, 
  1312., 4., 5.571, 4768.718, 17.197, 14.368, 46.139, 0.141, 0.196, 1., "", 
  "", "", "", "", "", "", "", "", "", "", "", "", "", "", "", "", "", "", "", 
  "", 31., "", "", "", 1., 87.96, 2.8435943*^7, 36.253, 29., 6.614, 3.915, 
  16745.022, "", 204.85, 6.47, "", "", "", 0.8, 72.06, 0.711}, 
 {"VEN", "South America", "Venezuela", "2021-02-21", 136068., 465., 407.143, 
  1316., 4., 5.286, 4785.071, 16.353, 14.318, 46.279, 0.141, 0.186, 1.01, "", 
  "", "", "", "", "", "", "", "", "", "", "", "", "", "", "", "", "", "", "", 
  "", 31., "", "", "", 1., 87.96, 2.8435943*^7, 36.253, 29., 6.614, 3.915, 
  16745.022, "", 204.85, 6.47, "", "", "", 0.8, 72.06, 0.711}, 
 {"VEN", "South America", "Venezuela", "2021-02-22", 136545., 477., 424., 
  1320., 4., 5., 4801.845, 16.775, 14.911, 46.42, 0.141, 0.176, 1.01, "", "", 
  "", "", "", "", "", "", "", "", "", "", "", "", "", "", "", 157., 157., "", 
  "", 31., 0., 0., "", 1., 84.26, 2.8435943*^7, 36.253, 29., 6.614, 3.915, 
  16745.022, "", 204.85, 6.47, "", "", "", 0.8, 72.06, 0.711}, 
 {"VEN", "South America", "Venezuela", "2021-02-23", 136986., 441., 437., 
  1325., 5., 4.714, 4817.354, 15.509, 15.368, 46.596, 0.176, 0.166, 1.02, "", 
  "", "", "", "", "", "", "", "", "", "", "", "", "", "", "", "", "", "", "", 
  "", 227., "", "", "", 8., 84.26, 2.8435943*^7, 36.253, 29., 6.614, 3.915, 
  16745.022, "", 204.85, 6.47, "", "", "", 0.8, 72.06, 0.711}, 
 {"VEN", "South America", "Venezuela", "2021-02-24", 137445., 459., 446.571, 
  1331., 6., 4.857, 4833.495, 16.142, 15.704, 46.807, 0.211, 0.171, 1.02, "", 
  "", "", "", "", "", "", "", "", "", "", "", "", "", "", "", "", "", "", "", 
  "", 366., "", "", "", 13., 84.26, 2.8435943*^7, 36.253, 29., 6.614, 3.915, 
  16745.022, "", 204.85, 6.47, "", "", "", 0.8, 72.06, 0.711}, 
 {"VEN", "South America", "Venezuela", "2021-02-25", 137871., 426., 441.429, 
  1334., 3., 4.429, 4848.476, 14.981, 15.524, 46.912, 0.106, 0.156, 1.01, "", 
  "", "", "", "", "", "", "", "", "", "", "", "", "", "", "", "", "", "", "", 
  "", 534., "", "", "", 19., 84.26, 2.8435943*^7, 36.253, 29., 6.614, 3.915, 
  16745.022, "", 204.85, 6.47, "", "", "", 0.8, 72.06, 0.711}, 
 {"VEN", "South America", "Venezuela", "2021-02-26", 138295., 424., 454.429, 
  1338., 4., 4.286, 4863.387, 14.911, 15.981, 47.053, 0.141, 0.151, 1.02, "", 
  "", "", "", "", "", "", "", "", "", "", "", "", "", "", "", "", "", "", "", 
  "", 701., "", "", "", 25., 84.26, 2.8435943*^7, 36.253, 29., 6.614, 3.915, 
  16745.022, "", 204.85, 6.47, "", "", "", 0.8, 72.06, 0.711}, 
 {"VEN", "South America", "Venezuela", "2021-02-27", 138739., 444., 448., 
  1341., 3., 4.143, 4879.001, 15.614, 15.755, 47.159, 0.106, 0.146, 1.02, "", 
  "", "", "", "", "", "", "", "", "", "", "", "", "", "", "", "", "", "", "", 
  "", 869., "", "", "", 31., 84.26, 2.8435943*^7, 36.253, 29., 6.614, 3.915, 
  16745.022, "", 204.85, 6.47, "", "", "", 0.8, 72.06, 0.711}, 
 {"VEN", "South America", "Venezuela", "2021-02-28", 139116., 377., 435.429, 
  1344., 3., 4., 4892.259, 13.258, 15.313, 47.264, 0.106, 0.141, 1.02, "", 
  "", "", "", "", "", "", "", "", "", "", "", "", "", "", "", "", "", "", "", 
  "", 1036., "", "", "", 36., 84.26, 2.8435943*^7, 36.253, 29., 6.614, 3.915, 
  16745.022, "", 204.85, 6.47, "", "", "", 0.8, 72.06, 0.711}, 
 {"VEN", "South America", "Venezuela", "2021-03-01", 139545., 429., 428.571, 
  1348., 4., 4., 4907.346, 15.087, 15.071, 47.405, 0.141, 0.141, 1.03, "", 
  "", "", "", "", "", "", "", "", "", "", "", "", "", "", "", "", "", "", "", 
  "", 1204., "", "", "", 42., 87.96, 2.8435943*^7, 36.253, 29., 6.614, 3.915, 
  16745.022, "", 204.85, 6.47, "", "", "", 0.8, 72.06, 0.711}, 
 {"VEN", "South America", "Venezuela", "2021-03-02", 139934., 389., 421.143, 
  1353., 5., 4., 4921.025, 13.68, 14.81, 47.581, 0.176, 0.141, 1.04, "", "", 
  "", "", "", "", "", "", "", "", "", "", "", "", "", "", "", "", "", "", "", 
  1204., "", "", "", 42., 87.96, 2.8435943*^7, 36.253, 29., 6.614, 3.915, 
  16745.022, "", 204.85, 6.47, "", "", "", 0.8, 72.06, 0.711}, 
 {"VEN", "South America", "Venezuela", "2021-03-03", 140383., 449., 419.714, 
  1358., 5., 3.857, 4936.815, 15.79, 14.76, 47.756, 0.176, 0.136, 1.06, "", 
  "", "", "", "", "", "", "", "", "", "", "", "", "", "", "", "", "", "", "", 
  "", 1204., "", "", "", 42., 87.96, 2.8435943*^7, 36.253, 29., 6.614, 3.915, 
  16745.022, "", 204.85, 6.47, "", "", "", 0.8, 72.06, 0.711}, 
 {"VEN", "South America", "Venezuela", "2021-03-04", 140960., 577., 441.286, 
  1364., 6., 4.286, 4957.107, 20.291, 15.519, 47.967, 0.211, 0.151, 1.06, "", 
  "", "", "", "", "", "", "", "", "", "", "", "", "", "", "", "", 12194., 
  12194., "", "", 1204., 0.04, 0.04, "", 42., 87.96, 2.8435943*^7, 36.253, 
  29., 6.614, 3.915, 16745.022, "", 204.85, 6.47, "", "", "", 0.8, 72.06, 
  0.711}, {"VEN", "South America", "Venezuela", "2021-03-05", 141356., 396., 
  437.286, 1371., 7., 4.714, 4971.033, 13.926, 15.378, 48.214, 0.246, 0.166, 
  1.07, "", "", "", "", "", "", "", "", "", "", "", "", "", "", "", "", "", 
  "", "", "", "", 1045., "", "", "", 37., 87.96, 2.8435943*^7, 36.253, 29., 
  6.614, 3.915, 16745.022, "", 204.85, 6.47, "", "", "", 0.8, 72.06, 0.711}, 
 {"VEN", "South America", "Venezuela", "2021-03-06", 141885., 529., 449.429, 
  1378., 7., 5.286, 4989.636, 18.603, 15.805, 48.46, 0.246, 0.186, 1.08, "", 
  "", "", "", "", "", "", "", "", "", "", "", "", "", "", "", "", "", "", "", 
  "", 886., "", "", "", 31., 87.96, 2.8435943*^7, 36.253, 29., 6.614, 3.915, 
  16745.022, "", 204.85, 6.47, "", "", "", 0.8, 72.06, 0.711}, 
 {"VEN", "South America", "Venezuela", "2021-03-07", 142338., 453., 460.286, 
  1384., 6., 5.714, 5005.566, 15.931, 16.187, 48.671, 0.211, 0.201, 1.09, "", 
  "", "", "", "", "", "", "", "", "", "", "", "", "", "", "", "", "", "", "", 
  "", 727., "", "", "", 26., 87.96, 2.8435943*^7, 36.253, 29., 6.614, 3.915, 
  16745.022, "", 204.85, 6.47, "", "", "", 0.8, 72.06, 0.711}, 
 {"VEN", "South America", "Venezuela", "2021-03-08", 142774., 436., 461.286, 
  1391., 7., 6.143, 5020.899, 15.333, 16.222, 48.917, 0.246, 0.216, 1.09, "", 
  "", "", "", "", "", "", "", "", "", "", "", "", "", "", "", "", "", "", "", 
  "", 569., "", "", "", 20., 84.26, 2.8435943*^7, 36.253, 29., 6.614, 3.915, 
  16745.022, "", 204.85, 6.47, "", "", "", 0.8, 72.06, 0.711}, 
 {"VEN", "South America", "Venezuela", "2021-03-09", 143321., 547., 483.857, 
  1399., 8., 6.571, 5040.135, 19.236, 17.016, 49.198, 0.281, 0.231, 1.11, "", 
  "", "", "", "", "", "", "", "", "", "", "", "", "", "", "", "", "", "", "", 
  "", 410., "", "", "", 14., 84.26, 2.8435943*^7, 36.253, 29., 6.614, 3.915, 
  16745.022, "", 204.85, 6.47, "", "", "", 0.8, 72.06, 0.711}, 
 {"VEN", "South America", "Venezuela", "2021-03-10", 143321., 0., 419.714, 
  1399., 0., 5.857, 5040.135, 0., 14.76, 49.198, 0., 0.206, 1.12, "", "", "", 
  "", "", "", "", "", "", "", "", "", "", "", "", "", "", "", "", "", "", 
  251., "", "", "", 9., 84.26, 2.8435943*^7, 36.253, 29., 6.614, 3.915, 
  16745.022, "", 204.85, 6.47, "", "", "", 0.8, 72.06, 0.711}, 
 {"VEN", "South America", "Venezuela", "2021-03-11", 144277., 956., 473.857, 
  1415., 16., 7.286, 5073.755, 33.619, 16.664, 49.761, 0.563, 0.256, 1.16, 
  "", "", "", "", "", "", "", "", "", "", "", "", "", "", "", "", "", "", "", 
  "", "", 92., "", "", "", 3., 84.26, 2.8435943*^7, 36.253, 29., 6.614, 
  3.915, 16745.022, "", 204.85, 6.47, "", "", "", 0.8, 72.06, 0.711}, 
 {"VEN", "South America", "Venezuela", "2021-03-12", 144786., 509., 490., 
  1422., 7., 7.286, 5091.655, 17.9, 17.232, 50.007, 0.246, 0.256, 1.17, "", 
  "", "", "", "", "", "", "", "", "", "", "", "", "", "", "", "", "", "", "", 
  "", 92., "", "", "", 3., 84.26, 2.8435943*^7, 36.253, 29., 6.614, 3.915, 
  16745.022, "", 204.85, 6.47, "", "", "", 0.8, 72.06, 0.711}, 
 {"VEN", "South America", "Venezuela", "2021-03-13", 145379., 593., 499.143, 
  1430., 8., 7.429, 5112.508, 20.854, 17.553, 50.288, 0.281, 0.261, 1.17, "", 
  "", "", "", "", "", "", "", "", "", "", "", "", "", "", "", "", "", "", "", 
  "", 92., "", "", "", 3., 84.26, 2.8435943*^7, 36.253, 29., 6.614, 3.915, 
  16745.022, "", 204.85, 6.47, "", "", "", 0.8, 72.06, 0.711}, 
 {"VEN", "South America", "Venezuela", "2021-03-14", 145379., 0., 434.429, 
  1430., 0., 6.571, 5112.508, 0., 15.277, 50.288, 0., 0.231, 1.18, "", "", 
  "", "", "", "", "", "", "", "", "", "", "", "", "", "", "", "", "", "", "", 
  92., "", "", "", 3., 84.26, 2.8435943*^7, 36.253, 29., 6.614, 3.915, 
  16745.022, "", 204.85, 6.47, "", "", "", 0.8, 72.06, 0.711}, 
 {"VEN", "South America", "Venezuela", "2021-03-15", 146488., 1109., 530.571, 
  1444., 14., 7.571, 5151.508, 39., 18.658, 50.781, 0.492, 0.266, 1.23, "", 
  "", "", "", "", "", "", "", "", "", "", "", "", "", "", "", "", "", "", "", 
  "", 92., "", "", "", 3., 87.96, 2.8435943*^7, 36.253, 29., 6.614, 3.915, 
  16745.022, "", 204.85, 6.47, "", "", "", 0.8, 72.06, 0.711}, 
 {"VEN", "South America", "Venezuela", "2021-03-16", 147028., 540., 529.571, 
  1451., 7., 7.429, 5170.498, 18.99, 18.623, 51.027, 0.246, 0.261, 1.23, "", 
  "", "", "", "", "", "", "", "", "", "", "", "", "", "", "", "", "", "", "", 
  "", 92., "", "", "", 3., 87.96, 2.8435943*^7, 36.253, 29., 6.614, 3.915, 
  16745.022, "", 204.85, 6.47, "", "", "", 0.8, 72.06, 0.711}, 
 {"VEN", "South America", "Venezuela", "2021-03-17", 147577., 549., 608., 
  1459., 8., 8.571, 5189.805, 19.307, 21.381, 51.308, 0.281, 0.301, 1.24, "", 
  "", "", "", "", "", "", "", "", "", "", "", "", "", "", "", "", "", "", "", 
  "", 92., "", "", "", 3., 87.96, 2.8435943*^7, 36.253, 29., 6.614, 3.915, 
  16745.022, "", 204.85, 6.47, "", "", "", 0.8, 72.06, 0.711}, 
 {"VEN", "South America", "Venezuela", "2021-03-18", 148208., 631., 561.571, 
  1467., 8., 7.429, 5211.995, 22.19, 19.749, 51.59, 0.281, 0.261, 1.25, "", 
  "", "", "", "", "", "", "", "", "", "", "", "", "", "", "", "", "", "", "", 
  "", 92., "", "", "", 3., 87.96, 2.8435943*^7, 36.253, 29., 6.614, 3.915, 
  16745.022, "", 204.85, 6.47, "", "", "", 0.8, 72.06, 0.711}, 
 {"VEN", "South America", "Venezuela", "2021-03-19", 149145., 937., 622.714, 
  1475., 8., 7.571, 5244.947, 32.951, 21.899, 51.871, 0.281, 0.266, 1.27, "", 
  "", "", "", "", "", "", "", "", "", "", "", "", "", "", "", "", "", "", "", 
  "", 92., "", "", "", 3., 87.96, 2.8435943*^7, 36.253, 29., 6.614, 3.915, 
  16745.022, "", 204.85, 6.47, "", "", "", 0.8, 72.06, 0.711}, 
 {"VEN", "South America", "Venezuela", "2021-03-20", 150306., 1161., 703.857, 
  1483., 8., 7.571, 5285.775, 40.829, 24.752, 52.152, 0.281, 0.266, 1.27, "", 
  "", "", "", "", "", "", "", "", "", "", "", "", "", "", "", "", "", "", "", 
  "", 92., "", "", "", 3., 87.96, 2.8435943*^7, 36.253, 29., 6.614, 3.915, 
  16745.022, "", 204.85, 6.47, "", "", "", 0.8, 72.06, 0.711}, 
 {"VEN", "South America", "Venezuela", "2021-03-21", 151123., 817., 820.571, 
  1493., 10., 9., 5314.506, 28.731, 28.857, 52.504, 0.352, 0.317, 1.25, "", 
  "", "", "", "", "", "", "", "", "", "", "", "", "", "", "", "", "", "", "", 
  "", 92., "", "", "", 3., 87.96, 2.8435943*^7, 36.253, 29., 6.614, 3.915, 
  16745.022, "", 204.85, 6.47, "", "", "", 0.8, 72.06, 0.711}, 
 {"VEN", "South America", "Venezuela", "2021-03-22", 151894., 771., 772.286, 
  1502., 9., 8.286, 5341.62, 27.114, 27.159, 52.82, 0.317, 0.291, 1.23, "", 
  "", "", "", "", "", "", "", "", "", "", "", "", "", "", "", "", "", "", "", 
  "", 92., "", "", "", 3., 87.96, 2.8435943*^7, 36.253, 29., 6.614, 3.915, 
  16745.022, "", 204.85, 6.47, "", "", "", 0.8, 72.06, 0.711}, 
 {"VEN", "South America", "Venezuela", "2021-03-23", 152508., 614., 782.857, 
  1511., 9., 8.571, 5363.212, 21.592, 27.531, 53.137, 0.317, 0.301, 1.23, "", 
  "", "", "", "", "", "", "", "", "", "", "", "", "", "", "", "", "", "", "", 
  "", 92., "", "", "", 3., 87.96, 2.8435943*^7, 36.253, 29., 6.614, 3.915, 
  16745.022, "", 204.85, 6.47, "", "", "", 0.8, 72.06, 0.711}, 
 {"VEN", "South America", "Venezuela", "2021-03-24", 153315., 807., 819.714, 
  1521., 10., 8.857, 5391.592, 28.38, 28.827, 53.489, 0.352, 0.311, 1.23, "", 
  "", "", "", "", "", "", "", "", "", "", "", "", "", "", "", "", "", "", "", 
  "", 92., "", "", "", 3., 87.96, 2.8435943*^7, 36.253, 29., 6.614, 3.915, 
  16745.022, "", 204.85, 6.47, "", "", "", 0.8, 72.06, 0.711}, 
 {"VEN", "South America", "Venezuela", "2021-03-25", 154165., 850., 851., 
  1532., 11., 9.286, 5421.484, 29.892, 29.927, 53.875, 0.387, 0.327, 1.22, 
  "", "", "", "", "", "", "", "", "", "", "", "", "", "", "", "", "", "", "", 
  "", "", 92., "", "", "", 3., 87.96, 2.8435943*^7, 36.253, 29., 6.614, 
  3.915, 16745.022, "", 204.85, 6.47, "", "", "", 0.8, 72.06, 0.711}, 
 {"VEN", "South America", "Venezuela", "2021-03-26", 154905., 740., 822.857, 
  1543., 11., 9.714, 5447.507, 26.023, 28.937, 54.262, 0.387, 0.342, 1.23, 
  "", "", "", "", "", "", "", "", "", "", "", "", "", "", "", "", "", 14223., 
  14223., "", "", 92., 0.05, 0.05, "", 3., 87.96, 2.8435943*^7, 36.253, 29., 
  6.614, 3.915, 16745.022, "", 204.85, 6.47, "", "", "", 0.8, 72.06, 0.711}, 
 {"VEN", "South America", "Venezuela", "2021-03-27", 155663., 758., 765.286, 
  1555., 12., 10.286, 5474.163, 26.656, 26.913, 54.684, 0.422, 0.362, 1.23, 
  "", "", "", "", "", "", "", "", "", "", "", "", "", "", "", "", "", "", "", 
  "", "", 1789., "", "", "", 63., 87.96, 2.8435943*^7, 36.253, 29., 6.614, 
  3.915, 16745.022, "", 204.85, 6.47, "", "", "", 0.8, 72.06, 0.711}, 
 {"VEN", "South America", "Venezuela", "2021-03-28", 156655., 992., 790.286, 
  1565., 10., 10.286, 5509.049, 34.885, 27.792, 55.036, 0.352, 0.362, 1.25, 
  "", "", "", "", "", "", "", "", "", "", "", "", "", "", "", "", "", "", "", 
  "", "", 3485., "", "", "", 123., 87.96, 2.8435943*^7, 36.253, 29., 6.614, 
  3.915, 16745.022, "", 204.85, 6.47, "", "", "", 0.8, 72.06, 0.711}, 
 {"VEN", "South America", "Venezuela", "2021-03-29", 157943., 1288., 864.143, 
  1577., 12., 10.714, 5554.344, 45.295, 30.389, 55.458, 0.422, 0.377, 1.27, 
  "", "", "", "", "", "", "", "", "", "", "", "", "", "", "", "", "", "", "", 
  "", "", 5182., "", "", "", 182., 87.96, 2.8435943*^7, 36.253, 29., 6.614, 
  3.915, 16745.022, "", 204.85, 6.47, "", "", "", 0.8, 72.06, 0.711}, 
 {"VEN", "South America", "Venezuela", "2021-03-30", 159149., 1206., 948.714, 
  1589., 12., 11.143, 5596.755, 42.411, 33.363, 55.88, 0.422, 0.392, 1.27, 
  "", "", "", "", "", "", "", "", "", "", "", "", "", "", "", "", "", "", "", 
  "", "", 6878., "", "", "", 242., 87.96, 2.8435943*^7, 36.253, 29., 6.614, 
  3.915, 16745.022, "", 204.85, 6.47, "", "", "", 0.8, 72.06, 0.711}, 
 {"VEN", "South America", "Venezuela", "2021-03-31", 160497., 1348., 1026., 
  1602., 13., 11.571, 5644.16, 47.405, 36.081, 56.337, 0.457, 0.407, 1.27, 
  "", "", "", "", "", "", "", "", "", "", "", "", "", "", "", "", "", "", "", 
  "", "", 8575., "", "", "", 302., 87.96, 2.8435943*^7, 36.253, 29., 6.614, 
  3.915, 16745.022, "", 204.85, 6.47, "", "", "", 0.8, 72.06, 0.711}, 
 {"VEN", "South America", "Venezuela", "2021-04-01", 161751., 1254., 
  1083.714, 1615., 13., 11.857, 5688.259, 44.099, 38.111, 56.794, 0.457, 
  0.417, 1.25, "", "", "", "", "", "", "", "", "", "", "", "", "", "", "", 
  "", "", "", "", "", "", 10272., "", "", "", 361., 87.96, 2.8435943*^7, 
  36.253, 29., 6.614, 3.915, 16745.022, "", 204.85, 6.47, "", "", "", 0.8, 
  72.06, 0.711}, {"VEN", "South America", "Venezuela", "2021-04-02", 162730., 
  979., 1117.857, 1629., 14., 12.286, 5722.687, 34.428, 39.311, 57.287, 
  0.492, 0.432, 1.24, "", "", "", "", "", "", "", "", "", "", "", "", "", "", 
  "", "", "", 98000., 98000., "", "", 11968., 0.34, 0.34, "", 421., 87.96, 
  2.8435943*^7, 36.253, 29., 6.614, 3.915, 16745.022, "", 204.85, 6.47, "", 
  "", "", 0.8, 72.06, 0.711}, {"VEN", "South America", "Venezuela", 
  "2021-04-03", 164337., 1607., 1239.143, 1647., 18., 13.143, 5779.2, 56.513, 
  43.577, 57.92, 0.633, 0.462, 1.23, "", "", "", "", "", "", "", "", "", "", 
  "", "", "", "", "", "", "", "", "", "", "", 12430., "", "", "", 437., 
  87.96, 2.8435943*^7, 36.253, 29., 6.614, 3.915, 16745.022, "", 204.85, 
  6.47, "", "", "", 0.8, 72.06, 0.711}, {"VEN", "South America", "Venezuela", 
  "2021-04-04", 166123., 1786., 1352.571, 1662., 15., 13.857, 5842.008, 
  62.808, 47.566, 58.447, 0.528, 0.487, 1.22, "", "", "", "", "", "", "", "", 
  "", "", "", "", "", "", "", "", "", "", "", "", "", 12892., "", "", "", 
  453., 87.96, 2.8435943*^7, 36.253, 29., 6.614, 3.915, 16745.022, "", 
  204.85, 6.47, "", "", "", 0.8, 72.06, 0.711}, 
 {"VEN", "South America", "Venezuela", "2021-04-05", 167548., 1425., 
  1372.143, 1678., 16., 14.429, 5892.12, 50.113, 48.254, 59.01, 0.563, 0.507, 
  1.19, "", "", "", "", "", "", "", "", "", "", "", "", "", "", "", "", "", 
  "", "", "", "", 13353., "", "", "", 470., 87.96, 2.8435943*^7, 36.253, 29., 
  6.614, 3.915, 16745.022, "", 204.85, 6.47, "", "", "", 0.8, 72.06, 0.711}, 
 {"VEN", "South America", "Venezuela", "2021-04-06", 169074., 1526., 
  1417.857, 1693., 15., 14.857, 5945.785, 53.664, 49.861, 59.537, 0.528, 
  0.522, 1.16, "", "", "", "", "", "", "", "", "", "", "", "", "", "", "", 
  "", "", "", "", "", "", 13815., "", "", "", 486., 87.96, 2.8435943*^7, 
  36.253, 29., 6.614, 3.915, 16745.022, "", 204.85, 6.47, "", "", "", 0.8, 
  72.06, 0.711}, {"VEN", "South America", "Venezuela", "2021-04-07", 170189., 
  1115., 1384.571, 1705., 12., 14.714, 5984.996, 39.211, 48.691, 59.959, 
  0.422, 0.517, 1.13, "", "", "", "", "", "", "", "", "", "", "", "", "", "", 
  "", "", "", "", "", "", "", 14277., "", "", "", 502., 87.96, 2.8435943*^7, 
  36.253, 29., 6.614, 3.915, 16745.022, "", 204.85, 6.47, "", "", "", 0.8, 
  72.06, 0.711}, {"VEN", "South America", "Venezuela", "2021-04-08", 171373., 
  1184., 1374.571, 1720., 15., 15., 6026.633, 41.637, 48.339, 60.487, 0.528, 
  0.528, 1.1, "", "", "", "", "", "", "", "", "", "", "", "", "", "", "", "", 
  "", "", "", "", "", 14738., "", "", "", 518., 87.96, 2.8435943*^7, 36.253, 
  29., 6.614, 3.915, 16745.022, "", 204.85, 6.47, "", "", "", 0.8, 72.06, 
  0.711}, {"VEN", "South America", "Venezuela", "2021-04-09", 172461., 1088., 
  1390.143, 1739., 19., 15.714, 6064.895, 38.261, 48.887, 61.155, 0.668, 
  0.553, 1.08, "", "", "", "", "", "", "", "", "", "", "", "", "", "", "", 
  "", "", "", "", "", "", 15200., "", "", "", 535., 87.96, 2.8435943*^7, 
  36.253, 29., 6.614, 3.915, 16745.022, "", 204.85, 6.47, "", "", "", 0.8, 
  72.06, 0.711}, {"VEN", "South America", "Venezuela", "2021-04-10", 173786., 
  1325., 1349.857, 1759., 20., 16., 6111.491, 46.596, 47.47, 61.858, 0.703, 
  0.563, 1.06, "", "", "", "", "", "", "", "", "", "", "", "", "", "", "", 
  "", "", "", "", "", "", 15200., "", "", "", 535., 87.96, 2.8435943*^7, 
  36.253, 29., 6.614, 3.915, 16745.022, "", 204.85, 6.47, "", "", "", 0.8, 
  72.06, 0.711}, {"VEN", "South America", "Venezuela", "2021-04-11", 174887., 
  1101., 1252., 1778., 19., 16.571, 6150.209, 38.719, 44.029, 62.527, 0.668, 
  0.583, 1.04, "", "", "", "", "", "", "", "", "", "", "", "", "", "", "", 
  "", "", "", "", "", "", 15200., "", "", "", 535., 87.96, 2.8435943*^7, 
  36.253, 29., 6.614, 3.915, 16745.022, "", 204.85, 6.47, "", "", "", 0.8, 
  72.06, 0.711}, {"VEN", "South America", "Venezuela", "2021-04-12", 175812., 
  925., 1180.571, 1795., 17., 16.714, 6182.739, 32.529, 41.517, 63.124, 
  0.598, 0.588, 1.03, "", "", "", "", "", "", "", "", "", "", "", "", "", "", 
  "", "", "", 250000., 250000., "", "", 15200., 0.88, 0.88, "", 535., 87.96, 
  2.8435943*^7, 36.253, 29., 6.614, 3.915, 16745.022, "", 204.85, 6.47, "", 
  "", "", 0.8, 72.06, 0.711}, {"VEN", "South America", "Venezuela", 
  "2021-04-13", 176972., 1160., 1128.286, 1815., 20., 17.429, 6223.532, 
  40.793, 39.678, 63.828, 0.703, 0.613, 1.03, "", "", "", "", "", "", "", "", 
  "", "", "", "", "", "", "", "", "", "", "", "", "", 13283., "", "", "", 
  467., 87.96, 2.8435943*^7, 36.253, 29., 6.614, 3.915, 16745.022, "", 
  204.85, 6.47, "", "", "", 0.8, 72.06, 0.711}, 
 {"VEN", "South America", "Venezuela", "2021-04-14", 178094., 1122., 
  1129.286, 1834., 19., 18.429, 6262.989, 39.457, 39.713, 64.496, 0.668, 
  0.648, 1.03, "", "", "", "", "", "", "", "", "", "", "", "", "", "", "", 
  "", "", "", "", "", "", 11367., "", "", "", 400., 87.96, 2.8435943*^7, 
  36.253, 29., 6.614, 3.915, 16745.022, "", 204.85, 6.47, "", "", "", 0.8, 
  72.06, 0.711}, {"VEN", "South America", "Venezuela", "2021-04-15", 179365., 
  1271., 1141.714, 1853., 19., 19., 6307.686, 44.697, 40.15, 65.164, 0.668, 
  0.668, 1.03, "", "", "", "", "", "", "", "", "", "", "", "", "", "", "", 
  "", "", "", "", "", "", 9450., "", "", "", 332., 87.96, 2.8435943*^7, 
  36.253, 29., 6.614, 3.915, 16745.022, "", 204.85, 6.47, "", "", "", 0.8, 
  72.06, 0.711}, {"VEN", "South America", "Venezuela", "2021-04-16", 180609., 
  1244., 1164., 1870., 17., 18.714, 6351.433, 43.747, 40.934, 65.762, 0.598, 
  0.658, 1.03, "", "", "", "", "", "", "", "", "", "", "", "", "", "", "", 
  "", "", "", "", "", "", 7534., "", "", "", 265., 87.96, 2.8435943*^7, 
  36.253, 29., 6.614, 3.915, 16745.022, "", 204.85, 6.47, "", "", "", 0.8, 
  72.06, 0.711}, {"VEN", "South America", "Venezuela", "2021-04-17", 181903., 
  1294., 1159.571, 1888., 18., 18.429, 6396.939, 45.506, 40.778, 66.395, 
  0.633, 0.648, 1.03, "", "", "", "", "", "", "", "", "", "", "", "", "", "", 
  "", "", "", "", "", "", "", 5617., "", "", "", 198., 87.96, 2.8435943*^7, 
  36.253, 29., 6.614, 3.915, 16745.022, "", 204.85, 6.47, "", "", "", 0.8, 
  72.06, 0.711}, {"VEN", "South America", "Venezuela", "2021-04-18", 183190., 
  1287., 1186.143, 1905., 17., 18.143, 6442.199, 45.26, 41.713, 66.993, 
  0.598, 0.638, 1.03, "", "", "", "", "", "", "", "", "", "", "", "", "", "", 
  "", "", "", "", "", "", "", 3700., "", "", "", 130., 87.96, 2.8435943*^7, 
  36.253, 29., 6.614, 3.915, 16745.022, "", 204.85, 6.47, "", "", "", 0.8, 
  72.06, 0.711}, {"VEN", "South America", "Venezuela", "2021-04-19", 184595., 
  1405., 1254.714, 1925., 20., 18.571, 6491.608, 49.409, 44.124, 67.696, 
  0.703, 0.653, 1.02, "", "", "", "", "", "", "", "", "", "", "", "", "", "", 
  "", "", "", "", "", "", "", 1784., "", "", "", 63., 87.96, 2.8435943*^7, 
  36.253, 29., 6.614, 3.915, 16745.022, "", 204.85, 6.47, "", "", "", 0.8, 
  72.06, 0.711}, {"VEN", "South America", "Venezuela", "2021-04-20", 185736., 
  1141., 1252., 1944., 19., 18.429, 6531.733, 40.125, 44.029, 68.364, 0.668, 
  0.648, 1.02, "", "", "", "", "", "", "", "", "", "", "", "", "", "", "", 
  "", "", "", "", "", "", 1784., "", "", "", 63., 87.96, 2.8435943*^7, 
  36.253, 29., 6.614, 3.915, 16745.022, "", 204.85, 6.47, "", "", "", 0.8, 
  72.06, 0.711}, {"VEN", "South America", "Venezuela", "2021-04-21", 186745., 
  1009., 1235.857, 1965., 21., 18.714, 6567.217, 35.483, 43.461, 69.103, 
  0.739, 0.658, 1.01, "", "", "", "", "", "", "", "", "", "", "", "", "", "", 
  "", "", "", "", "", "", "", 1784., "", "", "", 63., 87.96, 2.8435943*^7, 
  36.253, 29., 6.614, 3.915, 16745.022, "", 204.85, 6.47, "", "", "", 0.8, 
  72.06, 0.711}, {"VEN", "South America", "Venezuela", "2021-04-22", 188063., 
  1318., 1242.571, 1987., 22., 19.143, 6613.566, 46.35, 43.697, 69.876, 
  0.774, 0.673, 1., "", "", "", "", "", "", "", "", "", "", "", "", "", "", 
  "", "", "", "", "", "", "", 1784., "", "", "", 63., 87.96, 2.8435943*^7, 
  36.253, 29., 6.614, 3.915, 16745.022, "", 204.85, 6.47, "", "", "", 0.8, 
  72.06, 0.711}, {"VEN", "South America", "Venezuela", "2021-04-23", 189381., 
  1318., 1253.143, 2009., 22., 19.857, 6659.916, 46.35, 44.069, 70.65, 0.774, 
  0.698, 1., "", "", "", "", "", "", "", "", "", "", "", "", "", "", "", "", 
  "", "", "", "", "", 1784., "", "", "", 63., 87.96, 2.8435943*^7, 36.253, 
  29., 6.614, 3.915, 16745.022, "", 204.85, 6.47, "", "", "", 0.8, 72.06, 
  0.711}, {"VEN", "South America", "Venezuela", "2021-04-24", 190523., 1142., 
  1231.429, 2028., 19., 20., 6700.077, 40.16, 43.305, 71.318, 0.668, 0.703, 
  0.99, "", "", "", "", "", "", "", "", "", "", "", "", "", "", "", "", "", 
  "", "", "", "", 1784., "", "", "", 63., 87.96, 2.8435943*^7, 36.253, 29., 
  6.614, 3.915, 16745.022, "", 204.85, 6.47, "", "", "", 0.8, 72.06, 0.711}, 
 {"VEN", "South America", "Venezuela", "2021-04-25", 191518., 995., 1189.714, 
  2047., 19., 20.286, 6735.068, 34.991, 41.838, 71.986, 0.668, 0.713, 0.98, 
  "", "", "", "", "", "", "", "", "", "", "", "", "", "", "", "", "", "", "", 
  "", "", 1784., "", "", "", 63., 87.96, 2.8435943*^7, 36.253, 29., 6.614, 
  3.915, 16745.022, "", 204.85, 6.47, "", "", "", 0.8, 72.06, 0.711}, 
 {"VEN", "South America", "Venezuela", "2021-04-26", 192498., 980., 1129., 
  2065., 18., 20., 6769.531, 34.463, 39.703, 72.619, 0.633, 0.703, 0.99, "", 
  "", "", "", "", "", "", "", "", "", "", "", "", "", "", "", "", "", "", "", 
  "", 1784., "", "", "", 63., 81.48, 2.8435943*^7, 36.253, 29., 6.614, 3.915, 
  16745.022, "", 204.85, 6.47, "", "", "", 0.8, 72.06, 0.711}, 
 {"VEN", "South America", "Venezuela", "2021-04-27", 193721., 1223., 
  1140.714, 2082., 17., 19.714, 6812.54, 43.009, 40.115, 73.217, 0.598, 
  0.693, 1., "", "", "", "", "", "", "", "", "", "", "", "", "", "", "", "", 
  "", "", "", "", "", 1784., "", "", "", 63., 81.48, 2.8435943*^7, 36.253, 
  29., 6.614, 3.915, 16745.022, "", 204.85, 6.47, "", "", "", 0.8, 72.06, 
  0.711}, {"VEN", "South America", "Venezuela", "2021-04-28", 194959., 1238., 
  1173.429, 2099., 17., 19.143, 6856.076, 43.536, 41.266, 73.815, 0.598, 
  0.673, 1., "", "", "", "", "", "", "", "", "", "", "", "", "", "", "", "", 
  "", "", "", "", "", 1784., "", "", "", 63., 81.48, 2.8435943*^7, 36.253, 
  29., 6.614, 3.915, 16745.022, "", 204.85, 6.47, "", "", "", 0.8, 72.06, 
  0.711}, {"VEN", "South America", "Venezuela", "2021-04-29", 196386., 1427., 
  1189., 2117., 18., 18.571, 6906.259, 50.183, 41.813, 74.448, 0.633, 0.653, 
  1., "", "", "", "", "", "", "", "", "", "", "", "", "", "", "", "", "", "", 
  "", "", "", 1784., "", "", "", 63., 81.48, 2.8435943*^7, 36.253, 29., 
  6.614, 3.915, 16745.022, "", 204.85, 6.47, "", "", "", 0.8, 72.06, 0.711}, 
 {"VEN", "South America", "Venezuela", "2021-04-30", 197683., 1297., 1186., 
  2136., 19., 18.143, 6951.871, 45.611, 41.708, 75.116, 0.668, 0.638, 0.99, 
  "", "", "", "", "", "", "", "", "", "", "", "", "", "", "", "", "", "", "", 
  "", "", 1784., "", "", "", 63., 81.48, 2.8435943*^7, 36.253, 29., 6.614, 
  3.915, 16745.022, "", 204.85, 6.47, "", "", "", 0.8, 72.06, 0.711}, 
 {"VEN", "South America", "Venezuela", "2021-05-01", 198865., 1182., 
  1191.714, 2155., 19., 18.143, 6993.438, 41.567, 41.909, 75.784, 0.668, 
  0.638, 0.98, "", "", "", "", "", "", "", "", "", "", "", "", "", "", "", 
  "", "", "", "", "", "", 1784., "", "", "", 63., 81.48, 2.8435943*^7, 
  36.253, 29., 6.614, 3.915, 16745.022, "", 204.85, 6.47, "", "", "", 0.8, 
  72.06, 0.711}, {"VEN", "South America", "Venezuela", "2021-05-02", 200067., 
  1202., 1221.286, 2172., 17., 17.857, 7035.708, 42.27, 42.949, 76.382, 
  0.598, 0.628, 0.98, "", "", "", "", "", "", "", "", "", "", "", "", "", "", 
  "", "", "", "", "", "", "", 1784., "", "", "", 63., 81.48, 2.8435943*^7, 
  36.253, 29., 6.614, 3.915, 16745.022, "", 204.85, 6.47, "", "", "", 0.8, 
  72.06, 0.711}, {"VEN", "South America", "Venezuela", "2021-05-03", 200931., 
  864., 1204.714, 2189., 17., 17.714, 7066.092, 30.384, 42.366, 76.98, 0.598, 
  0.623, 0.97, "", "", "", "", "", "", "", "", "", "", "", "", "", "", "", 
  "", "", "", "", "", "", 1784., "", "", "", 63., 87.96, 2.8435943*^7, 
  36.253, 29., 6.614, 3.915, 16745.022, "", 204.85, 6.47, "", "", "", 0.8, 
  72.06, 0.711}, {"VEN", "South America", "Venezuela", "2021-05-04", 201807., 
  876., 1155.143, 2208., 19., 18., 7096.898, 30.806, 40.623, 77.648, 0.668, 
  0.633, 0.97, "", "", "", "", "", "", "", "", "", "", "", "", "", "", "", 
  "", "", "", "", "", "", 1784., "", "", "", 63., 87.96, 2.8435943*^7, 
  36.253, 29., 6.614, 3.915, 16745.022, "", 204.85, 6.47, "", "", "", 0.8, 
  72.06, 0.711}, {"VEN", "South America", "Venezuela", "2021-05-05", 202578., 
  771., 1088.429, 2226., 18., 18.143, 7124.012, 27.114, 38.277, 78.281, 
  0.633, 0.638, 0.98, "", "", "", "", "", "", "", "", "", "", "", "", "", "", 
  "", "", "", "", "", "", "", 1784., "", "", "", 63., 87.96, 2.8435943*^7, 
  36.253, 29., 6.614, 3.915, 16745.022, "", 204.85, 6.47, "", "", "", 0.8, 
  72.06, 0.711}, {"VEN", "South America", "Venezuela", "2021-05-06", 204057., 
  1479., 1095.857, 2244., 18., 18.143, 7176.024, 52.012, 38.538, 78.914, 
  0.633, 0.638, 1., "", "", "", "", "", "", "", "", "", "", "", "", "", "", 
  "", "", "", "", "", "", "", 1784., "", "", "", 63., 87.96, 2.8435943*^7, 
  36.253, 29., 6.614, 3.915, 16745.022, "", 204.85, 6.47, "", "", "", 0.8, 
  72.06, 0.711}, {"VEN", "South America", "Venezuela", "2021-05-07", 205181., 
  1124., 1071.143, 2263., 19., 18.143, 7215.551, 39.527, 37.669, 79.582, 
  0.668, 0.638, 1., "", "", "", "", "", "", "", "", "", "", "", "", "", "", 
  "", "", "", "", "", "", "", 1784., "", "", "", 63., 87.96, 2.8435943*^7, 
  36.253, 29., 6.614, 3.915, 16745.022, "", 204.85, 6.47, "", "", "", 0.8, 
  72.06, 0.711}, {"VEN", "South America", "Venezuela", "2021-05-08", 206549., 
  1368., 1097.714, 2280., 17., 17.857, 7263.659, 48.108, 38.603, 80.18, 
  0.598, 0.628, 1., "", "", "", "", "", "", "", "", "", "", "", "", "", "", 
  "", "", "", "", "", "", "", 1784., "", "", "", 63., 87.96, 2.8435943*^7, 
  36.253, 29., 6.614, 3.915, 16745.022, "", 204.85, 6.47, "", "", "", 0.8, 
  72.06, 0.711}, {"VEN", "South America", "Venezuela", "2021-05-09", 207870., 
  1321., 1114.714, 2291., 11., 17., 7310.115, 46.455, 39.201, 80.567, 0.387, 
  0.598, 1., "", "", "", "", "", "", "", "", "", "", "", "", "", "", "", "", 
  "", "", "", "", "", 1784., "", "", "", 63., 87.96, 2.8435943*^7, 36.253, 
  29., 6.614, 3.915, 16745.022, "", 204.85, 6.47, "", "", "", 0.8, 72.06, 
  0.711}, {"VEN", "South America", "Venezuela", "2021-05-10", 209162., 1292., 
  1175.857, 2304., 13., 16.429, 7355.55, 45.435, 41.351, 81.024, 0.457, 
  0.578, 1., "", "", "", "", "", "", "", "", "", "", "", "", "", "", "", "", 
  "", "", "", "", "", 1784., "", "", "", 63., 87.96, 2.8435943*^7, 36.253, 
  29., 6.614, 3.915, 16745.022, "", 204.85, 6.47, "", "", "", 0.8, 72.06, 
  0.711}, {"VEN", "South America", "Venezuela", "2021-05-11", 210116., 954., 
  1187., 2320., 16., 16., 7389.099, 33.549, 41.743, 81.587, 0.563, 0.563, 
  0.99, "", "", "", "", "", "", "", "", "", "", "", "", "", "", "", "", "", 
  "", "", "", "", 1784., "", "", "", 63., 87.96, 2.8435943*^7, 36.253, 29., 
  6.614, 3.915, 16745.022, "", 204.85, 6.47, "", "", "", 0.8, 72.06, 0.711}, 
 {"VEN", "South America", "Venezuela", "2021-05-12", 210948., 832., 1195.714, 
  2337., 17., 15.857, 7418.358, 29.259, 42.049, 82.185, 0.598, 0.558, 0.99, 
  "", "", "", "", "", "", "", "", "", "", "", "", "", "", "", "", "", "", "", 
  "", "", 1784., "", "", "", 63., 87.96, 2.8435943*^7, 36.253, 29., 6.614, 
  3.915, 16745.022, "", 204.85, 6.47, "", "", "", 0.8, 72.06, 0.711}, 
 {"VEN", "South America", "Venezuela", "2021-05-13", 211838., 890., 1111.571, 
  2352., 15., 15.429, 7449.656, 31.298, 39.09, 82.712, 0.528, 0.543, 0.99, 
  "", "", "", "", "", "", "", "", "", "", "", "", "", "", "", "", "", "", "", 
  "", "", 1784., "", "", "", 63., 87.96, 2.8435943*^7, 36.253, 29., 6.614, 
  3.915, 16745.022, "", 204.85, 6.47, "", "", "", 0.8, 72.06, 0.711}, 
 {"VEN", "South America", "Venezuela", "2021-05-14", 212998., 1160., 
  1116.714, 2366., 14., 14.714, 7490.45, 40.793, 39.271, 83.205, 0.492, 
  0.517, 1., "", "", "", "", "", "", "", "", "", "", "", "", "", "", "", "", 
  "", "", "", "", "", 1784., "", "", "", 63., 87.96, 2.8435943*^7, 36.253, 
  29., 6.614, 3.915, 16745.022, "", 204.85, 6.47, "", "", "", 0.8, 72.06, 
  0.711}, {"VEN", "South America", "Venezuela", "2021-05-15", 212998., 0., 
  921.286, 2366., 0., 12.286, 7490.45, 0., 32.399, 83.205, 0., 0.432, 1.01, 
  "", "", "", "", "", "", "", "", "", "", "", "", "", "", "", "", "", "", "", 
  "", "", 1784., "", "", "", 63., 87.96, 2.8435943*^7, 36.253, 29., 6.614, 
  3.915, 16745.022, "", 204.85, 6.47, "", "", "", 0.8, 72.06, 0.711}, 
 {"VEN", "South America", "Venezuela", "2021-05-16", 215301., 2303., 
  1061.571, 2396., 30., 15., 7571.439, 80.989, 37.332, 84.26, 1.055, 0.528, 
  1.05, "", "", "", "", "", "", "", "", "", "", "", "", "", "", "", "", "", 
  "", "", "", "", 1784., "", "", "", 63., 87.96, 2.8435943*^7, 36.253, 29., 
  6.614, 3.915, 16745.022, "", 204.85, 6.47, "", "", "", 0.8, 72.06, 0.711}, 
 {"VEN", "South America", "Venezuela", "2021-05-17", 216415., 1114., 
  1036.143, 2411., 15., 15.286, 7610.614, 39.176, 36.438, 84.787, 0.528, 
  0.538, 1.05, "", "", "", "", "", "", "", "", "", "", "", "", "", "", "", 
  "", "", "", "", "", "", 1784., "", "", "", 63., 87.96, 2.8435943*^7, 
  36.253, 29., 6.614, 3.915, 16745.022, "", 204.85, 6.47, "", "", "", 0.8, 
  72.06, 0.711}, {"VEN", "South America", "Venezuela", "2021-05-18", 217603., 
  1188., 1069.571, 2428., 17., 15.429, 7652.393, 41.778, 37.613, 85.385, 
  0.598, 0.543, 1.05, "", "", "", "", "", "", "", "", "", "", "", "", "", "", 
  "", "", "", "", "", "", "", 1784., "", "", "", 63., 87.96, 2.8435943*^7, 
  36.253, 29., 6.614, 3.915, 16745.022, "", 204.85, 6.47, "", "", "", 0.8, 
  72.06, 0.711}, {"VEN", "South America", "Venezuela", "2021-05-19", 218814., 
  1211., 1123.714, 2446., 18., 15.571, 7694.98, 42.587, 39.517, 86.018, 
  0.633, 0.548, 1.05, "", "", "", "", "", "", "", "", "", "", "", "", "", "", 
  "", "", "", 316000., 316000., "", "", 1784., 1.11, 1.11, "", 63., 87.96, 
  2.8435943*^7, 36.253, 29., 6.614, 3.915, 16745.022, "", 204.85, 6.47, "", 
  "", "", 0.8, 72.06, 0.711}, {"VEN", "South America", "Venezuela", 
  "2021-05-20", 219864., 1050., 1146.571, 2465., 19., 16.143, 7731.905, 
  36.925, 40.321, 86.686, 0.668, 0.568, 1.05, "", "", "", "", "", "", "", "", 
  "", "", "", "", "", "", "", "", "", "", "", "", "", 26605., "", "", "", 
  936., 87.96, 2.8435943*^7, 36.253, 29., 6.614, 3.915, 16745.022, "", 
  204.85, 6.47, "", "", "", 0.8, 72.06, 0.711}, 
 {"VEN", "South America", "Venezuela", "2021-05-21", 221042., 1178., 
  1149.143, 2483., 18., 16.714, 7773.331, 41.426, 40.412, 87.319, 0.633, 
  0.588, 1.05, "", "", "", "", "", "", "", "", "", "", "", "", "", "", "", 
  "", "", "", "", "", "", 51425., "", "", "", 1808., 87.96, 2.8435943*^7, 
  36.253, 29., 6.614, 3.915, 16745.022, "", 204.85, 6.47, "", "", "", 0.8, 
  72.06, 0.711}, {"VEN", "South America", "Venezuela", "2021-05-22", 222052., 
  1010., 1293.429, 2499., 16., 19., 7808.85, 35.518, 45.486, 87.882, 0.563, 
  0.668, 1.05, "", "", "", "", "", "", "", "", "", "", "", "", "", "", "", 
  "", "", "", "", "", "", 76246., "", "", "", 2681., 87.96, 2.8435943*^7, 
  36.253, 29., 6.614, 3.915, 16745.022, "", 204.85, 6.47, "", "", "", 0.8, 
  72.06, 0.711}, {"VEN", "South America", "Venezuela", "2021-05-23", 223345., 
  1293., 1149.143, 2513., 14., 16.714, 7854.32, 45.471, 40.412, 88.374, 
  0.492, 0.588, 1.06, "", "", "", "", "", "", "", "", "", "", "", "", "", "", 
  "", "", "", "", "", "", "", 101067., "", "", "", 3554., 87.96, 
  2.8435943*^7, 36.253, 29., 6.614, 3.915, 16745.022, "", 204.85, 6.47, "", 
  "", "", 0.8, 72.06, 0.711}, {"VEN", "South America", "Venezuela", 
  "2021-05-24", 224819., 1474., 1200.571, 2528., 15., 16.714, 7906.156, 
  51.836, 42.22, 88.902, 0.528, 0.588, 1.07, "", "", "", "", "", "", "", "", 
  "", "", "", "", "", "", "", "", "", "", "", "", "", 125888., "", "", "", 
  4427., 87.96, 2.8435943*^7, 36.253, 29., 6.614, 3.915, 16745.022, "", 
  204.85, 6.47, "", "", "", 0.8, 72.06, 0.711}, 
 {"VEN", "South America", "Venezuela", "2021-05-25", 226136., 1317., 1219., 
  2544., 16., 16.571, 7952.471, 46.315, 42.868, 89.464, 0.563, 0.583, 1.07, 
  "", "", "", "", "", "", "", "", "", "", "", "", "", "", "", "", "", "", "", 
  "", "", 150709., "", "", "", 5300., 87.96, 2.8435943*^7, 36.253, 29., 
  6.614, 3.915, 16745.022, "", 204.85, 6.47, "", "", "", 0.8, 72.06, 0.711}, 
 {"VEN", "South America", "Venezuela", "2021-05-26", 227407., 1271., 
  1227.571, 2559., 15., 16.143, 7997.168, 44.697, 43.17, 89.992, 0.528, 
  0.568, 1.07, "", "", "", "", "", "", "", "", "", "", "", "", "", "", "", 
  "", "", "", "", "", "", 175529., "", "", "", 6173., "", 2.8435943*^7, 
  36.253, 29., 6.614, 3.915, 16745.022, "", 204.85, 6.47, "", "", "", 0.8, 
  72.06, 0.711}, {"VEN", "South America", "Venezuela", "2021-05-27", 228828., 
  1421., 1280.571, 2576., 17., 15.857, 8047.139, 49.972, 45.034, 90.59, 
  0.598, 0.558, 1.07, "", "", "", "", "", "", "", "", "", "", "", "", "", "", 
  "", "", "", "", "", "", "", 175529., "", "", "", 6173., "", 2.8435943*^7, 
  36.253, 29., 6.614, 3.915, 16745.022, "", 204.85, 6.47, "", "", "", 0.8, 
  72.06, 0.711}, {"VEN", "South America", "Venezuela", "2021-05-28", 230147., 
  1319., 1300.714, 2595., 19., 16., 8093.524, 46.385, 45.742, 91.258, 0.668, 
  0.563, 1.06, "", "", "", "", "", "", "", "", "", "", "", "", "", "", "", 
  "", "", "", "", "", "", 175529., "", "", "", 6173., "", 2.8435943*^7, 
  36.253, 29., 6.614, 3.915, 16745.022, "", 204.85, 6.47, "", "", "", 0.8, 
  72.06, 0.711}, {"VEN", "South America", "Venezuela", "2021-05-29", 231443., 
  1296., 1341.571, 2615., 20., 16.571, 8139.101, 45.576, 47.179, 91.961, 
  0.703, 0.583, 1.06, "", "", "", "", "", "", "", "", "", "", "", "", "", "", 
  "", "", "", "", "", "", "", 175529., "", "", "", 6173., "", 2.8435943*^7, 
  36.253, 29., 6.614, 3.915, 16745.022, "", 204.85, 6.47, "", "", "", 0.8, 
  72.06, 0.711}, {"VEN", "South America", "Venezuela", "2021-05-30", 232800., 
  1357., 1350.714, 2629., 14., 16.571, 8186.822, 47.721, 47.5, 92.453, 0.492, 
  0.583, 1.05, "", "", "", "", "", "", "", "", "", "", "", "", "", "", "", 
  "", "", "", "", "", "", 175529., "", "", "", 6173., "", 2.8435943*^7, 
  36.253, 29., 6.614, 3.915, 16745.022, "", 204.85, 6.47, "", "", "", 0.8, 
  72.06, 0.711}, {"VEN", "South America", "Venezuela", "2021-05-31", 234165., 
  1365., 1335.143, 2646., 17., 16.857, 8234.824, 48.003, 46.953, 93.051, 
  0.598, 0.593, 1.05, "", "", "", "", "", "", "", "", "", "", "", "", "", "", 
  "", "", "", "", "", "", "", 175529., "", "", "", 6173., "", 2.8435943*^7, 
  36.253, 29., 6.614, 3.915, 16745.022, "", 204.85, 6.47, "", "", "", 0.8, 
  72.06, 0.711}, {"VEN", "South America", "Venezuela", "2021-06-01", 235567., 
  1402., 1347.286, 2661., 15., 16.714, 8284.128, 49.304, 47.38, 93.579, 
  0.528, 0.588, 1.05, "", "", "", "", "", "", "", "", "", "", "", "", "", "", 
  "", "", "", "", "", "", "", 175529., "", "", "", 6173., "", 2.8435943*^7, 
  36.253, 29., 6.614, 3.915, 16745.022, "", 204.85, 6.47, "", "", "", 0.8, 
  72.06, 0.711}, {"VEN", "South America", "Venezuela", "2021-06-02", 236755., 
  1188., 1335.429, 2674., 13., 16.429, 8325.906, 41.778, 46.963, 94.036, 
  0.457, 0.578, 1.04, "", "", "", "", "", "", "", "", "", "", "", "", "", "", 
  "", "", "", "", "", "", "", 175529., "", "", "", 6173., "", 2.8435943*^7, 
  36.253, 29., 6.614, 3.915, 16745.022, "", 204.85, 6.47, "", "", "", 0.8, 
  72.06, 0.711}, {"VEN", "South America", "Venezuela", "2021-06-03", 238013., 
  1258., 1312.143, 2689., 15., 16.143, 8370.146, 44.24, 46.144, 94.563, 
  0.528, 0.568, 1.04, "", "", "", "", "", "", "", "", "", "", "", "", "", "", 
  "", "", "", "", "", "", "", 175529., "", "", "", 6173., "", 2.8435943*^7, 
  36.253, 29., 6.614, 3.915, 16745.022, "", 204.85, 6.47, "", "", "", 0.8, 
  72.06, 0.711}, {"VEN", "South America", "Venezuela", "2021-06-04", 239252., 
  1239., 1300.714, 2698., 9., 14.714, 8413.718, 43.572, 45.742, 94.88, 0.317, 
  0.517, 1.04, "", "", "", "", "", "", "", "", "", "", "", "", "", "", "", 
  "", "", "", "", "", "", 175529., "", "", "", 6173., "", 2.8435943*^7, 
  36.253, 29., 6.614, 3.915, 16745.022, "", 204.85, 6.47, "", "", "", 0.8, 
  72.06, 0.711}, {"VEN", "South America", "Venezuela", "2021-06-05", 240714., 
  1462., 1324.429, 2708., 10., 13.286, 8465.132, 51.414, 46.576, 95.232, 
  0.352, 0.467, 1.04, "", "", "", "", "", "", "", "", "", "", "", "", "", "", 
  "", "", "", 3.3*^6, 3.127954*^6, "", "", 175529., 11.61, 11., "", 6173., 
  "", 2.8435943*^7, 36.253, 29., 6.614, 3.915, 16745.022, "", 204.85, 6.47, 
  "", "", "", 0.8, 72.06, 0.711}, {"VEN", "South America", "Venezuela", 
  "2021-06-06", 242138., 1424., 1334., 2719., 11., 12.857, 8515.209, 50.077, 
  46.912, 95.618, 0.387, 0.452, 1.04, "", "", "", "", "", "", "", "", "", "", 
  "", "", "", "", "", "", "", "", "", "", "", "", "", "", "", "", "", 
  2.8435943*^7, 36.253, 29., 6.614, 3.915, 16745.022, "", 204.85, 6.47, "", 
  "", "", 0.8, 72.06, 0.711}, {"VEN", "South America", "Venezuela", 
  "2021-06-07", 243621., 1483., 1350.857, 2734., 15., 12.571, 8567.361, 
  52.152, 47.505, 96.146, 0.528, 0.442, "", "", "", "", "", "", "", "", "", 
  "", "", "", "", "", "", "", "", "", "", "", "", "", "", "", "", "", "", "", 
  2.8435943*^7, 36.253, 29., 6.614, 3.915, 16745.022, "", 204.85, 6.47, "", 
  "", "", 0.8, 72.06, 0.711}, {"VNM", "Asia", "Vietnam", "2020-01-23", 2., 
  2., "", "", "", "", 0.021, 0.021, "", "", "", "", "", "", "", "", "", "", 
  "", "", "", "", "", "", "", "", "", "", "", "", "", "", "", "", "", "", "", 
  "", "", 0., 9.7338583*^7, 308.127, 32.6, 7.15, 4.718, 6171.884, 2., 
  245.465, 6., 1., 45.9, 85.847, 2.6, 75.4, 0.704}, 
 {"VNM", "Asia", "Vietnam", "2020-01-24", 2., 0., "", "", "", "", 0.021, 0., 
  "", "", "", "", "", "", "", "", "", "", "", "", "", "", "", "", "", "", "", 
  "", "", "", "", "", "", "", "", "", "", "", "", 0., 9.7338583*^7, 308.127, 
  32.6, 7.15, 4.718, 6171.884, 2., 245.465, 6., 1., 45.9, 85.847, 2.6, 75.4, 
  0.704}, {"VNM", "Asia", "Vietnam", "2020-01-25", 2., 0., "", "", "", "", 
  0.021, 0., "", "", "", "", "", "", "", "", "", "", "", "", "", "", "", "", 
  "", "", "", "", "", "", "", "", "", "", "", "", "", "", "", 2.78, 
  9.7338583*^7, 308.127, 32.6, 7.15, 4.718, 6171.884, 2., 245.465, 6., 1., 
  45.9, 85.847, 2.6, 75.4, 0.704}, {"VNM", "Asia", "Vietnam", "2020-01-26", 
  2., 0., "", "", "", "", 0.021, 0., "", "", "", "", "", "", "", "", "", "", 
  "", "", "", "", "", "", "", "", "", "", "", "", "", "", "", "", "", "", "", 
  "", "", 2.78, 9.7338583*^7, 308.127, 32.6, 7.15, 4.718, 6171.884, 2., 
  245.465, 6., 1., 45.9, 85.847, 2.6, 75.4, 0.704}, 
 {"VNM", "Asia", "Vietnam", "2020-01-27", 2., 0., "", "", "", "", 0.021, 0., 
  "", "", "", "", "", "", "", "", "", "", "", "", "", "", "", "", "", "", "", 
  "", "", "", "", "", "", "", "", "", "", "", "", 2.78, 9.7338583*^7, 
  308.127, 32.6, 7.15, 4.718, 6171.884, 2., 245.465, 6., 1., 45.9, 85.847, 
  2.6, 75.4, 0.704}, {"VNM", "Asia", "Vietnam", "2020-01-28", 2., 0., 0.286, 
  "", "", 0., 0.021, 0., 0.003, "", "", 0., "", "", "", "", "", "", "", "", 
  "", "", "", "", "", "", "", "", "", "", "", "", "", "", "", "", "", "", "", 
  2.78, 9.7338583*^7, 308.127, 32.6, 7.15, 4.718, 6171.884, 2., 245.465, 6., 
  1., 45.9, 85.847, 2.6, 75.4, 0.704}, {"VNM", "Asia", "Vietnam", 
  "2020-01-29", 2., 0., 0.286, "", "", 0., 0.021, 0., 0.003, "", "", 0., "", 
  "", "", "", "", "", "", "", "", "", "", "", "", "", "", "", "", "", "", "", 
  "", "", "", "", "", "", "", 23.15, 9.7338583*^7, 308.127, 32.6, 7.15, 
  4.718, 6171.884, 2., 245.465, 6., 1., 45.9, 85.847, 2.6, 75.4, 0.704}, 
 {"VNM", "Asia", "Vietnam", "2020-01-30", 2., 0., 0., "", "", 0., 0.021, 0., 
  0., "", "", 0., "", "", "", "", "", "", "", "", "", "", "", "", "", "", "", 
  "", "", "", "", "", "", "", "", "", "", "", "", 25.93, 9.7338583*^7, 
  308.127, 32.6, 7.15, 4.718, 6171.884, 2., 245.465, 6., 1., 45.9, 85.847, 
  2.6, 75.4, 0.704}, {"VNM", "Asia", "Vietnam", "2020-01-31", 2., 0., 0., "", 
  "", 0., 0.021, 0., 0., "", "", 0., "", "", "", "", "", "", "", "", "", "", 
  "", "", "", "", "", "", "", "", "", "", "", "", "", "", "", "", "", 25.93, 
  9.7338583*^7, 308.127, 32.6, 7.15, 4.718, 6171.884, 2., 245.465, 6., 1., 
  45.9, 85.847, 2.6, 75.4, 0.704}, {"VNM", "Asia", "Vietnam", "2020-02-01", 
  6., 4., 0.571, "", "", 0., 0.062, 0.041, 0.006, "", "", 0., "", "", "", "", 
  "", "", "", "", "", "", "", "", "", "", "", "", "", "", "", "", "", "", "", 
  "", "", "", "", 28.7, 9.7338583*^7, 308.127, 32.6, 7.15, 4.718, 6171.884, 
  2., 245.465, 6., 1., 45.9, 85.847, 2.6, 75.4, 0.704}, 
 {"VNM", "Asia", "Vietnam", "2020-02-02", 6., 0., 0.571, "", "", 0., 0.062, 
  0., 0.006, "", "", 0., "", "", "", "", "", "", "", "", "", "", "", "", "", 
  "", "", "", "", "", "", "", "", "", "", "", "", "", "", 28.7, 9.7338583*^7, 
  308.127, 32.6, 7.15, 4.718, 6171.884, 2., 245.465, 6., 1., 45.9, 85.847, 
  2.6, 75.4, 0.704}, {"VNM", "Asia", "Vietnam", "2020-02-03", 8., 2., 0.857, 
  "", "", 0., 0.082, 0.021, 0.009, "", "", 0., "", "", "", "", "", "", "", 
  "", "", "", "", "", "", "", "", "", "", "", "", "", "", "", "", "", "", "", 
  "", 28.7, 9.7338583*^7, 308.127, 32.6, 7.15, 4.718, 6171.884, 2., 245.465, 
  6., 1., 45.9, 85.847, 2.6, 75.4, 0.704}, {"VNM", "Asia", "Vietnam", 
  "2020-02-04", 8., 0., 0.857, "", "", 0., 0.082, 0., 0.009, "", "", 0., "", 
  "", "", "", "", "", "", "", "", "", "", "", "", "", "", "", "", "", "", "", 
  "", "", "", "", "", "", "", 28.7, 9.7338583*^7, 308.127, 32.6, 7.15, 4.718, 
  6171.884, 2., 245.465, 6., 1., 45.9, 85.847, 2.6, 75.4, 0.704}, 
 {"VNM", "Asia", "Vietnam", "2020-02-05", 8., 0., 0.857, "", "", 0., 0.082, 
  0., 0.009, "", "", 0., "", "", "", "", "", "", "", "", "", "", "", "", "", 
  "", "", "", "", "", "", "", "", "", "", "", "", "", "", 28.7, 9.7338583*^7, 
  308.127, 32.6, 7.15, 4.718, 6171.884, 2., 245.465, 6., 1., 45.9, 85.847, 
  2.6, 75.4, 0.704}, {"VNM", "Asia", "Vietnam", "2020-02-06", 10., 2., 1.143, 
  "", "", 0., 0.103, 0.021, 0.012, "", "", 0., "", "", "", "", "", "", "", 
  "", "", "", "", "", "", "", "", "", "", "", "", "", "", "", "", "", "", "", 
  "", 28.7, 9.7338583*^7, 308.127, 32.6, 7.15, 4.718, 6171.884, 2., 245.465, 
  6., 1., 45.9, 85.847, 2.6, 75.4, 0.704}, {"VNM", "Asia", "Vietnam", 
  "2020-02-07", 10., 0., 1.143, "", "", 0., 0.103, 0., 0.012, "", "", 0., "", 
  "", "", "", "", "", "", "", "", "", "", "", "", "", "", "", "", "", "", "", 
  "", "", "", "", "", "", "", 28.7, 9.7338583*^7, 308.127, 32.6, 7.15, 4.718, 
  6171.884, 2., 245.465, 6., 1., 45.9, 85.847, 2.6, 75.4, 0.704}, 
 {"VNM", "Asia", "Vietnam", "2020-02-08", 13., 3., 1., "", "", 0., 0.134, 
  0.031, 0.01, "", "", 0., "", "", "", "", "", "", "", "", "", "", "", "", 
  "", "", "", "", "", "", "", "", "", "", "", "", "", "", "", 37.04, 
  9.7338583*^7, 308.127, 32.6, 7.15, 4.718, 6171.884, 2., 245.465, 6., 1., 
  45.9, 85.847, 2.6, 75.4, 0.704}, {"VNM", "Asia", "Vietnam", "2020-02-09", 
  13., 0., 1., "", "", 0., 0.134, 0., 0.01, "", "", 0., "", "", "", "", "", 
  "", "", "", "", "", "", "", "", "", "", "", "", "", "", "", "", "", "", "", 
  "", "", "", 37.04, 9.7338583*^7, 308.127, 32.6, 7.15, 4.718, 6171.884, 2., 
  245.465, 6., 1., 45.9, 85.847, 2.6, 75.4, 0.704}, 
 {"VNM", "Asia", "Vietnam", "2020-02-10", 14., 1., 0.857, "", "", 0., 0.144, 
  0.01, 0.009, "", "", 0., "", "", "", "", "", "", "", "", "", "", "", "", 
  "", "", "", "", "", "", "", "", "", "", "", "", "", "", "", 37.04, 
  9.7338583*^7, 308.127, 32.6, 7.15, 4.718, 6171.884, 2., 245.465, 6., 1., 
  45.9, 85.847, 2.6, 75.4, 0.704}, {"VNM", "Asia", "Vietnam", "2020-02-11", 
  15., 1., 1., "", "", 0., 0.154, 0.01, 0.01, "", "", 0., "", "", "", "", "", 
  "", "", "", "", "", "", "", "", "", "", "", "", "", "", "", "", "", "", "", 
  "", "", "", 37.04, 9.7338583*^7, 308.127, 32.6, 7.15, 4.718, 6171.884, 2., 
  245.465, 6., 1., 45.9, 85.847, 2.6, 75.4, 0.704}, 
 {"VNM", "Asia", "Vietnam", "2020-02-12", 15., 0., 1., "", "", 0., 0.154, 0., 
  0.01, "", "", 0., "", "", "", "", "", "", "", "", "", "", "", "", "", "", 
  "", "", "", "", "", "", "", "", "", "", "", "", "", 37.04, 9.7338583*^7, 
  308.127, 32.6, 7.15, 4.718, 6171.884, 2., 245.465, 6., 1., 45.9, 85.847, 
  2.6, 75.4, 0.704}, {"VNM", "Asia", "Vietnam", "2020-02-13", 16., 1., 0.857, 
  "", "", 0., 0.164, 0.01, 0.009, "", "", 0., "", "", "", "", "", "", "", "", 
  "", "", 856., 0.009, "", "", "", "", "", "samples tested", "", "", "", "", 
  "", "", "", "", "", 45.37, 9.7338583*^7, 308.127, 32.6, 7.15, 4.718, 
  6171.884, 2., 245.465, 6., 1., 45.9, 85.847, 2.6, 75.4, 0.704}, 
 {"VNM", "Asia", "Vietnam", "2020-02-14", 16., 0., 0.857, "", "", 0., 0.164, 
  0., 0.009, "", "", 0., "", "", "", "", "", "", "", "", "", 97., 953., 0.01, 
  0.001, "", "", "", "", "samples tested", "", "", "", "", "", "", "", "", 
  "", 45.37, 9.7338583*^7, 308.127, 32.6, 7.15, 4.718, 6171.884, 2., 245.465, 
  6., 1., 45.9, 85.847, 2.6, 75.4, 0.704}, {"VNM", "Asia", "Vietnam", 
  "2020-02-15", 16., 0., 0.429, "", "", 0., 0.164, 0., 0.004, "", "", 0., "", 
  "", "", "", "", "", "", "", "", 131., 1084., 0.011, 0.001, "", "", "", "", 
  "samples tested", "", "", "", "", "", "", "", "", "", 47.22, 9.7338583*^7, 
  308.127, 32.6, 7.15, 4.718, 6171.884, 2., 245.465, 6., 1., 45.9, 85.847, 
  2.6, 75.4, 0.704}, {"VNM", "Asia", "Vietnam", "2020-02-16", 16., 0., 0.429, 
  "", "", 0., 0.164, 0., 0.004, "", "", 0., "", "", "", "", "", "", "", "", 
  "", 10., 1094., 0.011, 0., "", "", "", "", "samples tested", "", "", "", 
  "", "", "", "", "", "", 47.22, 9.7338583*^7, 308.127, 32.6, 7.15, 4.718, 
  6171.884, 2., 245.465, 6., 1., 45.9, 85.847, 2.6, 75.4, 0.704}, 
 {"VNM", "Asia", "Vietnam", "2020-02-17", 16., 0., 0.286, "", "", 0., 0.164, 
  0., 0.003, "", "", 0., "", "", "", "", "", "", "", "", "", 33., 1127., 
  0.012, 0., "", "", "", "", "samples tested", "", "", "", "", "", "", "", 
  "", "", 47.22, 9.7338583*^7, 308.127, 32.6, 7.15, 4.718, 6171.884, 2., 
  245.465, 6., 1., 45.9, 85.847, 2.6, 75.4, 0.704}, 
 {"VNM", "Asia", "Vietnam", "2020-02-18", 16., 0., 0.143, "", "", 0., 0.164, 
  0., 0.001, "", "", 0., "", "", "", "", "", "", "", "", "", 26., 1153., 
  0.012, 0., "", "", "", "", "samples tested", "", "", "", "", "", "", "", 
  "", "", 47.22, 9.7338583*^7, 308.127, 32.6, 7.15, 4.718, 6171.884, 2., 
  245.465, 6., 1., 45.9, 85.847, 2.6, 75.4, 0.704}, 
 {"VNM", "Asia", "Vietnam", "2020-02-19", 16., 0., 0.143, "", "", 0., 0.164, 
  0., 0.001, "", "", 0., "", "", "", "", "", "", "", "", "", 30., 1183., 
  0.012, 0., "", "", "", "", "samples tested", "", "", "", "", "", "", "", 
  "", "", 47.22, 9.7338583*^7, 308.127, 32.6, 7.15, 4.718, 6171.884, 2., 
  245.465, 6., 1., 45.9, 85.847, 2.6, 75.4, 0.704}, 
 {"VNM", "Asia", "Vietnam", "2020-02-20", 16., 0., 0., "", "", 0., 0.164, 0., 
  0., "", "", 0., "", "", "", "", "", "", "", "", "", 21., 1204., 0.012, 0., 
  50., 0.001, 0., "", "samples tested", "", "", "", "", "", "", "", "", "", 
  47.22, 9.7338583*^7, 308.127, 32.6, 7.15, 4.718, 6171.884, 2., 245.465, 6., 
  1., 45.9, 85.847, 2.6, 75.4, 0.704}, {"VNM", "Asia", "Vietnam", 
  "2020-02-21", 16., 0., 0., "", "", 0., 0.164, 0., 0., "", "", 0., "", "", 
  "", "", "", "", "", "", "", 25., 1229., 0.013, 0., 39., 0., 0., "", 
  "samples tested", "", "", "", "", "", "", "", "", "", 47.22, 9.7338583*^7, 
  308.127, 32.6, 7.15, 4.718, 6171.884, 2., 245.465, 6., 1., 45.9, 85.847, 
  2.6, 75.4, 0.704}, {"VNM", "Asia", "Vietnam", "2020-02-22", 16., 0., 0., 
  "", "", 0., 0.164, 0., 0., "", "", 0., "", "", "", "", "", "", "", "", "", 
  22., 1251., 0.013, 0., 24., 0., 0., "", "samples tested", "", "", "", "", 
  "", "", "", "", "", 47.22, 9.7338583*^7, 308.127, 32.6, 7.15, 4.718, 
  6171.884, 2., 245.465, 6., 1., 45.9, 85.847, 2.6, 75.4, 0.704}, 
 {"VNM", "Asia", "Vietnam", "2020-02-23", 16., 0., 0., "", "", 0., 0.164, 0., 
  0., "", "", 0., "", "", "", "", "", "", "", "", "", "", "", "", "", 26., 
  0., 0., "", "samples tested", "", "", "", "", "", "", "", "", "", 47.22, 
  9.7338583*^7, 308.127, 32.6, 7.15, 4.718, 6171.884, 2., 245.465, 6., 1., 
  45.9, 85.847, 2.6, 75.4, 0.704}, {"VNM", "Asia", "Vietnam", "2020-02-24", 
  16., 0., 0., "", "", 0., 0.164, 0., 0., "", "", 0., "", "", "", "", "", "", 
  "", "", "", "", "", "", "", 24., 0., 0., "", "samples tested", "", "", "", 
  "", "", "", "", "", "", 47.22, 9.7338583*^7, 308.127, 32.6, 7.15, 4.718, 
  6171.884, 2., 245.465, 6., 1., 45.9, 85.847, 2.6, 75.4, 0.704}, 
 {"VNM", "Asia", "Vietnam", "2020-02-25", 16., 0., 0., "", "", 0., 0.164, 0., 
  0., "", "", 0., "", "", "", "", "", "", "", "", "", "", 1320., 0.014, "", 
  24., 0., 0., "", "samples tested", "", "", "", "", "", "", "", "", "", 
  47.22, 9.7338583*^7, 308.127, 32.6, 7.15, 4.718, 6171.884, 2., 245.465, 6., 
  1., 45.9, 85.847, 2.6, 75.4, 0.704}, {"VNM", "Asia", "Vietnam", 
  "2020-02-26", 16., 0., 0., "", "", 0., 0.164, 0., 0., "", "", 0., "", "", 
  "", "", "", "", "", "", "", 61., 1381., 0.014, 0.001, 28., 0., 0., "", 
  "samples tested", "", "", "", "", "", "", "", "", "", 47.22, 9.7338583*^7, 
  308.127, 32.6, 7.15, 4.718, 6171.884, 2., 245.465, 6., 1., 45.9, 85.847, 
  2.6, 75.4, 0.704}, {"VNM", "Asia", "Vietnam", "2020-02-27", 16., 0., 0., 
  "", "", 0., 0.164, 0., 0., "", "", 0., "", "", "", "", "", "", "", "", "", 
  67., 1448., 0.015, 0.001, 35., 0., 0., "", "samples tested", "", "", "", 
  "", "", "", "", "", "", 47.22, 9.7338583*^7, 308.127, 32.6, 7.15, 4.718, 
  6171.884, 2., 245.465, 6., 1., 45.9, 85.847, 2.6, 75.4, 0.704}, 
 {"VNM", "Asia", "Vietnam", "2020-02-28", 16., 0., 0., "", "", 0., 0.164, 0., 
  0., "", "", 0., "", "", "", "", "", "", "", "", "", "", "", "", "", 43., 
  0., 0., "", "samples tested", "", "", "", "", "", "", "", "", "", 47.22, 
  9.7338583*^7, 308.127, 32.6, 7.15, 4.718, 6171.884, 2., 245.465, 6., 1., 
  45.9, 85.847, 2.6, 75.4, 0.704}, {"VNM", "Asia", "Vietnam", "2020-02-29", 
  16., 0., 0., "", "", 0., 0.164, 0., 0., "", "", 0., "", "", "", "", "", "", 
  "", "", "", "", 1613., 0.017, "", 52., 0.001, 0., "", "samples tested", "", 
  "", "", "", "", "", "", "", "", 47.22, 9.7338583*^7, 308.127, 32.6, 7.15, 
  4.718, 6171.884, 2., 245.465, 6., 1., 45.9, 85.847, 2.6, 75.4, 0.704}, 
 {"VNM", "Asia", "Vietnam", "2020-03-01", 16., 0., 0., "", "", 0., 0.164, 0., 
  0., "", "", 0., "", "", "", "", "", "", "", "", "", 62., 1675., 0.017, 
  0.001, 57., 0.001, 0., "", "samples tested", "", "", "", "", "", "", "", 
  "", "", 47.22, 9.7338583*^7, 308.127, 32.6, 7.15, 4.718, 6171.884, 2., 
  245.465, 6., 1., 45.9, 85.847, 2.6, 75.4, 0.704}, 
 {"VNM", "Asia", "Vietnam", "2020-03-02", 16., 0., 0., "", "", 0., 0.164, 0., 
  0., "", "", 0., "", "", "", "", "", "", "", "", "", 78., 1753., 0.018, 
  0.001, 65., 0.001, 0., "", "samples tested", "", "", "", "", "", "", "", 
  "", "", 47.22, 9.7338583*^7, 308.127, 32.6, 7.15, 4.718, 6171.884, 2., 
  245.465, 6., 1., 45.9, 85.847, 2.6, 75.4, 0.704}, 
 {"VNM", "Asia", "Vietnam", "2020-03-03", 16., 0., 0., "", "", 0., 0.164, 0., 
  0., "", "", 0., "", "", "", "", "", "", "", "", "", 32., 1785., 0.018, 0., 
  66., 0.001, 0., "", "samples tested", "", "", "", "", "", "", "", "", "", 
  47.22, 9.7338583*^7, 308.127, 32.6, 7.15, 4.718, 6171.884, 2., 245.465, 6., 
  1., 45.9, 85.847, 2.6, 75.4, 0.704}, {"VNM", "Asia", "Vietnam", 
  "2020-03-04", 16., 0., 0., "", "", 0., 0.164, 0., 0., "", "", 0., "", "", 
  "", "", "", "", "", "", "", 63., 1848., 0.019, 0.001, 67., 0.001, 0., "", 
  "samples tested", "", "", "", "", "", "", "", "", "", 47.22, 9.7338583*^7, 
  308.127, 32.6, 7.15, 4.718, 6171.884, 2., 245.465, 6., 1., 45.9, 85.847, 
  2.6, 75.4, 0.704}, {"VNM", "Asia", "Vietnam", "2020-03-05", 16., 0., 0., 
  "", "", 0., 0.164, 0., 0., "", "", 0., "", "", "", "", "", "", "", "", "", 
  76., 1924., 0.02, 0.001, 68., 0.001, 0., "", "samples tested", "", "", "", 
  "", "", "", "", "", "", 47.22, 9.7338583*^7, 308.127, 32.6, 7.15, 4.718, 
  6171.884, 2., 245.465, 6., 1., 45.9, 85.847, 2.6, 75.4, 0.704}, 
 {"VNM", "Asia", "Vietnam", "2020-03-06", 16., 0., 0., "", "", 0., 0.164, 0., 
  0., "", "", 0., "", "", "", "", "", "", "", "", "", 84., 2008., 0.021, 
  0.001, 68., 0.001, 0., "", "samples tested", "", "", "", "", "", "", "", 
  "", "", 47.22, 9.7338583*^7, 308.127, 32.6, 7.15, 4.718, 6171.884, 2., 
  245.465, 6., 1., 45.9, 85.847, 2.6, 75.4, 0.704}, 
 {"VNM", "Asia", "Vietnam", "2020-03-07", 18., 2., 0.286, "", "", 0., 0.185, 
  0.021, 0.003, "", "", 0., "", "", "", "", "", "", "", "", "", 101., 2109., 
  0.022, 0.001, 71., 0.001, 0.004, 248.3, "samples tested", "", "", "", "", 
  "", "", "", "", "", 47.22, 9.7338583*^7, 308.127, 32.6, 7.15, 4.718, 
  6171.884, 2., 245.465, 6., 1., 45.9, 85.847, 2.6, 75.4, 0.704}, 
 {"VNM", "Asia", "Vietnam", "2020-03-08", 30., 12., 2., "", "", 0., 0.308, 
  0.123, 0.021, "", "", 0., "", "", "", "", "", "", "", "", "", "", "", "", 
  "", 126., 0.001, 0.016, 63., "samples tested", "", "", "", "", "", "", "", 
  "", "", 47.22, 9.7338583*^7, 308.127, 32.6, 7.15, 4.718, 6171.884, 2., 
  245.465, 6., 1., 45.9, 85.847, 2.6, 75.4, 0.704}, 
 {"VNM", "Asia", "Vietnam", "2020-03-09", 30., 0., 2., "", "", 0., 0.308, 0., 
  0.021, "", "", 0., "", "", "", "", "", "", "", "", "", "", "", "", "", 
  178., 0.002, 0.011, 89., "samples tested", "", "", "", "", "", "", "", "", 
  "", 47.22, 9.7338583*^7, 308.127, 32.6, 7.15, 4.718, 6171.884, 2., 245.465, 
  6., 1., 45.9, 85.847, 2.6, 75.4, 0.704}, {"VNM", "Asia", "Vietnam", 
  "2020-03-10", 31., 1., 2.143, "", "", 0., 0.318, 0.01, 0.022, "", "", 0., 
  "", "", "", "", "", "", "", "", "", "", "", "", "", 238., 0.002, 0.009, 
  111.1, "samples tested", "", "", "", "", "", "", "", "", "", 47.22, 
  9.7338583*^7, 308.127, 32.6, 7.15, 4.718, 6171.884, 2., 245.465, 6., 1., 
  45.9, 85.847, 2.6, 75.4, 0.704}, {"VNM", "Asia", "Vietnam", "2020-03-11", 
  38., 7., 3.143, "", "", 0., 0.39, 0.072, 0.032, "", "", 0., "", "", "", "", 
  "", "", "", "", "", "", "", "", "", 292., 0.003, 0.011, 92.9, 
  "samples tested", "", "", "", "", "", "", "", "", "", 47.22, 9.7338583*^7, 
  308.127, 32.6, 7.15, 4.718, 6171.884, 2., 245.465, 6., 1., 45.9, 85.847, 
  2.6, 75.4, 0.704}, {"VNM", "Asia", "Vietnam", "2020-03-12", 39., 1., 3.286, 
  "", "", 0., 0.401, 0.01, 0.034, "", "", 0., "", "", "", "", "", "", "", "", 
  "", "", "", "", "", 345., 0.004, 0.01, 105., "samples tested", "", "", "", 
  "", "", "", "", "", "", 47.22, 9.7338583*^7, 308.127, 32.6, 7.15, 4.718, 
  6171.884, 2., 245.465, 6., 1., 45.9, 85.847, 2.6, 75.4, 0.704}, 
 {"VNM", "Asia", "Vietnam", "2020-03-13", 47., 8., 4.429, "", "", 0., 0.483, 
  0.082, 0.045, "", "", 0., "", "", "", "", "", "", "", "", "", "", "", "", 
  "", 397., 0.004, 0.011, 89.6, "samples tested", "", "", "", "", "", "", "", 
  "", "", 47.22, 9.7338583*^7, 308.127, 32.6, 7.15, 4.718, 6171.884, 2., 
  245.465, 6., 1., 45.9, 85.847, 2.6, 75.4, 0.704}, 
 {"VNM", "Asia", "Vietnam", "2020-03-14", 53., 6., 5., "", "", 0., 0.544, 
  0.062, 0.051, "", "", 0., "", "", "", "", "", "", "", "", "", "", 5235., 
  0.054, "", 447., 0.005, 0.011, 89.4, "samples tested", "", "", "", "", "", 
  "", "", "", "", 47.22, 9.7338583*^7, 308.127, 32.6, 7.15, 4.718, 6171.884, 
  2., 245.465, 6., 1., 45.9, 85.847, 2.6, 75.4, 0.704}, 
 {"VNM", "Asia", "Vietnam", "2020-03-15", 56., 3., 3.714, "", "", 0., 0.575, 
  0.031, 0.038, "", "", 0., "", "", "", "", "", "", "", "", "", "", "", "", 
  "", 730., 0.007, 0.005, 196.6, "samples tested", "", "", "", "", "", "", 
  "", "", "", 47.22, 9.7338583*^7, 308.127, 32.6, 7.15, 4.718, 6171.884, 2., 
  245.465, 6., 1., 45.9, 85.847, 2.6, 75.4, 0.704}, 
 {"VNM", "Asia", "Vietnam", "2020-03-16", 61., 5., 4.429, "", "", 0., 0.627, 
  0.051, 0.045, "", "", 0., "", "", "", "", "", "", "", "", "", "", "", "", 
  "", 1013., 0.01, 0.004, 228.7, "samples tested", "", "", "", "", "", "", 
  "", "", "", 47.22, 9.7338583*^7, 308.127, 32.6, 7.15, 4.718, 6171.884, 2., 
  245.465, 6., 1., 45.9, 85.847, 2.6, 75.4, 0.704}, 
 {"VNM", "Asia", "Vietnam", "2020-03-17", 66., 5., 5., "", "", 0., 0.678, 
  0.051, 0.051, "", "", 0., "", "", "", "", "", "", "", "", "", "", "", "", 
  "", 1296., 0.013, 0.004, 259.2, "samples tested", "", "", "", "", "", "", 
  "", "", "", 47.22, 9.7338583*^7, 308.127, 32.6, 7.15, 4.718, 6171.884, 2., 
  245.465, 6., 1., 45.9, 85.847, 2.6, 75.4, 0.704}, 
 {"VNM", "Asia", "Vietnam", "2020-03-18", 75., 9., 5.286, "", "", 0., 0.771, 
  0.092, 0.054, "", "", 0., "", "", "", "", "", "", "", "", "", "", 14950., 
  0.154, "", 1579., 0.016, 0.003, 298.7, "samples tested", "", "", "", "", 
  "", "", "", "", "", 47.22, 9.7338583*^7, 308.127, 32.6, 7.15, 4.718, 
  6171.884, 2., 245.465, 6., 1., 45.9, 85.847, 2.6, 75.4, 0.704}, 
 {"VNM", "Asia", "Vietnam", "2020-03-19", 85., 10., 6.571, "", "", 0., 0.873, 
  0.103, 0.068, "", "", 0., "", "", "", "", "", "", "", "", "", "", "", "", 
  "", 1582., 0.016, 0.004, 240.8, "samples tested", "", "", "", "", "", "", 
  "", "", "", 47.22, 9.7338583*^7, 308.127, 32.6, 7.15, 4.718, 6171.884, 2., 
  245.465, 6., 1., 45.9, 85.847, 2.6, 75.4, 0.704}, 
 {"VNM", "Asia", "Vietnam", "2020-03-20", 91., 6., 6.286, "", "", 0., 0.935, 
  0.062, 0.065, "", "", 0., "", "", "", "", "", "", "", "", "", "", "", "", 
  "", 1584., 0.016, 0.004, 252., "samples tested", "", "", "", "", "", "", 
  "", "", "", 47.22, 9.7338583*^7, 308.127, 32.6, 7.15, 4.718, 6171.884, 2., 
  245.465, 6., 1., 45.9, 85.847, 2.6, 75.4, 0.704}, 
 {"VNM", "Asia", "Vietnam", "2020-03-21", 94., 3., 5.857, "", "", 0., 0.966, 
  0.031, 0.06, "", "", 0., "", "", "", "", "", "", "", "", "", "", "", "", 
  "", 1587., 0.016, 0.004, 271., "samples tested", "", "", "", "", "", "", 
  "", "", "", 47.22, 9.7338583*^7, 308.127, 32.6, 7.15, 4.718, 6171.884, 2., 
  245.465, 6., 1., 45.9, 85.847, 2.6, 75.4, 0.704}, 
 {"VNM", "Asia", "Vietnam", "2020-03-22", 113., 19., 8.143, "", "", 0., 
  1.161, 0.195, 0.084, "", "", 0., "", "", "", "", "", "", "", "", "", "", 
  "", "", "", 1306., 0.013, 0.006, 160.4, "samples tested", "", "", "", "", 
  "", "", "", "", "", 50., 9.7338583*^7, 308.127, 32.6, 7.15, 4.718, 
  6171.884, 2., 245.465, 6., 1., 45.9, 85.847, 2.6, 75.4, 0.704}, 
 {"VNM", "Asia", "Vietnam", "2020-03-23", 123., 10., 8.857, "", "", 0., 
  1.264, 0.103, 0.091, "", "", 0., 0.89, "", "", "", "", "", "", "", "", "", 
  17271., 0.177, "", 1026., 0.011, 0.009, 115.8, "samples tested", "", "", 
  "", "", "", "", "", "", "", 50., 9.7338583*^7, 308.127, 32.6, 7.15, 4.718, 
  6171.884, 2., 245.465, 6., 1., 45.9, 85.847, 2.6, 75.4, 0.704}, 
 {"VNM", "Asia", "Vietnam", "2020-03-24", 134., 11., 9.714, "", "", 0., 
  1.377, 0.113, 0.1, "", "", 0., 0.86, "", "", "", "", "", "", "", "", 7040., 
  24311., 0.25, 0.072, 1684., 0.017, 0.006, 173.4, "samples tested", "", "", 
  "", "", "", "", "", "", "", 50., 9.7338583*^7, 308.127, 32.6, 7.15, 4.718, 
  6171.884, 2., 245.465, 6., 1., 45.9, 85.847, 2.6, 75.4, 0.704}, 
 {"VNM", "Asia", "Vietnam", "2020-03-25", 141., 7., 9.429, "", "", 0., 1.449, 
  0.072, 0.097, "", "", 0., 0.84, "", "", "", "", "", "", "", "", 6237., 
  30548., 0.314, 0.064, 2228., 0.023, 0.004, 236.3, "samples tested", "", "", 
  "", "", "", "", "", "", "", 55.56, 9.7338583*^7, 308.127, 32.6, 7.15, 
  4.718, 6171.884, 2., 245.465, 6., 1., 45.9, 85.847, 2.6, 75.4, 0.704}, 
 {"VNM", "Asia", "Vietnam", "2020-03-26", 153., 12., 9.714, "", "", 0., 
  1.572, 0.123, 0.1, "", "", 0., 0.82, "", "", "", "", "", "", "", "", 1333., 
  31881., 0.328, 0.014, 2352., 0.024, 0.004, 242.1, "samples tested", "", "", 
  "", "", "", "", "", "", "", 61.11, 9.7338583*^7, 308.127, 32.6, 7.15, 
  4.718, 6171.884, 2., 245.465, 6., 1., 45.9, 85.847, 2.6, 75.4, 0.704}, 
 {"VNM", "Asia", "Vietnam", "2020-03-27", 163., 10., 10.286, "", "", 0., 
  1.675, 0.103, 0.106, "", "", 0., 0.8, "", "", "", "", "", "", "", "", 
  3928., 35809., 0.368, 0.04, 2847., 0.029, 0.004, 276.8, "samples tested", 
  "", "", "", "", "", "", "", "", "", 66.67, 9.7338583*^7, 308.127, 32.6, 
  7.15, 4.718, 6171.884, 2., 245.465, 6., 1., 45.9, 85.847, 2.6, 75.4, 
  0.704}, {"VNM", "Asia", "Vietnam", "2020-03-28", 174., 11., 11.429, "", "", 
  0., 1.788, 0.113, 0.117, "", "", 0., 0.78, "", "", "", "", "", "", "", "", 
  3379., 39188., 0.403, 0.035, 3264., 0.034, 0.004, 285.6, "samples tested", 
  "", "", "", "", "", "", "", "", "", 83.33, 9.7338583*^7, 308.127, 32.6, 
  7.15, 4.718, 6171.884, 2., 245.465, 6., 1., 45.9, 85.847, 2.6, 75.4, 
  0.704}, {"VNM", "Asia", "Vietnam", "2020-03-29", 188., 14., 10.714, "", "", 
  0., 1.931, 0.144, 0.11, "", "", 0., 0.76, "", "", "", "", "", "", "", "", 
  "", "", "", "", 3981., 0.041, 0.003, 371.6, "samples tested", "", "", "", 
  "", "", "", "", "", "", 83.33, 9.7338583*^7, 308.127, 32.6, 7.15, 4.718, 
  6171.884, 2., 245.465, 6., 1., 45.9, 85.847, 2.6, 75.4, 0.704}, 
 {"VNM", "Asia", "Vietnam", "2020-03-30", 203., 15., 11.429, "", "", 0., 
  2.086, 0.154, 0.117, "", "", 0., 0.74, "", "", "", "", "", "", "", "", "", 
  "", "", "", 4698., 0.048, 0.002, 411.1, "samples tested", "", "", "", "", 
  "", "", "", "", "", 83.33, 9.7338583*^7, 308.127, 32.6, 7.15, 4.718, 
  6171.884, 2., 245.465, 6., 1., 45.9, 85.847, 2.6, 75.4, 0.704}, 
 {"VNM", "Asia", "Vietnam", "2020-03-31", 212., 9., 11.143, "", "", 0., 
  2.178, 0.092, 0.114, "", "", 0., 0.71, "", "", "", "", "", "", "", "", "", 
  "", "", "", 4476., 0.046, 0.002, 401.7, "samples tested", "", "", "", "", 
  "", "", "", "", "", 83.33, 9.7338583*^7, 308.127, 32.6, 7.15, 4.718, 
  6171.884, 2., 245.465, 6., 1., 45.9, 85.847, 2.6, 75.4, 0.704}, 
 {"VNM", "Asia", "Vietnam", "2020-04-01", 218., 6., 11., "", "", 0., 2.24, 
  0.062, 0.113, "", "", 0., 0.68, "", "", "", "", "", "", "", "", "", "", "", 
  "", 4368., 0.045, 0.003, 397.1, "samples tested", "", "", "", "", "", "", 
  "", "", "", 96.3, 9.7338583*^7, 308.127, 32.6, 7.15, 4.718, 6171.884, 2., 
  245.465, 6., 1., 45.9, 85.847, 2.6, 75.4, 0.704}, 
 {"VNM", "Asia", "Vietnam", "2020-04-02", 233., 15., 11.429, "", "", 0., 
  2.394, 0.154, 0.117, "", "", 0., 0.64, "", "", "", "", "", "", "", "", "", 
  "", "", "", 4962., 0.051, 0.002, 434.2, "samples tested", "", "", "", "", 
  "", "", "", "", "", 96.3, 9.7338583*^7, 308.127, 32.6, 7.15, 4.718, 
  6171.884, 2., 245.465, 6., 1., 45.9, 85.847, 2.6, 75.4, 0.704}, 
 {"VNM", "Asia", "Vietnam", "2020-04-03", 237., 4., 10.571, "", "", 0., 
  2.435, 0.041, 0.109, "", "", 0., 0.6, "", "", "", "", "", "", "", "", "", 
  "", "", "", 5184., 0.053, 0.002, 490.4, "samples tested", "", "", "", "", 
  "", "", "", "", "", 96.3, 9.7338583*^7, 308.127, 32.6, 7.15, 4.718, 
  6171.884, 2., 245.465, 6., 1., 45.9, 85.847, 2.6, 75.4, 0.704}, 
 {"VNM", "Asia", "Vietnam", "2020-04-04", 240., 3., 9.429, "", "", 0., 2.466, 
  0.031, 0.097, "", "", 0., 0.56, "", "", "", "", "", "", "", "", "", "", "", 
  "", 5485., 0.056, 0.002, 581.7, "samples tested", "", "", "", "", "", "", 
  "", "", "", 96.3, 9.7338583*^7, 308.127, 32.6, 7.15, 4.718, 6171.884, 2., 
  245.465, 6., 1., 45.9, 85.847, 2.6, 75.4, 0.704}, 
 {"VNM", "Asia", "Vietnam", "2020-04-05", 241., 1., 7.571, "", "", 0., 2.476, 
  0.01, 0.078, "", "", 0., 0.53, "", "", "", "", "", "", "", "", "", "", "", 
  "", 5485., 0.056, 0.001, 724.5, "samples tested", "", "", "", "", "", "", 
  "", "", "", 96.3, 9.7338583*^7, 308.127, 32.6, 7.15, 4.718, 6171.884, 2., 
  245.465, 6., 1., 45.9, 85.847, 2.6, 75.4, 0.704}, 
 {"VNM", "Asia", "Vietnam", "2020-04-06", 245., 4., 6., "", "", 0., 2.517, 
  0.041, 0.062, "", "", 0., 0.51, "", "", "", "", "", "", "", "", "", 88551., 
  0.91, "", 5485., 0.056, 0.001, 914.2, "samples tested", "", "", "", "", "", 
  "", "", "", "", 96.3, 9.7338583*^7, 308.127, 32.6, 7.15, 4.718, 6171.884, 
  2., 245.465, 6., 1., 45.9, 85.847, 2.6, 75.4, 0.704}, 
 {"VNM", "Asia", "Vietnam", "2020-04-07", 249., 4., 5.286, "", "", 0., 2.558, 
  0.041, 0.054, "", "", 0., 0.5, "", "", "", "", "", "", "", "", 17848., 
  106399., 1.093, 0.183, 7251., 0.074, 0.001, 1371.7, "samples tested", "", 
  "", "", "", "", "", "", "", "", 96.3, 9.7338583*^7, 308.127, 32.6, 7.15, 
  4.718, 6171.884, 2., 245.465, 6., 1., 45.9, 85.847, 2.6, 75.4, 0.704}, 
 {"VNM", "Asia", "Vietnam", "2020-04-08", 251., 2., 4.714, "", "", 0., 2.579, 
  0.021, 0.048, "", "", 0., 0.47, "", "", "", "", "", "", "", "", 3725., 
  110124., 1.131, 0.038, 7000., 0.072, 0.001, 1484.9, "samples tested", "", 
  "", "", "", "", "", "", "", "", 96.3, 9.7338583*^7, 308.127, 32.6, 7.15, 
  4.718, 6171.884, 2., 245.465, 6., 1., 45.9, 85.847, 2.6, 75.4, 0.704}, 
 {"VNM", "Asia", "Vietnam", "2020-04-09", 255., 4., 3.143, "", "", 0., 2.62, 
  0.041, 0.032, "", "", 0., 0.45, "", "", "", "", "", "", "", "", 4117., 
  114241., 1.174, 0.042, 6804., 0.07, 0., 2164.8, "samples tested", "", "", 
  "", "", "", "", "", "", "", 96.3, 9.7338583*^7, 308.127, 32.6, 7.15, 4.718, 
  6171.884, 2., 245.465, 6., 1., 45.9, 85.847, 2.6, 75.4, 0.704}, 
 {"VNM", "Asia", "Vietnam", "2020-04-10", 257., 2., 2.857, "", "", 0., 2.64, 
  0.021, 0.029, "", "", 0., 0.43, "", "", "", "", "", "", "", "", 4566., 
  118807., 1.221, 0.047, 6673., 0.069, 0., 2335.7, "samples tested", "", "", 
  "", "", "", "", "", "", "", 96.3, 9.7338583*^7, 308.127, 32.6, 7.15, 4.718, 
  6171.884, 2., 245.465, 6., 1., 45.9, 85.847, 2.6, 75.4, 0.704}, 
 {"VNM", "Asia", "Vietnam", "2020-04-11", 258., 1., 2.571, "", "", 0., 2.651, 
  0.01, 0.026, "", "", 0., 0.41, "", "", "", "", "", "", "", "", 3014., 
  121821., 1.252, 0.031, 6320., 0.065, 0., 2458.2, "samples tested", "", "", 
  "", "", "", "", "", "", "", 96.3, 9.7338583*^7, 308.127, 32.6, 7.15, 4.718, 
  6171.884, 2., 245.465, 6., 1., 45.9, 85.847, 2.6, 75.4, 0.704}, 
 {"VNM", "Asia", "Vietnam", "2020-04-12", 262., 4., 3., "", "", 0., 2.692, 
  0.041, 0.031, "", "", 0., 0.4, "", "", "", "", "", "", "", "", 2669., 
  124490., 1.279, 0.027, 5918., 0.061, 0.001, 1972.7, "samples tested", "", 
  "", "", "", "", "", "", "", "", 96.3, 9.7338583*^7, 308.127, 32.6, 7.15, 
  4.718, 6171.884, 2., 245.465, 6., 1., 45.9, 85.847, 2.6, 75.4, 0.704}, 
 {"VNM", "Asia", "Vietnam", "2020-04-13", 265., 3., 2.857, "", "", 0., 2.722, 
  0.031, 0.029, "", "", 0., 0.38, "", "", "", "", "", "", "", "", 3863., 
  128353., 1.319, 0.04, 5686., 0.058, 0.001, 1990.2, "samples tested", "", 
  "", "", "", "", "", "", "", "", 96.3, 9.7338583*^7, 308.127, 32.6, 7.15, 
  4.718, 6171.884, 2., 245.465, 6., 1., 45.9, 85.847, 2.6, 75.4, 0.704}, 
 {"VNM", "Asia", "Vietnam", "2020-04-14", 266., 1., 2.429, "", "", 0., 2.733, 
  0.01, 0.025, "", "", 0., 0.36, "", "", "", "", "", "", "", "", 4418., 
  132771., 1.364, 0.045, 3767., 0.039, 0.001, 1550.8, "samples tested", "", 
  "", "", "", "", "", "", "", "", 96.3, 9.7338583*^7, 308.127, 32.6, 7.15, 
  4.718, 6171.884, 2., 245.465, 6., 1., 45.9, 85.847, 2.6, 75.4, 0.704}, 
 {"VNM", "Asia", "Vietnam", "2020-04-15", 267., 1., 2.286, "", "", 0., 2.743, 
  0.01, 0.023, "", "", 0., 0.33, "", "", "", "", "", "", "", "", "", "", "", 
  "", 4397., 0.045, 0.001, 1923.4, "samples tested", "", "", "", "", "", "", 
  "", "", "", 88.43, 9.7338583*^7, 308.127, 32.6, 7.15, 4.718, 6171.884, 2., 
  245.465, 6., 1., 45.9, 85.847, 2.6, 75.4, 0.704}, 
 {"VNM", "Asia", "Vietnam", "2020-04-16", 268., 1., 1.857, "", "", 0., 2.753, 
  0.01, 0.019, "", "", 0., 0.31, "", "", "", "", "", "", "", "", "", "", "", 
  "", 4970., 0.051, 0., 2676.4, "samples tested", "", "", "", "", "", "", "", 
  "", "", 88.43, 9.7338583*^7, 308.127, 32.6, 7.15, 4.718, 6171.884, 2., 
  245.465, 6., 1., 45.9, 85.847, 2.6, 75.4, 0.704}, 
 {"VNM", "Asia", "Vietnam", "2020-04-17", 268., 0., 1.571, "", "", 0., 2.753, 
  0., 0.016, "", "", 0., 0.28, "", "", "", "", "", "", "", "", "", 157162., 
  1.615, "", 5479., 0.056, 0., 3487.6, "samples tested", "", "", "", "", "", 
  "", "", "", "", 88.43, 9.7338583*^7, 308.127, 32.6, 7.15, 4.718, 6171.884, 
  2., 245.465, 6., 1., 45.9, 85.847, 2.6, 75.4, 0.704}, 
 {"VNM", "Asia", "Vietnam", "2020-04-18", 268., 0., 1.429, "", "", 0., 2.753, 
  0., 0.015, "", "", 0., 0.27, "", "", "", "", "", "", "", "", 1755., 
  158917., 1.633, 0.018, 5299., 0.054, 0., 3708.2, "samples tested", "", "", 
  "", "", "", "", "", "", "", 88.43, 9.7338583*^7, 308.127, 32.6, 7.15, 
  4.718, 6171.884, 2., 245.465, 6., 1., 45.9, 85.847, 2.6, 75.4, 0.704}, 
 {"VNM", "Asia", "Vietnam", "2020-04-19", 268., 0., 0.857, "", "", 0., 2.753, 
  0., 0.009, "", "", 0., 0.25, "", "", "", "", "", "", "", "", "", "", "", 
  "", 5857., 0.06, 0., 6834.3, "samples tested", "", "", "", "", "", "", "", 
  "", "", 88.43, 9.7338583*^7, 308.127, 32.6, 7.15, 4.718, 6171.884, 2., 
  245.465, 6., 1., 45.9, 85.847, 2.6, 75.4, 0.704}, 
 {"VNM", "Asia", "Vietnam", "2020-04-20", 268., 0., 0.429, "", "", 0., 2.753, 
  0., 0.004, "", "", 0., 0.25, "", "", "", "", "", "", "", "", "", "", "", 
  "", 6244., 0.064, 0., 14554.8, "samples tested", "", "", "", "", "", "", 
  "", "", "", 88.43, 9.7338583*^7, 308.127, 32.6, 7.15, 4.718, 6171.884, 2., 
  245.465, 6., 1., 45.9, 85.847, 2.6, 75.4, 0.704}, 
 {"VNM", "Asia", "Vietnam", "2020-04-21", 268., 0., 0.286, "", "", 0., 2.753, 
  0., 0.003, "", "", 0., 0.25, "", "", "", "", "", "", "", "", "", "", "", 
  "", 6552., 0.067, 0., 22909.1, "samples tested", "", "", "", "", "", "", 
  "", "", "", 88.43, 9.7338583*^7, 308.127, 32.6, 7.15, 4.718, 6171.884, 2., 
  245.465, 6., 1., 45.9, 85.847, 2.6, 75.4, 0.704}, 
 {"VNM", "Asia", "Vietnam", "2020-04-22", 268., 0., 0.143, "", "", 0., 2.753, 
  0., 0.001, "", "", 0., 0.26, "", "", "", "", "", "", "", "", "", 185203., 
  1.903, "", 6329., 0.065, 0., 44258.7, "samples tested", "", "", "", "", "", 
  "", "", "", "", 79.63, 9.7338583*^7, 308.127, 32.6, 7.15, 4.718, 6171.884, 
  2., 245.465, 6., 1., 45.9, 85.847, 2.6, 75.4, 0.704}, 
 {"VNM", "Asia", "Vietnam", "2020-04-23", 268., 0., 0., "", "", 0., 2.753, 
  0., 0., "", "", 0., 0.27, "", "", "", "", "", "", "", "", 4050., 189253., 
  1.944, 0.042, 5746., 0.059, 0., "", "samples tested", "", "", "", "", "", 
  "", "", "", "", 79.63, 9.7338583*^7, 308.127, 32.6, 7.15, 4.718, 6171.884, 
  2., 245.465, 6., 1., 45.9, 85.847, 2.6, 75.4, 0.704}, 
 {"VNM", "Asia", "Vietnam", "2020-04-24", 270., 2., 0.286, "", "", 0., 2.774, 
  0.021, 0.003, "", "", 0., 0.28, "", "", "", "", "", "", "", "", 21913., 
  211166., 2.169, 0.225, 7715., 0.079, 0., 26975.5, "samples tested", "", "", 
  "", "", "", "", "", "", "", 79.63, 9.7338583*^7, 308.127, 32.6, 7.15, 
  4.718, 6171.884, 2., 245.465, 6., 1., 45.9, 85.847, 2.6, 75.4, 0.704}, 
 {"VNM", "Asia", "Vietnam", "2020-04-25", 270., 0., 0.286, "", "", 0., 2.774, 
  0., 0.003, "", "", 0., 0.26, "", "", "", "", "", "", "", "", 976., 212142., 
  2.179, 0.01, 7604., 0.078, 0., 26587.4, "samples tested", "", "", "", "", 
  "", "", "", "", "", 74.07, 9.7338583*^7, 308.127, 32.6, 7.15, 4.718, 
  6171.884, 2., 245.465, 6., 1., 45.9, 85.847, 2.6, 75.4, 0.704}, 
 {"VNM", "Asia", "Vietnam", "2020-04-26", 270., 0., 0.286, "", "", 0., 2.774, 
  0., 0.003, "", "", 0., 0.25, "", "", "", "", "", "", "", "", 823., 212965., 
  2.188, 0.008, 6782., 0.07, 0., 23713.3, "samples tested", "", "", "", "", 
  "", "", "", "", "", 76.85, 9.7338583*^7, 308.127, 32.6, 7.15, 4.718, 
  6171.884, 2., 245.465, 6., 1., 45.9, 85.847, 2.6, 75.4, 0.704}, 
 {"VNM", "Asia", "Vietnam", "2020-04-27", 270., 0., 0.286, "", "", 0., 2.774, 
  0., 0.003, "", "", 0., 0.25, "", "", "", "", "", "", "", "", 778., 213743., 
  2.196, 0.008, 5955., 0.061, 0., 20821.7, "samples tested", "", "", "", "", 
  "", "", "", "", "", 76.85, 9.7338583*^7, 308.127, 32.6, 7.15, 4.718, 
  6171.884, 2., 245.465, 6., 1., 45.9, 85.847, 2.6, 75.4, 0.704}, 
 {"VNM", "Asia", "Vietnam", "2020-04-28", 270., 0., 0.286, "", "", 0., 2.774, 
  0., 0.003, "", "", 0., 0.25, "", "", "", "", "", "", "", "", 26152., 
  239895., 2.465, 0.269, 8752., 0.09, 0., 30601.4, "samples tested", "", "", 
  "", "", "", "", "", "", "", 76.85, 9.7338583*^7, 308.127, 32.6, 7.15, 
  4.718, 6171.884, 2., 245.465, 6., 1., 45.9, 85.847, 2.6, 75.4, 0.704}, 
 {"VNM", "Asia", "Vietnam", "2020-04-29", 270., 0., 0.286, "", "", 0., 2.774, 
  0., 0.003, "", "", 0., 0.25, "", "", "", "", "", "", "", "", "", "", "", 
  "", "", "", "", "", "", "", "", "", "", "", "", "", "", "", 76.85, 
  9.7338583*^7, 308.127, 32.6, 7.15, 4.718, 6171.884, 2., 245.465, 6., 1., 
  45.9, 85.847, 2.6, 75.4, 0.704}, {"VNM", "Asia", "Vietnam", "2020-04-30", 
  270., 0., 0.286, "", "", 0., 2.774, 0., 0.003, "", "", 0., 0.26, "", "", 
  "", "", "", "", "", "", "", "", "", "", "", "", "", "", "", "", "", "", "", 
  "", "", "", "", "", 76.85, 9.7338583*^7, 308.127, 32.6, 7.15, 4.718, 
  6171.884, 2., 245.465, 6., 1., 45.9, 85.847, 2.6, 75.4, 0.704}, 
 {"VNM", "Asia", "Vietnam", "2020-05-01", 270., 0., 0., "", "", 0., 2.774, 
  0., 0., "", "", 0., 0.27, "", "", "", "", "", "", "", "", "", "", "", "", 
  "", "", "", "", "", "", "", "", "", "", "", "", "", "", 76.85, 
  9.7338583*^7, 308.127, 32.6, 7.15, 4.718, 6171.884, 2., 245.465, 6., 1., 
  45.9, 85.847, 2.6, 75.4, 0.704}, {"VNM", "Asia", "Vietnam", "2020-05-02", 
  270., 0., 0., "", "", 0., 2.774, 0., 0., "", "", 0., 0.29, "", "", "", "", 
  "", "", "", "", "", "", "", "", "", "", "", "", "", "", "", "", "", "", "", 
  "", "", "", 76.85, 9.7338583*^7, 308.127, 32.6, 7.15, 4.718, 6171.884, 2., 
  245.465, 6., 1., 45.9, 85.847, 2.6, 75.4, 0.704}, 
 {"VNM", "Asia", "Vietnam", "2020-05-03", 271., 1., 0.143, "", "", 0., 2.784, 
  0.01, 0.001, "", "", 0., 0.31, "", "", "", "", "", "", "", "", "", "", "", 
  "", "", "", "", "", "", "", "", "", "", "", "", "", "", "", 76.85, 
  9.7338583*^7, 308.127, 32.6, 7.15, 4.718, 6171.884, 2., 245.465, 6., 1., 
  45.9, 85.847, 2.6, 75.4, 0.704}, {"VNM", "Asia", "Vietnam", "2020-05-04", 
  271., 0., 0.143, "", "", 0., 2.784, 0., 0.001, "", "", 0., 0.29, "", "", 
  "", "", "", "", "", "", "", "", "", "", "", "", "", "", "", "", "", "", "", 
  "", "", "", "", "", 73.15, 9.7338583*^7, 308.127, 32.6, 7.15, 4.718, 
  6171.884, 2., 245.465, 6., 1., 45.9, 85.847, 2.6, 75.4, 0.704}, 
 {"VNM", "Asia", "Vietnam", "2020-05-05", 271., 0., 0.143, "", "", 0., 2.784, 
  0., 0.001, "", "", 0., 0.27, "", "", "", "", "", "", "", "", "", "", "", 
  "", "", "", "", "", "", "", "", "", "", "", "", "", "", "", 73.15, 
  9.7338583*^7, 308.127, 32.6, 7.15, 4.718, 6171.884, 2., 245.465, 6., 1., 
  45.9, 85.847, 2.6, 75.4, 0.704}, {"VNM", "Asia", "Vietnam", "2020-05-06", 
  271., 0., 0.143, "", "", 0., 2.784, 0., 0.001, "", "", 0., 0.26, "", "", 
  "", "", "", "", "", "", "", "", "", "", "", "", "", "", "", "", "", "", "", 
  "", "", "", "", "", 73.15, 9.7338583*^7, 308.127, 32.6, 7.15, 4.718, 
  6171.884, 2., 245.465, 6., 1., 45.9, 85.847, 2.6, 75.4, 0.704}, 
 {"VNM", "Asia", "Vietnam", "2020-05-07", 288., 17., 2.571, "", "", 0., 
  2.959, 0.175, 0.026, "", "", 0., 0.25, "", "", "", "", "", "", "", "", "", 
  "", "", "", "", "", "", "", "", "", "", "", "", "", "", "", "", "", 73.15, 
  9.7338583*^7, 308.127, 32.6, 7.15, 4.718, 6171.884, 2., 245.465, 6., 1., 
  45.9, 85.847, 2.6, 75.4, 0.704}, {"VNM", "Asia", "Vietnam", "2020-05-08", 
  288., 0., 2.571, "", "", 0., 2.959, 0., 0.026, "", "", 0., 0.23, "", "", 
  "", "", "", "", "", "", "", "", "", "", "", "", "", "", "", "", "", "", "", 
  "", "", "", "", "", 73.15, 9.7338583*^7, 308.127, 32.6, 7.15, 4.718, 
  6171.884, 2., 245.465, 6., 1., 45.9, 85.847, 2.6, 75.4, 0.704}, 
 {"VNM", "Asia", "Vietnam", "2020-05-09", 288., 0., 2.571, "", "", 0., 2.959, 
  0., 0.026, "", "", 0., 0.23, "", "", "", "", "", "", "", "", "", "", "", 
  "", "", "", "", "", "", "", "", "", "", "", "", "", "", "", 73.15, 
  9.7338583*^7, 308.127, 32.6, 7.15, 4.718, 6171.884, 2., 245.465, 6., 1., 
  45.9, 85.847, 2.6, 75.4, 0.704}, {"VNM", "Asia", "Vietnam", "2020-05-10", 
  288., 0., 2.429, "", "", 0., 2.959, 0., 0.025, "", "", 0., 0.23, "", "", 
  "", "", "", "", "", "", "", "", "", "", "", "", "", "", "", "", "", "", "", 
  "", "", "", "", "", 73.15, 9.7338583*^7, 308.127, 32.6, 7.15, 4.718, 
  6171.884, 2., 245.465, 6., 1., 45.9, 85.847, 2.6, 75.4, 0.704}, 
 {"VNM", "Asia", "Vietnam", "2020-05-11", 288., 0., 2.429, "", "", 0., 2.959, 
  0., 0.025, "", "", 0., 0.24, "", "", "", "", "", "", "", "", "", "", "", 
  "", "", "", "", "", "", "", "", "", "", "", "", "", "", "", 73.15, 
  9.7338583*^7, 308.127, 32.6, 7.15, 4.718, 6171.884, 2., 245.465, 6., 1., 
  45.9, 85.847, 2.6, 75.4, 0.704}, {"VNM", "Asia", "Vietnam", "2020-05-12", 
  288., 0., 2.429, "", "", 0., 2.959, 0., 0.025, "", "", 0., 0.25, "", "", 
  "", "", "", "", "", "", "", "", "", "", "", "", "", "", "", "", "", "", "", 
  "", "", "", "", "", 73.15, 9.7338583*^7, 308.127, 32.6, 7.15, 4.718, 
  6171.884, 2., 245.465, 6., 1., 45.9, 85.847, 2.6, 75.4, 0.704}, 
 {"VNM", "Asia", "Vietnam", "2020-05-13", 288., 0., 2.429, "", "", 0., 2.959, 
  0., 0.025, "", "", 0., 0.27, "", "", "", "", "", "", "", "", "", "", "", 
  "", "", "", "", "", "", "", "", "", "", "", "", "", "", "", 73.15, 
  9.7338583*^7, 308.127, 32.6, 7.15, 4.718, 6171.884, 2., 245.465, 6., 1., 
  45.9, 85.847, 2.6, 75.4, 0.704}, {"VNM", "Asia", "Vietnam", "2020-05-14", 
  312., 24., 3.429, "", "", 0., 3.205, 0.247, 0.035, "", "", 0., 0.29, "", 
  "", "", "", "", "", "", "", "", "", "", "", "", "", "", "", "", "", "", "", 
  "", "", "", "", "", "", 73.15, 9.7338583*^7, 308.127, 32.6, 7.15, 4.718, 
  6171.884, 2., 245.465, 6., 1., 45.9, 85.847, 2.6, 75.4, 0.704}, 
 {"VNM", "Asia", "Vietnam", "2020-05-15", 314., 2., 3.714, "", "", 0., 3.226, 
  0.021, 0.038, "", "", 0., 0.31, "", "", "", "", "", "", "", "", "", "", "", 
  "", "", "", "", "", "", "", "", "", "", "", "", "", "", "", 69.44, 
  9.7338583*^7, 308.127, 32.6, 7.15, 4.718, 6171.884, 2., 245.465, 6., 1., 
  45.9, 85.847, 2.6, 75.4, 0.704}, {"VNM", "Asia", "Vietnam", "2020-05-16", 
  318., 4., 4.286, "", "", 0., 3.267, 0.041, 0.044, "", "", 0., 0.33, "", "", 
  "", "", "", "", "", "", "", "", "", "", "", "", "", "", "", "", "", "", "", 
  "", "", "", "", "", 69.44, 9.7338583*^7, 308.127, 32.6, 7.15, 4.718, 
  6171.884, 2., 245.465, 6., 1., 45.9, 85.847, 2.6, 75.4, 0.704}, 
 {"VNM", "Asia", "Vietnam", "2020-05-17", 320., 2., 4.571, "", "", 0., 3.287, 
  0.021, 0.047, "", "", 0., 0.34, "", "", "", "", "", "", "", "", "", "", "", 
  "", "", "", "", "", "", "", "", "", "", "", "", "", "", "", 69.44, 
  9.7338583*^7, 308.127, 32.6, 7.15, 4.718, 6171.884, 2., 245.465, 6., 1., 
  45.9, 85.847, 2.6, 75.4, 0.704}, {"VNM", "Asia", "Vietnam", "2020-05-18", 
  324., 4., 5.143, "", "", 0., 3.329, 0.041, 0.053, "", "", 0., 0.34, "", "", 
  "", "", "", "", "", "", "", "", "", "", "", "", "", "", "", "", "", "", "", 
  "", "", "", "", "", 69.44, 9.7338583*^7, 308.127, 32.6, 7.15, 4.718, 
  6171.884, 2., 245.465, 6., 1., 45.9, 85.847, 2.6, 75.4, 0.704}, 
 {"VNM", "Asia", "Vietnam", "2020-05-19", 324., 0., 5.143, "", "", 0., 3.329, 
  0., 0.053, "", "", 0., 0.33, "", "", "", "", "", "", "", "", "", "", "", 
  "", "", "", "", "", "", "", "", "", "", "", "", "", "", "", 69.44, 
  9.7338583*^7, 308.127, 32.6, 7.15, 4.718, 6171.884, 2., 245.465, 6., 1., 
  45.9, 85.847, 2.6, 75.4, 0.704}, {"VNM", "Asia", "Vietnam", "2020-05-20", 
  324., 0., 5.143, "", "", 0., 3.329, 0., 0.053, "", "", 0., 0.33, "", "", 
  "", "", "", "", "", "", "", "", "", "", "", "", "", "", "", "", "", "", "", 
  "", "", "", "", "", 69.44, 9.7338583*^7, 308.127, 32.6, 7.15, 4.718, 
  6171.884, 2., 245.465, 6., 1., 45.9, 85.847, 2.6, 75.4, 0.704}, 
 {"VNM", "Asia", "Vietnam", "2020-05-21", 324., 0., 1.714, "", "", 0., 3.329, 
  0., 0.018, "", "", 0., 0.33, "", "", "", "", "", "", "", "", "", "", "", 
  "", "", "", "", "", "", "", "", "", "", "", "", "", "", "", 69.44, 
  9.7338583*^7, 308.127, 32.6, 7.15, 4.718, 6171.884, 2., 245.465, 6., 1., 
  45.9, 85.847, 2.6, 75.4, 0.704}, {"VNM", "Asia", "Vietnam", "2020-05-22", 
  324., 0., 1.429, "", "", 0., 3.329, 0., 0.015, "", "", 0., 0.33, "", "", 
  "", "", "", "", "", "", "", "", "", "", "", "", "", "", "", "", "", "", "", 
  "", "", "", "", "", 69.44, 9.7338583*^7, 308.127, 32.6, 7.15, 4.718, 
  6171.884, 2., 245.465, 6., 1., 45.9, 85.847, 2.6, 75.4, 0.704}, 
 {"VNM", "Asia", "Vietnam", "2020-05-23", 325., 1., 1., "", "", 0., 3.339, 
  0.01, 0.01, "", "", 0., 0.34, "", "", "", "", "", "", "", "", "", "", "", 
  "", "", "", "", "", "", "", "", "", "", "", "", "", "", "", 69.44, 
  9.7338583*^7, 308.127, 32.6, 7.15, 4.718, 6171.884, 2., 245.465, 6., 1., 
  45.9, 85.847, 2.6, 75.4, 0.704}, {"VNM", "Asia", "Vietnam", "2020-05-24", 
  325., 0., 0.714, "", "", 0., 3.339, 0., 0.007, "", "", 0., 0.35, "", "", 
  "", "", "", "", "", "", "", "", "", "", "", "", "", "", "", "", "", "", "", 
  "", "", "", "", "", 69.44, 9.7338583*^7, 308.127, 32.6, 7.15, 4.718, 
  6171.884, 2., 245.465, 6., 1., 45.9, 85.847, 2.6, 75.4, 0.704}, 
 {"VNM", "Asia", "Vietnam", "2020-05-25", 326., 1., 0.286, "", "", 0., 3.349, 
  0.01, 0.003, "", "", 0., 0.37, "", "", "", "", "", "", "", "", "", "", "", 
  "", "", "", "", "", "", "", "", "", "", "", "", "", "", "", 69.44, 
  9.7338583*^7, 308.127, 32.6, 7.15, 4.718, 6171.884, 2., 245.465, 6., 1., 
  45.9, 85.847, 2.6, 75.4, 0.704}, {"VNM", "Asia", "Vietnam", "2020-05-26", 
  327., 1., 0.429, "", "", 0., 3.359, 0.01, 0.004, "", "", 0., 0.39, "", "", 
  "", "", "", "", "", "", "", "", "", "", "", "", "", "", "", "", "", "", "", 
  "", "", "", "", "", 69.44, 9.7338583*^7, 308.127, 32.6, 7.15, 4.718, 
  6171.884, 2., 245.465, 6., 1., 45.9, 85.847, 2.6, 75.4, 0.704}, 
 {"VNM", "Asia", "Vietnam", "2020-05-27", 327., 0., 0.429, "", "", 0., 3.359, 
  0., 0.004, "", "", 0., 0.39, "", "", "", "", "", "", "", "", "", "", "", 
  "", "", "", "", "", "", "", "", "", "", "", "", "", "", "", 69.44, 
  9.7338583*^7, 308.127, 32.6, 7.15, 4.718, 6171.884, 2., 245.465, 6., 1., 
  45.9, 85.847, 2.6, 75.4, 0.704}, {"VNM", "Asia", "Vietnam", "2020-05-28", 
  327., 0., 0.429, "", "", 0., 3.359, 0., 0.004, "", "", 0., 0.41, "", "", 
  "", "", "", "", "", "", "", "", "", "", "", "", "", "", "", "", "", "", "", 
  "", "", "", "", "", 69.44, 9.7338583*^7, 308.127, 32.6, 7.15, 4.718, 
  6171.884, 2., 245.465, 6., 1., 45.9, 85.847, 2.6, 75.4, 0.704}, 
 {"VNM", "Asia", "Vietnam", "2020-05-29", 328., 1., 0.571, "", "", 0., 3.37, 
  0.01, 0.006, "", "", 0., 0.42, "", "", "", "", "", "", "", "", "", "", "", 
  "", "", "", "", "", "", "", "", "", "", "", "", "", "", "", 69.44, 
  9.7338583*^7, 308.127, 32.6, 7.15, 4.718, 6171.884, 2., 245.465, 6., 1., 
  45.9, 85.847, 2.6, 75.4, 0.704}, {"VNM", "Asia", "Vietnam", "2020-05-30", 
  328., 0., 0.429, "", "", 0., 3.37, 0., 0.004, "", "", 0., 0.43, "", "", "", 
  "", "", "", "", "", "", "", "", "", "", "", "", "", "", "", "", "", "", "", 
  "", "", "", "", 69.44, 9.7338583*^7, 308.127, 32.6, 7.15, 4.718, 6171.884, 
  2., 245.465, 6., 1., 45.9, 85.847, 2.6, 75.4, 0.704}, 
 {"VNM", "Asia", "Vietnam", "2020-05-31", 328., 0., 0.429, "", "", 0., 3.37, 
  0., 0.004, "", "", 0., 0.45, "", "", "", "", "", "", "", "", "", "", "", 
  "", "", "", "", "", "", "", "", "", "", "", "", "", "", "", 69.44, 
  9.7338583*^7, 308.127, 32.6, 7.15, 4.718, 6171.884, 2., 245.465, 6., 1., 
  45.9, 85.847, 2.6, 75.4, 0.704}, {"VNM", "Asia", "Vietnam", "2020-06-01", 
  328., 0., 0.286, "", "", 0., 3.37, 0., 0.003, "", "", 0., 0.48, "", "", "", 
  "", "", "", "", "", "", "", "", "", "", "", "", "", "", "", "", "", "", "", 
  "", "", "", "", 69.44, 9.7338583*^7, 308.127, 32.6, 7.15, 4.718, 6171.884, 
  2., 245.465, 6., 1., 45.9, 85.847, 2.6, 75.4, 0.704}, 
 {"VNM", "Asia", "Vietnam", "2020-06-02", 328., 0., 0.143, "", "", 0., 3.37, 
  0., 0.001, "", "", 0., 0.53, "", "", "", "", "", "", "", "", "", "", "", 
  "", "", "", "", "", "", "", "", "", "", "", "", "", "", "", 69.44, 
  9.7338583*^7, 308.127, 32.6, 7.15, 4.718, 6171.884, 2., 245.465, 6., 1., 
  45.9, 85.847, 2.6, 75.4, 0.704}, {"VNM", "Asia", "Vietnam", "2020-06-03", 
  328., 0., 0.143, "", "", 0., 3.37, 0., 0.001, "", "", 0., 0.58, "", "", "", 
  "", "", "", "", "", "", "", "", "", "", "", "", "", "", "", "", "", "", "", 
  "", "", "", "", 69.44, 9.7338583*^7, 308.127, 32.6, 7.15, 4.718, 6171.884, 
  2., 245.465, 6., 1., 45.9, 85.847, 2.6, 75.4, 0.704}, 
 {"VNM", "Asia", "Vietnam", "2020-06-04", 328., 0., 0.143, "", "", 0., 3.37, 
  0., 0.001, "", "", 0., 0.64, "", "", "", "", "", "", "", "", "", "", "", 
  "", "", "", "", "", "", "", "", "", "", "", "", "", "", "", 69.44, 
  9.7338583*^7, 308.127, 32.6, 7.15, 4.718, 6171.884, 2., 245.465, 6., 1., 
  45.9, 85.847, 2.6, 75.4, 0.704}, {"VNM", "Asia", "Vietnam", "2020-06-05", 
  328., 0., 0., "", "", 0., 3.37, 0., 0., "", "", 0., 0.71, "", "", "", "", 
  "", "", "", "", "", "", "", "", "", "", "", "", "", "", "", "", "", "", "", 
  "", "", "", 69.44, 9.7338583*^7, 308.127, 32.6, 7.15, 4.718, 6171.884, 2., 
  245.465, 6., 1., 45.9, 85.847, 2.6, 75.4, 0.704}, 
 {"VNM", "Asia", "Vietnam", "2020-06-06", 329., 1., 0.143, "", "", 0., 3.38, 
  0.01, 0.001, "", "", 0., 0.81, "", "", "", "", "", "", "", "", "", "", "", 
  "", "", "", "", "", "", "", "", "", "", "", "", "", "", "", 69.44, 
  9.7338583*^7, 308.127, 32.6, 7.15, 4.718, 6171.884, 2., 245.465, 6., 1., 
  45.9, 85.847, 2.6, 75.4, 0.704}, {"VNM", "Asia", "Vietnam", "2020-06-07", 
  331., 2., 0.429, "", "", 0., 3.401, 0.021, 0.004, "", "", 0., 0.86, "", "", 
  "", "", "", "", "", "", "", "", "", "", "", "", "", "", "", "", "", "", "", 
  "", "", "", "", "", 69.44, 9.7338583*^7, 308.127, 32.6, 7.15, 4.718, 
  6171.884, 2., 245.465, 6., 1., 45.9, 85.847, 2.6, 75.4, 0.704}, 
 {"VNM", "Asia", "Vietnam", "2020-06-08", 332., 1., 0.571, "", "", 0., 3.411, 
  0.01, 0.006, "", "", 0., 0.84, "", "", "", "", "", "", "", "", "", "", "", 
  "", "", "", "", "", "", "", "", "", "", "", "", "", "", "", 69.44, 
  9.7338583*^7, 308.127, 32.6, 7.15, 4.718, 6171.884, 2., 245.465, 6., 1., 
  45.9, 85.847, 2.6, 75.4, 0.704}, {"VNM", "Asia", "Vietnam", "2020-06-09", 
  332., 0., 0.571, "", "", 0., 3.411, 0., 0.006, "", "", 0., 0.8, "", "", "", 
  "", "", "", "", "", "", "", "", "", "", "", "", "", "", "", "", "", "", "", 
  "", "", "", "", 69.44, 9.7338583*^7, 308.127, 32.6, 7.15, 4.718, 6171.884, 
  2., 245.465, 6., 1., 45.9, 85.847, 2.6, 75.4, 0.704}, 
 {"VNM", "Asia", "Vietnam", "2020-06-10", 332., 0., 0.571, "", "", 0., 3.411, 
  0., 0.006, "", "", 0., 0.78, "", "", "", "", "", "", "", "", "", "", "", 
  "", "", "", "", "", "", "", "", "", "", "", "", "", "", "", 69.44, 
  9.7338583*^7, 308.127, 32.6, 7.15, 4.718, 6171.884, 2., 245.465, 6., 1., 
  45.9, 85.847, 2.6, 75.4, 0.704}, {"VNM", "Asia", "Vietnam", "2020-06-11", 
  332., 0., 0.571, "", "", 0., 3.411, 0., 0.006, "", "", 0., 0.77, "", "", 
  "", "", "", "", "", "", "", "", "", "", "", "", "", "", "", "", "", "", "", 
  "", "", "", "", "", 69.44, 9.7338583*^7, 308.127, 32.6, 7.15, 4.718, 
  6171.884, 2., 245.465, 6., 1., 45.9, 85.847, 2.6, 75.4, 0.704}, 
 {"VNM", "Asia", "Vietnam", "2020-06-12", 333., 1., 0.714, "", "", 0., 3.421, 
  0.01, 0.007, "", "", 0., 0.78, "", "", "", "", "", "", "", "", "", "", "", 
  "", "", "", "", "", "", "", "", "", "", "", "", "", "", "", 69.44, 
  9.7338583*^7, 308.127, 32.6, 7.15, 4.718, 6171.884, 2., 245.465, 6., 1., 
  45.9, 85.847, 2.6, 75.4, 0.704}, {"VNM", "Asia", "Vietnam", "2020-06-13", 
  334., 1., 0.714, "", "", 0., 3.431, 0.01, 0.007, "", "", 0., 0.77, "", "", 
  "", "", "", "", "", "", "", "", "", "", "", "", "", "", "", "", "", "", "", 
  "", "", "", "", "", 69.44, 9.7338583*^7, 308.127, 32.6, 7.15, 4.718, 
  6171.884, 2., 245.465, 6., 1., 45.9, 85.847, 2.6, 75.4, 0.704}, 
 {"VNM", "Asia", "Vietnam", "2020-06-14", 334., 0., 0.429, "", "", 0., 3.431, 
  0., 0.004, "", "", 0., 0.73, "", "", "", "", "", "", "", "", "", "", "", 
  "", "", "", "", "", "", "", "", "", "", "", "", "", "", "", 69.44, 
  9.7338583*^7, 308.127, 32.6, 7.15, 4.718, 6171.884, 2., 245.465, 6., 1., 
  45.9, 85.847, 2.6, 75.4, 0.704}, {"VNM", "Asia", "Vietnam", "2020-06-15", 
  334., 0., 0.286, "", "", 0., 3.431, 0., 0.003, "", "", 0., 0.7, "", "", "", 
  "", "", "", "", "", "", "", "", "", "", "", "", "", "", "", "", "", "", "", 
  "", "", "", "", 69.44, 9.7338583*^7, 308.127, 32.6, 7.15, 4.718, 6171.884, 
  2., 245.465, 6., 1., 45.9, 85.847, 2.6, 75.4, 0.704}, 
 {"VNM", "Asia", "Vietnam", "2020-06-16", 334., 0., 0.286, "", "", 0., 3.431, 
  0., 0.003, "", "", 0., 0.7, "", "", "", "", "", "", "", "", "", "", "", "", 
  "", "", "", "", "", "", "", "", "", "", "", "", "", "", 58.33, 
  9.7338583*^7, 308.127, 32.6, 7.15, 4.718, 6171.884, 2., 245.465, 6., 1., 
  45.9, 85.847, 2.6, 75.4, 0.704}, {"VNM", "Asia", "Vietnam", "2020-06-17", 
  335., 1., 0.429, "", "", 0., 3.442, 0.01, 0.004, "", "", 0., 0.7, "", "", 
  "", "", "", "", "", "", "", "", "", "", "", "", "", "", "", "", "", "", "", 
  "", "", "", "", "", 58.33, 9.7338583*^7, 308.127, 32.6, 7.15, 4.718, 
  6171.884, 2., 245.465, 6., 1., 45.9, 85.847, 2.6, 75.4, 0.704}, 
 {"VNM", "Asia", "Vietnam", "2020-06-18", 342., 7., 1.429, "", "", 0., 3.514, 
  0.072, 0.015, "", "", 0., 0.66, "", "", "", "", "", "", "", "", "", "", "", 
  "", "", "", "", "", "", "", "", "", "", "", "", "", "", "", 58.33, 
  9.7338583*^7, 308.127, 32.6, 7.15, 4.718, 6171.884, 2., 245.465, 6., 1., 
  45.9, 85.847, 2.6, 75.4, 0.704}, {"VNM", "Asia", "Vietnam", "2020-06-19", 
  349., 7., 2.286, "", "", 0., 3.585, 0.072, 0.023, "", "", 0., 0.63, "", "", 
  "", "", "", "", "", "", "", "", "", "", "", "", "", "", "", "", "", "", "", 
  "", "", "", "", "", 58.33, 9.7338583*^7, 308.127, 32.6, 7.15, 4.718, 
  6171.884, 2., 245.465, 6., 1., 45.9, 85.847, 2.6, 75.4, 0.704}, 
 {"VNM", "Asia", "Vietnam", "2020-06-20", 349., 0., 2.143, "", "", 0., 3.585, 
  0., 0.022, "", "", 0., 0.59, "", "", "", "", "", "", "", "", "", "", "", 
  "", "", "", "", "", "", "", "", "", "", "", "", "", "", "", 58.33, 
  9.7338583*^7, 308.127, 32.6, 7.15, 4.718, 6171.884, 2., 245.465, 6., 1., 
  45.9, 85.847, 2.6, 75.4, 0.704}, {"VNM", "Asia", "Vietnam", "2020-06-21", 
  349., 0., 2.143, "", "", 0., 3.585, 0., 0.022, "", "", 0., 0.57, "", "", 
  "", "", "", "", "", "", "", "", "", "", "", "", "", "", "", "", "", "", "", 
  "", "", "", "", "", 58.33, 9.7338583*^7, 308.127, 32.6, 7.15, 4.718, 
  6171.884, 2., 245.465, 6., 1., 45.9, 85.847, 2.6, 75.4, 0.704}, 
 {"VNM", "Asia", "Vietnam", "2020-06-22", 349., 0., 2.143, "", "", 0., 3.585, 
  0., 0.022, "", "", 0., 0.57, "", "", "", "", "", "", "", "", "", "", "", 
  "", "", "", "", "", "", "", "", "", "", "", "", "", "", "", 58.33, 
  9.7338583*^7, 308.127, 32.6, 7.15, 4.718, 6171.884, 2., 245.465, 6., 1., 
  45.9, 85.847, 2.6, 75.4, 0.704}, {"VNM", "Asia", "Vietnam", "2020-06-23", 
  349., 0., 2.143, "", "", 0., 3.585, 0., 0.022, "", "", 0., 0.57, "", "", 
  "", "", "", "", "", "", "", "", "", "", "", "", "", "", "", "", "", "", "", 
  "", "", "", "", "", 58.33, 9.7338583*^7, 308.127, 32.6, 7.15, 4.718, 
  6171.884, 2., 245.465, 6., 1., 45.9, 85.847, 2.6, 75.4, 0.704}, 
 {"VNM", "Asia", "Vietnam", "2020-06-24", 352., 3., 2.429, "", "", 0., 3.616, 
  0.031, 0.025, "", "", 0., 0.58, "", "", "", "", "", "", "", "", "", "", "", 
  "", "", "", "", "", "", "", "", "", "", "", "", "", "", "", 58.33, 
  9.7338583*^7, 308.127, 32.6, 7.15, 4.718, 6171.884, 2., 245.465, 6., 1., 
  45.9, 85.847, 2.6, 75.4, 0.704}, {"VNM", "Asia", "Vietnam", "2020-06-25", 
  352., 0., 1.429, "", "", 0., 3.616, 0., 0.015, "", "", 0., 0.55, "", "", 
  "", "", "", "", "", "", "", "", "", "", "", "", "", "", "", "", "", "", "", 
  "", "", "", "", "", 55.56, 9.7338583*^7, 308.127, 32.6, 7.15, 4.718, 
  6171.884, 2., 245.465, 6., 1., 45.9, 85.847, 2.6, 75.4, 0.704}, 
 {"VNM", "Asia", "Vietnam", "2020-06-26", 353., 1., 0.571, "", "", 0., 3.627, 
  0.01, 0.006, "", "", 0., 0.54, "", "", "", "", "", "", "", "", "", "", "", 
  "", "", "", "", "", "", "", "", "", "", "", "", "", "", "", 55.56, 
  9.7338583*^7, 308.127, 32.6, 7.15, 4.718, 6171.884, 2., 245.465, 6., 1., 
  45.9, 85.847, 2.6, 75.4, 0.704}, {"VNM", "Asia", "Vietnam", "2020-06-27", 
  355., 2., 0.857, "", "", 0., 3.647, 0.021, 0.009, "", "", 0., 0.52, "", "", 
  "", "", "", "", "", "", "", "", "", "", "", "", "", "", "", "", "", "", "", 
  "", "", "", "", "", 55.56, 9.7338583*^7, 308.127, 32.6, 7.15, 4.718, 
  6171.884, 2., 245.465, 6., 1., 45.9, 85.847, 2.6, 75.4, 0.704}, 
 {"VNM", "Asia", "Vietnam", "2020-06-28", 355., 0., 0.857, "", "", 0., 3.647, 
  0., 0.009, "", "", 0., 0.47, "", "", "", "", "", "", "", "", "", "", "", 
  "", "", "", "", "", "", "", "", "", "", "", "", "", "", "", 55.56, 
  9.7338583*^7, 308.127, 32.6, 7.15, 4.718, 6171.884, 2., 245.465, 6., 1., 
  45.9, 85.847, 2.6, 75.4, 0.704}, {"VNM", "Asia", "Vietnam", "2020-06-29", 
  355., 0., 0.857, "", "", 0., 3.647, 0., 0.009, "", "", 0., 0.44, "", "", 
  "", "", "", "", "", "", "", "", "", "", "", "", "", "", "", "", "", "", "", 
  "", "", "", "", "", 55.56, 9.7338583*^7, 308.127, 32.6, 7.15, 4.718, 
  6171.884, 2., 245.465, 6., 1., 45.9, 85.847, 2.6, 75.4, 0.704}, 
 {"VNM", "Asia", "Vietnam", "2020-06-30", 355., 0., 0.857, "", "", 0., 3.647, 
  0., 0.009, "", "", 0., 0.41, "", "", "", "", "", "", "", "", "", "", "", 
  "", "", "", "", "", "", "", "", "", "", "", "", "", "", "", 55.56, 
  9.7338583*^7, 308.127, 32.6, 7.15, 4.718, 6171.884, 2., 245.465, 6., 1., 
  45.9, 85.847, 2.6, 75.4, 0.704}, {"VNM", "Asia", "Vietnam", "2020-07-01", 
  355., 0., 0.429, "", "", 0., 3.647, 0., 0.004, "", "", 0., 0.38, "", "", 
  "", "", "", "", "", "", "", "", "", "", "", "", "", "", "", "", "", "", "", 
  "", "", "", "", "", 55.56, 9.7338583*^7, 308.127, 32.6, 7.15, 4.718, 
  6171.884, 2., 245.465, 6., 1., 45.9, 85.847, 2.6, 75.4, 0.704}, 
 {"VNM", "Asia", "Vietnam", "2020-07-02", 355., 0., 0.429, "", "", 0., 3.647, 
  0., 0.004, "", "", 0., 0.37, "", "", "", "", "", "", "", "", "", "", "", 
  "", "", "", "", "", "", "", "", "", "", "", "", "", "", "", 55.56, 
  9.7338583*^7, 308.127, 32.6, 7.15, 4.718, 6171.884, 2., 245.465, 6., 1., 
  45.9, 85.847, 2.6, 75.4, 0.704}, {"VNM", "Asia", "Vietnam", "2020-07-03", 
  355., 0., 0.286, "", "", 0., 3.647, 0., 0.003, "", "", 0., 0.37, "", "", 
  "", "", "", "", "", "", "", "", "", "", "", "", "", "", "", "", "", "", "", 
  "", "", "", "", "", 55.56, 9.7338583*^7, 308.127, 32.6, 7.15, 4.718, 
  6171.884, 2., 245.465, 6., 1., 45.9, 85.847, 2.6, 75.4, 0.704}, 
 {"VNM", "Asia", "Vietnam", "2020-07-04", 355., 0., 0., "", "", 0., 3.647, 
  0., 0., "", "", 0., 0.37, "", "", "", "", "", "", "", "", "", 379701., 
  3.901, "", "", "", "", "", "samples tested", "", "", "", "", "", "", "", 
  "", "", 55.56, 9.7338583*^7, 308.127, 32.6, 7.15, 4.718, 6171.884, 2., 
  245.465, 6., 1., 45.9, 85.847, 2.6, 75.4, 0.704}, 
 {"VNM", "Asia", "Vietnam", "2020-07-05", 355., 0., 0., "", "", 0., 3.647, 
  0., 0., "", "", 0., 0.38, "", "", "", "", "", "", "", "", "", "", "", "", 
  "", "", "", "", "samples tested", "", "", "", "", "", "", "", "", "", 
  55.56, 9.7338583*^7, 308.127, 32.6, 7.15, 4.718, 6171.884, 2., 245.465, 6., 
  1., 45.9, 85.847, 2.6, 75.4, 0.704}, {"VNM", "Asia", "Vietnam", 
  "2020-07-06", 369., 14., 2., "", "", 0., 3.791, 0.144, 0.021, "", "", 0., 
  0.4, "", "", "", "", "", "", "", "", "", "", "", "", "", "", "", "", 
  "samples tested", "", "", "", "", "", "", "", "", "", 55.56, 9.7338583*^7, 
  308.127, 32.6, 7.15, 4.718, 6171.884, 2., 245.465, 6., 1., 45.9, 85.847, 
  2.6, 75.4, 0.704}, {"VNM", "Asia", "Vietnam", "2020-07-07", 369., 0., 2., 
  "", "", 0., 3.791, 0., 0.021, "", "", 0., 0.42, "", "", "", "", "", "", "", 
  "", "", "", "", "", "", "", "", "", "samples tested", "", "", "", "", "", 
  "", "", "", "", 55.56, 9.7338583*^7, 308.127, 32.6, 7.15, 4.718, 6171.884, 
  2., 245.465, 6., 1., 45.9, 85.847, 2.6, 75.4, 0.704}, 
 {"VNM", "Asia", "Vietnam", "2020-07-08", 369., 0., 2., "", "", 0., 3.791, 
  0., 0.021, "", "", 0., 0.44, "", "", "", "", "", "", "", "", "", "", "", 
  "", "", "", "", "", "samples tested", "", "", "", "", "", "", "", "", "", 
  55.56, 9.7338583*^7, 308.127, 32.6, 7.15, 4.718, 6171.884, 2., 245.465, 6., 
  1., 45.9, 85.847, 2.6, 75.4, 0.704}, {"VNM", "Asia", "Vietnam", 
  "2020-07-09", 369., 0., 2., "", "", 0., 3.791, 0., 0.021, "", "", 0., 0.48, 
  "", "", "", "", "", "", "", "", "", "", "", "", "", "", "", "", 
  "samples tested", "", "", "", "", "", "", "", "", "", 55.56, 9.7338583*^7, 
  308.127, 32.6, 7.15, 4.718, 6171.884, 2., 245.465, 6., 1., 45.9, 85.847, 
  2.6, 75.4, 0.704}, {"VNM", "Asia", "Vietnam", "2020-07-10", 370., 1., 
  2.143, "", "", 0., 3.801, 0.01, 0.022, "", "", 0., 0.52, "", "", "", "", 
  "", "", "", "", "", "", "", "", "", "", "", "", "samples tested", "", "", 
  "", "", "", "", "", "", "", 55.56, 9.7338583*^7, 308.127, 32.6, 7.15, 
  4.718, 6171.884, 2., 245.465, 6., 1., 45.9, 85.847, 2.6, 75.4, 0.704}, 
 {"VNM", "Asia", "Vietnam", "2020-07-11", 370., 0., 2.143, "", "", 0., 3.801, 
  0., 0.022, "", "", 0., 0.57, "", "", "", "", "", "", "", "", "", "", "", 
  "", 2553., 0.026, 0.001, 1191.3, "samples tested", "", "", "", "", "", "", 
  "", "", "", 55.56, 9.7338583*^7, 308.127, 32.6, 7.15, 4.718, 6171.884, 2., 
  245.465, 6., 1., 45.9, 85.847, 2.6, 75.4, 0.704}, 
 {"VNM", "Asia", "Vietnam", "2020-07-12", 372., 2., 2.429, "", "", 0., 3.822, 
  0.021, 0.025, "", "", 0., 0.62, "", "", "", "", "", "", "", "", "", "", "", 
  "", 2553., 0.026, 0.001, 1051., "samples tested", "", "", "", "", "", "", 
  "", "", "", 55.56, 9.7338583*^7, 308.127, 32.6, 7.15, 4.718, 6171.884, 2., 
  245.465, 6., 1., 45.9, 85.847, 2.6, 75.4, 0.704}, 
 {"VNM", "Asia", "Vietnam", "2020-07-13", 373., 1., 0.571, "", "", 0., 3.832, 
  0.01, 0.006, "", "", 0., 0.65, "", "", "", "", "", "", "", "", "", "", "", 
  "", 2553., 0.026, 0., 4471.1, "samples tested", "", "", "", "", "", "", "", 
  "", "", 55.56, 9.7338583*^7, 308.127, 32.6, 7.15, 4.718, 6171.884, 2., 
  245.465, 6., 1., 45.9, 85.847, 2.6, 75.4, 0.704}, 
 {"VNM", "Asia", "Vietnam", "2020-07-14", 373., 0., 0.571, "", "", 0., 3.832, 
  0., 0.006, "", "", 0., 0.67, "", "", "", "", "", "", "", "", "", "", "", 
  "", 2553., 0.026, 0., 4471.1, "samples tested", "", "", "", "", "", "", "", 
  "", "", 55.56, 9.7338583*^7, 308.127, 32.6, 7.15, 4.718, 6171.884, 2., 
  245.465, 6., 1., 45.9, 85.847, 2.6, 75.4, 0.704}, 
 {"VNM", "Asia", "Vietnam", "2020-07-15", 381., 8., 1.714, "", "", 0., 3.914, 
  0.082, 0.018, "", "", 0., 0.71, "", "", "", "", "", "", "", "", "", "", "", 
  "", 2553., 0.026, 0.001, 1489.5, "samples tested", "", "", "", "", "", "", 
  "", "", "", 55.56, 9.7338583*^7, 308.127, 32.6, 7.15, 4.718, 6171.884, 2., 
  245.465, 6., 1., 45.9, 85.847, 2.6, 75.4, 0.704}, 
 {"VNM", "Asia", "Vietnam", "2020-07-16", 381., 0., 1.714, "", "", 0., 3.914, 
  0., 0.018, "", "", 0., 0.74, "", "", "", "", "", "", "", "", "", "", "", 
  "", 2553., 0.026, 0.001, 1489.5, "samples tested", "", "", "", "", "", "", 
  "", "", "", 55.56, 9.7338583*^7, 308.127, 32.6, 7.15, 4.718, 6171.884, 2., 
  245.465, 6., 1., 45.9, 85.847, 2.6, 75.4, 0.704}, 
 {"VNM", "Asia", "Vietnam", "2020-07-17", 382., 1., 1.714, "", "", 0., 3.924, 
  0.01, 0.018, "", "", 0., 0.79, "", "", "", "", "", "", "", "", "", "", "", 
  "", 2553., 0.026, 0.001, 1489.5, "samples tested", "", "", "", "", "", "", 
  "", "", "", 55.56, 9.7338583*^7, 308.127, 32.6, 7.15, 4.718, 6171.884, 2., 
  245.465, 6., 1., 45.9, 85.847, 2.6, 75.4, 0.704}, 
 {"VNM", "Asia", "Vietnam", "2020-07-18", 382., 0., 1.714, "", "", 0., 3.924, 
  0., 0.018, "", "", 0., 0.85, "", "", "", "", "", "", "", "", "", "", "", 
  "", 2553., 0.026, 0.001, 1489.5, "samples tested", "", "", "", "", "", "", 
  "", "", "", 55.56, 9.7338583*^7, 308.127, 32.6, 7.15, 4.718, 6171.884, 2., 
  245.465, 6., 1., 45.9, 85.847, 2.6, 75.4, 0.704}, 
 {"VNM", "Asia", "Vietnam", "2020-07-19", 383., 1., 1.571, "", "", 0., 3.935, 
  0.01, 0.016, "", "", 0., 0.92, "", "", "", "", "", "", "", "", "", "", "", 
  "", 2553., 0.026, 0.001, 1625.1, "samples tested", "", "", "", "", "", "", 
  "", "", "", 55.56, 9.7338583*^7, 308.127, 32.6, 7.15, 4.718, 6171.884, 2., 
  245.465, 6., 1., 45.9, 85.847, 2.6, 75.4, 0.704}, 
 {"VNM", "Asia", "Vietnam", "2020-07-20", 384., 1., 1.571, "", "", 0., 3.945, 
  0.01, 0.016, "", "", 0., 1., "", "", "", "", "", "", "", "", "", "", "", 
  "", 2553., 0.026, 0.001, 1625.1, "samples tested", "", "", "", "", "", "", 
  "", "", "", 55.56, 9.7338583*^7, 308.127, 32.6, 7.15, 4.718, 6171.884, 2., 
  245.465, 6., 1., 45.9, 85.847, 2.6, 75.4, 0.704}, 
 {"VNM", "Asia", "Vietnam", "2020-07-21", 401., 17., 4., "", "", 0., 4.12, 
  0.175, 0.041, "", "", 0., 1.09, "", "", "", "", "", "", "", "", "", "", "", 
  "", 2553., 0.026, 0.002, 638.2, "samples tested", "", "", "", "", "", "", 
  "", "", "", 55.56, 9.7338583*^7, 308.127, 32.6, 7.15, 4.718, 6171.884, 2., 
  245.465, 6., 1., 45.9, 85.847, 2.6, 75.4, 0.704}, 
 {"VNM", "Asia", "Vietnam", "2020-07-22", 408., 7., 3.857, "", "", 0., 4.192, 
  0.072, 0.04, "", "", 0., 1.17, "", "", "", "", "", "", "", "", "", "", "", 
  "", 2553., 0.026, 0.002, 661.9, "samples tested", "", "", "", "", "", "", 
  "", "", "", 55.56, 9.7338583*^7, 308.127, 32.6, 7.15, 4.718, 6171.884, 2., 
  245.465, 6., 1., 45.9, 85.847, 2.6, 75.4, 0.704}, 
 {"VNM", "Asia", "Vietnam", "2020-07-23", 412., 4., 4.429, "", "", 0., 4.233, 
  0.041, 0.045, "", "", 0., 1.24, "", "", "", "", "", "", "", "", "", "", "", 
  "", 2553., 0.026, 0.002, 576.4, "samples tested", "", "", "", "", "", "", 
  "", "", "", 55.56, 9.7338583*^7, 308.127, 32.6, 7.15, 4.718, 6171.884, 2., 
  245.465, 6., 1., 45.9, 85.847, 2.6, 75.4, 0.704}, 
 {"VNM", "Asia", "Vietnam", "2020-07-24", 415., 3., 4.714, "", "", 0., 4.263, 
  0.031, 0.048, "", "", 0., 1.32, "", "", "", "", "", "", "", "", "", "", "", 
  "", 2553., 0.026, 0.002, 541.6, "samples tested", "", "", "", "", "", "", 
  "", "", "", 55.56, 9.7338583*^7, 308.127, 32.6, 7.15, 4.718, 6171.884, 2., 
  245.465, 6., 1., 45.9, 85.847, 2.6, 75.4, 0.704}, 
 {"VNM", "Asia", "Vietnam", "2020-07-25", 417., 2., 5., "", "", 0., 4.284, 
  0.021, 0.051, "", "", 0., 1.41, "", "", "", "", "", "", "", "", "", "", "", 
  "", 2553., 0.026, 0.002, 510.6, "samples tested", "", "", "", "", "", "", 
  "", "", "", 55.56, 9.7338583*^7, 308.127, 32.6, 7.15, 4.718, 6171.884, 2., 
  245.465, 6., 1., 45.9, 85.847, 2.6, 75.4, 0.704}, 
 {"VNM", "Asia", "Vietnam", "2020-07-26", 420., 3., 5.286, "", "", 0., 4.315, 
  0.031, 0.054, "", "", 0., 1.53, "", "", "", "", "", "", "", "", "", "", "", 
  "", 2553., 0.026, 0.002, 483., "samples tested", "", "", "", "", "", "", 
  "", "", "", 55.56, 9.7338583*^7, 308.127, 32.6, 7.15, 4.718, 6171.884, 2., 
  245.465, 6., 1., 45.9, 85.847, 2.6, 75.4, 0.704}, 
 {"VNM", "Asia", "Vietnam", "2020-07-27", 431., 11., 6.714, "", "", 0., 
  4.428, 0.113, 0.069, "", "", 0., 1.65, "", "", "", "", "", "", "", "", "", 
  "", "", "", 2553., 0.026, 0.003, 380.3, "samples tested", "", "", "", "", 
  "", "", "", "", "", 69.44, 9.7338583*^7, 308.127, 32.6, 7.15, 4.718, 
  6171.884, 2., 245.465, 6., 1., 45.9, 85.847, 2.6, 75.4, 0.704}, 
 {"VNM", "Asia", "Vietnam", "2020-07-28", 446., 15., 6.429, "", "", 0., 
  4.582, 0.154, 0.066, "", "", 0., 1.75, "", "", "", "", "", "", "", "", "", 
  "", "", "", 2553., 0.026, 0.003, 397.1, "samples tested", "", "", "", "", 
  "", "", "", "", "", 75., 9.7338583*^7, 308.127, 32.6, 7.15, 4.718, 
  6171.884, 2., 245.465, 6., 1., 45.9, 85.847, 2.6, 75.4, 0.704}, 
 {"VNM", "Asia", "Vietnam", "2020-07-29", 459., 13., 7.286, "", "", 0., 
  4.715, 0.134, 0.075, "", "", 0., 1.81, "", "", "", "", "", "", "", "", "", 
  443517., 4.556, "", 2553., 0.026, 0.003, 350.4, "samples tested", "", "", 
  "", "", "", "", "", "", "", 75., 9.7338583*^7, 308.127, 32.6, 7.15, 4.718, 
  6171.884, 2., 245.465, 6., 1., 45.9, 85.847, 2.6, 75.4, 0.704}, 
 {"VNM", "Asia", "Vietnam", "2020-07-30", 509., 50., 13.857, "", "", 0., 
  5.229, 0.514, 0.142, "", "", 0., 1.87, "", "", "", "", "", "", "", "", 
  6047., 449564., 4.619, 0.062, 3052., 0.031, 0.005, 220.2, "samples tested", 
  "", "", "", "", "", "", "", "", "", 76.85, 9.7338583*^7, 308.127, 32.6, 
  7.15, 4.718, 6171.884, 2., 245.465, 6., 1., 45.9, 85.847, 2.6, 75.4, 
  0.704}, {"VNM", "Asia", "Vietnam", "2020-07-31", 558., 49., 20.429, 3., 3., 
  0.429, 5.733, 0.503, 0.21, 0.031, 0.031, 0.004, 1.82, "", "", "", "", "", 
  "", "", "", "", "", "", "", 4248., 0.044, 0.005, 207.9, "samples tested", 
  "", "", "", "", "", "", "", "", "", 79.63, 9.7338583*^7, 308.127, 32.6, 
  7.15, 4.718, 6171.884, 2., 245.465, 6., 1., 45.9, 85.847, 2.6, 75.4, 
  0.704}, {"VNM", "Asia", "Vietnam", "2020-08-01", 590., 32., 24.714, 3., 0., 
  0.429, 6.061, 0.329, 0.254, 0.031, 0., 0.004, 1.74, "", "", "", "", "", "", 
  "", "", "", 471410., 4.843, "", 5443., 0.056, 0.005, 220.2, 
  "samples tested", "", "", "", "", "", "", "", "", "", 79.63, 9.7338583*^7, 
  308.127, 32.6, 7.15, 4.718, 6171.884, 2., 245.465, 6., 1., 45.9, 85.847, 
  2.6, 75.4, 0.704}, {"VNM", "Asia", "Vietnam", "2020-08-02", 621., 31., 
  28.714, 6., 3., 0.857, 6.38, 0.318, 0.295, 0.062, 0.031, 0.009, 1.65, "", 
  "", "", "", "", "", "", "", 11046., 482456., 4.956, 0.113, 6657., 0.068, 
  0.004, 231.8, "samples tested", "", "", "", "", "", "", "", "", "", 79.63, 
  9.7338583*^7, 308.127, 32.6, 7.15, 4.718, 6171.884, 2., 245.465, 6., 1., 
  45.9, 85.847, 2.6, 75.4, 0.704}, {"VNM", "Asia", "Vietnam", "2020-08-03", 
  652., 31., 31.571, 7., 1., 1., 6.698, 0.318, 0.324, 0.072, 0.01, 0.01, 
  1.56, "", "", "", "", "", "", "", "", 11025., 493481., 5.07, 0.113, 7867., 
  0.081, 0.004, 249.2, "samples tested", "", "", "", "", "", "", "", "", "", 
  79.63, 9.7338583*^7, 308.127, 32.6, 7.15, 4.718, 6171.884, 2., 245.465, 6., 
  1., 45.9, 85.847, 2.6, 75.4, 0.704}, {"VNM", "Asia", "Vietnam", 
  "2020-08-04", 672., 20., 32.286, 8., 1., 1.143, 6.904, 0.205, 0.332, 0.082, 
  0.01, 0.012, 1.48, "", "", "", "", "", "", "", "", 13148., 506629., 5.205, 
  0.135, 9381., 0.096, 0.003, 290.6, "samples tested", "", "", "", "", "", 
  "", "", "", "", 79.63, 9.7338583*^7, 308.127, 32.6, 7.15, 4.718, 6171.884, 
  2., 245.465, 6., 1., 45.9, 85.847, 2.6, 75.4, 0.704}, 
 {"VNM", "Asia", "Vietnam", "2020-08-05", 717., 45., 36.857, 9., 1., 1.286, 
  7.366, 0.462, 0.379, 0.092, 0.01, 0.013, 1.42, "", "", "", "", "", "", "", 
  "", "", "", "", "", 11604., 0.119, 0.003, 314.8, "samples tested", "", "", 
  "", "", "", "", "", "", "", 79.63, 9.7338583*^7, 308.127, 32.6, 7.15, 
  4.718, 6171.884, 2., 245.465, 6., 1., 45.9, 85.847, 2.6, 75.4, 0.704}, 
 {"VNM", "Asia", "Vietnam", "2020-08-06", 750., 33., 34.429, 10., 1., 1.429, 
  7.705, 0.339, 0.354, 0.103, 0.01, 0.015, 1.34, "", "", "", "", "", "", "", 
  "", "", "", "", "", 13329., 0.137, 0.003, 387.1, "samples tested", "", "", 
  "", "", "", "", "", "", "", 79.63, 9.7338583*^7, 308.127, 32.6, 7.15, 
  4.718, 6171.884, 2., 245.465, 6., 1., 45.9, 85.847, 2.6, 75.4, 0.704}, 
 {"VNM", "Asia", "Vietnam", "2020-08-07", 789., 39., 33., 10., 0., 1., 8.106, 
  0.401, 0.339, 0.103, 0., 0.01, 1.26, "", "", "", "", "", "", "", "", "", 
  "", "", "", 14356., 0.147, 0.002, 435., "samples tested", "", "", "", "", 
  "", "", "", "", "", 79.63, 9.7338583*^7, 308.127, 32.6, 7.15, 4.718, 
  6171.884, 2., 245.465, 6., 1., 45.9, 85.847, 2.6, 75.4, 0.704}, 
 {"VNM", "Asia", "Vietnam", "2020-08-08", 812., 23., 31.714, 10., 0., 1., 
  8.342, 0.236, 0.326, 0.103, 0., 0.01, 1.19, "", "", "", "", "", "", "", "", 
  "", "", "", "", 15384., 0.158, 0.002, 485.1, "samples tested", "", "", "", 
  "", "", "", "", "", "", 79.63, 9.7338583*^7, 308.127, 32.6, 7.15, 4.718, 
  6171.884, 2., 245.465, 6., 1., 45.9, 85.847, 2.6, 75.4, 0.704}, 
 {"VNM", "Asia", "Vietnam", "2020-08-09", 841., 29., 31.429, 13., 3., 1., 
  8.64, 0.298, 0.323, 0.134, 0.031, 0.01, 1.12, "", "", "", "", "", "", "", 
  "", "", "", "", "", 16394., 0.168, 0.002, 521.6, "samples tested", "", "", 
  "", "", "", "", "", "", "", 75.93, 9.7338583*^7, 308.127, 32.6, 7.15, 
  4.718, 6171.884, 2., 245.465, 6., 1., 45.9, 85.847, 2.6, 75.4, 0.704}, 
 {"VNM", "Asia", "Vietnam", "2020-08-10", 847., 6., 27.857, 15., 2., 1.143, 
  8.702, 0.062, 0.286, 0.154, 0.021, 0.012, 1.05, "", "", "", "", "", "", "", 
  "", "", "", "", "", 17408., 0.179, 0.002, 624.9, "samples tested", "", "", 
  "", "", "", "", "", "", "", 75.93, 9.7338583*^7, 308.127, 32.6, 7.15, 
  4.718, 6171.884, 2., 245.465, 6., 1., 45.9, 85.847, 2.6, 75.4, 0.704}, 
 {"VNM", "Asia", "Vietnam", "2020-08-11", 866., 19., 27.714, 16., 1., 1.143, 
  8.897, 0.195, 0.285, 0.164, 0.01, 0.012, 1., "", "", "", "", "", "", "", 
  "", "", "", "", "", 18118., 0.186, 0.002, 653.7, "samples tested", "", "", 
  "", "", "", "", "", "", "", 75.93, 9.7338583*^7, 308.127, 32.6, 7.15, 
  4.718, 6171.884, 2., 245.465, 6., 1., 45.9, 85.847, 2.6, 75.4, 0.704}, 
 {"VNM", "Asia", "Vietnam", "2020-08-12", 883., 17., 23.714, 18., 2., 1.286, 
  9.071, 0.175, 0.244, 0.185, 0.021, 0.013, 0.95, "", "", "", "", "", "", "", 
  "", "", "", "", "", 18118., 0.186, 0.001, 764., "samples tested", "", "", 
  "", "", "", "", "", "", "", 77.31, 9.7338583*^7, 308.127, 32.6, 7.15, 
  4.718, 6171.884, 2., 245.465, 6., 1., 45.9, 85.847, 2.6, 75.4, 0.704}, 
 {"VNM", "Asia", "Vietnam", "2020-08-13", 911., 28., 23., 21., 3., 1.571, 
  9.359, 0.288, 0.236, 0.216, 0.031, 0.016, 0.91, "", "", "", "", "", "", "", 
  "", "", 669687., 6.88, "", 18118., 0.186, 0.001, 787.7, "samples tested", 
  "", "", "", "", "", "", "", "", "", 77.31, 9.7338583*^7, 308.127, 32.6, 
  7.15, 4.718, 6171.884, 2., 245.465, 6., 1., 45.9, 85.847, 2.6, 75.4, 
  0.704}, {"VNM", "Asia", "Vietnam", "2020-08-14", 930., 19., 20.143, 22., 
  1., 1.714, 9.554, 0.195, 0.207, 0.226, 0.01, 0.018, 0.87, "", "", "", "", 
  "", "", "", "", "", "", "", "", 19380., 0.199, 0.001, 962.1, 
  "samples tested", "", "", "", "", "", "", "", "", "", 77.31, 9.7338583*^7, 
  308.127, 32.6, 7.15, 4.718, 6171.884, 2., 245.465, 6., 1., 45.9, 85.847, 
  2.6, 75.4, 0.704}, {"VNM", "Asia", "Vietnam", "2020-08-15", 951., 21., 
  19.857, 24., 2., 2., 9.77, 0.216, 0.204, 0.247, 0.021, 0.021, 0.83, "", "", 
  "", "", "", "", "", "", "", 723596., 7.434, "", 20642., 0.212, 0.001, 
  1039.5, "samples tested", "", "", "", "", "", "", "", "", "", 77.31, 
  9.7338583*^7, 308.127, 32.6, 7.15, 4.718, 6171.884, 2., 245.465, 6., 1., 
  45.9, 85.847, 2.6, 75.4, 0.704}, {"VNM", "Asia", "Vietnam", "2020-08-16", 
  964., 13., 17.571, 24., 0., 1.571, 9.904, 0.134, 0.181, 0.247, 0., 0.016, 
  0.78, "", "", "", "", "", "", "", "", "", "", "", "", 21485., 0.221, 0.001, 
  1222.8, "samples tested", "", "", "", "", "", "", "", "", "", 77.31, 
  9.7338583*^7, 308.127, 32.6, 7.15, 4.718, 6171.884, 2., 245.465, 6., 1., 
  45.9, 85.847, 2.6, 75.4, 0.704}, {"VNM", "Asia", "Vietnam", "2020-08-17", 
  983., 19., 19.429, 25., 1., 1.429, 10.099, 0.195, 0.2, 0.257, 0.01, 0.015, 
  0.74, "", "", "", "", "", "", "", "", "", "", "", "", 22328., 0.229, 0.001, 
  1149.2, "samples tested", "", "", "", "", "", "", "", "", "", 77.31, 
  9.7338583*^7, 308.127, 32.6, 7.15, 4.718, 6171.884, 2., 245.465, 6., 1., 
  45.9, 85.847, 2.6, 75.4, 0.704}, {"VNM", "Asia", "Vietnam", "2020-08-18", 
  989., 6., 17.571, 26., 1., 1.429, 10.16, 0.062, 0.181, 0.267, 0.01, 0.015, 
  0.69, "", "", "", "", "", "", "", "", "", "", "", "", 23171., 0.238, 0.001, 
  1318.7, "samples tested", "", "", "", "", "", "", "", "", "", 77.31, 
  9.7338583*^7, 308.127, 32.6, 7.15, 4.718, 6171.884, 2., 245.465, 6., 1., 
  45.9, 85.847, 2.6, 75.4, 0.704}, {"VNM", "Asia", "Vietnam", "2020-08-19", 
  994., 5., 15.857, 25., -1., 1., 10.212, 0.051, 0.163, 0.257, -0.01, 0.01, 
  0.65, "", "", "", "", "", "", "", "", "", "", "", "", 24014., 0.247, 0.001, 
  1514.4, "samples tested", "", "", "", "", "", "", "", "", "", 77.31, 
  9.7338583*^7, 308.127, 32.6, 7.15, 4.718, 6171.884, 2., 245.465, 6., 1., 
  45.9, 85.847, 2.6, 75.4, 0.704}, {"VNM", "Asia", "Vietnam", "2020-08-20", 
  1007., 13., 13.714, 25., 0., 0.571, 10.345, 0.134, 0.141, 0.257, 0., 0.006, 
  0.62, "", "", "", "", "", "", "", "", "", 843688., 8.668, "", 24857., 
  0.255, 0.001, 1812.5, "samples tested", "", "", "", "", "", "", "", "", "", 
  77.31, 9.7338583*^7, 308.127, 32.6, 7.15, 4.718, 6171.884, 2., 245.465, 6., 
  1., 45.9, 85.847, 2.6, 75.4, 0.704}, {"VNM", "Asia", "Vietnam", 
  "2020-08-21", 1009., 2., 11.286, 25., 0., 0.429, 10.366, 0.021, 0.116, 
  0.257, 0., 0.004, 0.58, "", "", "", "", "", "", "", "", "", "", "", "", 
  24375., 0.25, 0., 2159.8, "samples tested", "", "", "", "", "", "", "", "", 
  "", 77.31, 9.7338583*^7, 308.127, 32.6, 7.15, 4.718, 6171.884, 2., 245.465, 
  6., 1., 45.9, 85.847, 2.6, 75.4, 0.704}, {"VNM", "Asia", "Vietnam", 
  "2020-08-22", 1014., 5., 9., 26., 1., 0.286, 10.417, 0.051, 0.092, 0.267, 
  0.01, 0.003, 0.56, "", "", "", "", "", "", "", "", "", "", "", "", 23892., 
  0.245, 0., 2654.7, "samples tested", "", "", "", "", "", "", "", "", "", 
  77.31, 9.7338583*^7, 308.127, 32.6, 7.15, 4.718, 6171.884, 2., 245.465, 6., 
  1., 45.9, 85.847, 2.6, 75.4, 0.704}, {"VNM", "Asia", "Vietnam", 
  "2020-08-23", 1016., 2., 7.429, 27., 1., 0.429, 10.438, 0.021, 0.076, 
  0.277, 0.01, 0.004, 0.54, "", "", "", "", "", "", "", "", "", 914416., 
  9.394, "", 23829., 0.245, 0., 3207.6, "samples tested", "", "", "", "", "", 
  "", "", "", "", 77.31, 9.7338583*^7, 308.127, 32.6, 7.15, 4.718, 6171.884, 
  2., 245.465, 6., 1., 45.9, 85.847, 2.6, 75.4, 0.704}, 
 {"VNM", "Asia", "Vietnam", "2020-08-24", 1022., 6., 5.571, 27., 0., 0.286, 
  10.499, 0.062, 0.057, 0.277, 0., 0.003, 0.53, "", "", "", "", "", "", "", 
  "", "", "", "", "", 22115., 0.227, 0., 3969.7, "samples tested", "", "", 
  "", "", "", "", "", "", "", 77.31, 9.7338583*^7, 308.127, 32.6, 7.15, 
  4.718, 6171.884, 2., 245.465, 6., 1., 45.9, 85.847, 2.6, 75.4, 0.704}, 
 {"VNM", "Asia", "Vietnam", "2020-08-25", 1029., 7., 5.714, 27., 0., 0.143, 
  10.571, 0.072, 0.059, 0.277, 0., 0.001, 0.51, "", "", "", "", "", "", "", 
  "", "", "", "", "", 20401., 0.21, 0., 3570.4, "samples tested", "", "", "", 
  "", "", "", "", "", "", 77.31, 9.7338583*^7, 308.127, 32.6, 7.15, 4.718, 
  6171.884, 2., 245.465, 6., 1., 45.9, 85.847, 2.6, 75.4, 0.704}, 
 {"VNM", "Asia", "Vietnam", "2020-08-26", 1034., 5., 5.714, 30., 3., 0.714, 
  10.623, 0.051, 0.059, 0.308, 0.031, 0.007, 0.49, "", "", "", "", "", "", 
  "", "", "", 950477., 9.765, "", 18687., 0.192, 0., 3270.4, 
  "samples tested", "", "", "", "", "", "", "", "", "", 77.31, 9.7338583*^7, 
  308.127, 32.6, 7.15, 4.718, 6171.884, 2., 245.465, 6., 1., 45.9, 85.847, 
  2.6, 75.4, 0.704}, {"VNM", "Asia", "Vietnam", "2020-08-27", 1036., 2., 
  4.143, 30., 0., 0.714, 10.643, 0.021, 0.043, 0.308, 0., 0.007, 0.47, "", 
  "", "", "", "", "", "", "", "", "", "", "", 16489., 0.169, 0., 3980., 
  "samples tested", "", "", "", "", "", "", "", "", "", 77.31, 9.7338583*^7, 
  308.127, 32.6, 7.15, 4.718, 6171.884, 2., 245.465, 6., 1., 45.9, 85.847, 
  2.6, 75.4, 0.704}, {"VNM", "Asia", "Vietnam", "2020-08-28", 1038., 2., 
  4.143, 30., 0., 0.714, 10.664, 0.021, 0.043, 0.308, 0., 0.007, 0.46, "", 
  "", "", "", "", "", "", "", "", "", "", "", 14355., 0.147, 0., 3464.9, 
  "samples tested", "", "", "", "", "", "", "", "", "", 77.31, 9.7338583*^7, 
  308.127, 32.6, 7.15, 4.718, 6171.884, 2., 245.465, 6., 1., 45.9, 85.847, 
  2.6, 75.4, 0.704}, {"VNM", "Asia", "Vietnam", "2020-08-29", 1040., 2., 
  3.714, 32., 2., 0.857, 10.684, 0.021, 0.038, 0.329, 0.021, 0.009, 0.46, "", 
  "", "", "", "", "", "", "", "", 976384., 10.031, "", 12221., 0.126, 0., 
  3290.5, "samples tested", "", "", "", "", "", "", "", "", "", 77.31, 
  9.7338583*^7, 308.127, 32.6, 7.15, 4.718, 6171.884, 2., 245.465, 6., 1., 
  45.9, 85.847, 2.6, 75.4, 0.704}, {"VNM", "Asia", "Vietnam", "2020-08-30", 
  1040., 0., 3.429, 32., 0., 0.714, 10.684, 0., 0.035, 0.329, 0., 0.007, 
  0.45, "", "", "", "", "", "", "", "", 5313., 981697., 10.085, 0.055, 9612., 
  0.099, 0., 2803.1, "samples tested", "", "", "", "", "", "", "", "", "", 
  77.31, 9.7338583*^7, 308.127, 32.6, 7.15, 4.718, 6171.884, 2., 245.465, 6., 
  1., 45.9, 85.847, 2.6, 75.4, 0.704}, {"VNM", "Asia", "Vietnam", 
  "2020-08-31", 1044., 4., 3.143, 34., 2., 1., 10.725, 0.041, 0.032, 0.349, 
  0.021, 0.01, 0.45, "", "", "", "", "", "", "", "", "", "", "", "", 8933., 
  0.092, 0., 2842.2, "samples tested", "", "", "", "", "", "", "", "", "", 
  77.31, 9.7338583*^7, 308.127, 32.6, 7.15, 4.718, 6171.884, 2., 245.465, 6., 
  1., 45.9, 85.847, 2.6, 75.4, 0.704}, {"VNM", "Asia", "Vietnam", 
  "2020-09-01", 1044., 0., 2.143, 34., 0., 1., 10.725, 0., 0.022, 0.349, 0., 
  0.01, 0.45, "", "", "", "", "", "", "", "", "", "", "", "", 8254., 0.085, 
  0., 3851.6, "samples tested", "", "", "", "", "", "", "", "", "", 77.31, 
  9.7338583*^7, 308.127, 32.6, 7.15, 4.718, 6171.884, 2., 245.465, 6., 1., 
  45.9, 85.847, 2.6, 75.4, 0.704}, {"VNM", "Asia", "Vietnam", "2020-09-02", 
  1046., 2., 1.714, 34., 0., 0.571, 10.746, 0.021, 0.018, 0.349, 0., 0.006, 
  0.45, "", "", "", "", "", "", "", "", "", "", "", "", 7575., 0.078, 0., 
  4419.5, "samples tested", "", "", "", "", "", "", "", "", "", 77.31, 
  9.7338583*^7, 308.127, 32.6, 7.15, 4.718, 6171.884, 2., 245.465, 6., 1., 
  45.9, 85.847, 2.6, 75.4, 0.704}, {"VNM", "Asia", "Vietnam", "2020-09-03", 
  1046., 0., 1.429, 35., 1., 0.714, 10.746, 0., 0.015, 0.36, 0.01, 0.007, 
  0.46, "", "", "", "", "", "", "", "", "", "", "", "", 7380., 0.076, 0., 
  5164.5, "samples tested", "", "", "", "", "", "", "", "", "", 77.31, 
  9.7338583*^7, 308.127, 32.6, 7.15, 4.718, 6171.884, 2., 245.465, 6., 1., 
  45.9, 85.847, 2.6, 75.4, 0.704}, {"VNM", "Asia", "Vietnam", "2020-09-04", 
  1049., 3., 1.571, 35., 0., 0.714, 10.777, 0.031, 0.016, 0.36, 0., 0.007, 
  0.48, "", "", "", "", "", "", "", "", "", "", "", "", 7184., 0.074, 0., 
  4572.9, "samples tested", "", "", "", "", "", "", "", "", "", 77.31, 
  9.7338583*^7, 308.127, 32.6, 7.15, 4.718, 6171.884, 2., 245.465, 6., 1., 
  45.9, 85.847, 2.6, 75.4, 0.704}, {"VNM", "Asia", "Vietnam", "2020-09-05", 
  1049., 0., 1.286, 35., 0., 0.429, 10.777, 0., 0.013, 0.36, 0., 0.004, 0.5, 
  "", "", "", "", "", "", "", "", "", 1.025307*^6, 10.533, "", 6989., 0.072, 
  0., 5434.7, "samples tested", "", "", "", "", "", "", "", "", "", 77.31, 
  9.7338583*^7, 308.127, 32.6, 7.15, 4.718, 6171.884, 2., 245.465, 6., 1., 
  45.9, 85.847, 2.6, 75.4, 0.704}, {"VNM", "Asia", "Vietnam", "2020-09-06", 
  1049., 0., 1.286, 35., 0., 0.429, 10.777, 0., 0.013, 0.36, 0., 0.004, 0.52, 
  "", "", "", "", "", "", "", "", 7983., 1.03329*^6, 10.615, 0.082, 7370., 
  0.076, 0., 5730.9, "samples tested", "", "", "", "", "", "", "", "", "", 
  81.02, 9.7338583*^7, 308.127, 32.6, 7.15, 4.718, 6171.884, 2., 245.465, 6., 
  1., 45.9, 85.847, 2.6, 75.4, 0.704}, {"VNM", "Asia", "Vietnam", 
  "2020-09-07", 1049., 0., 0.714, 35., 0., 0.143, 10.777, 0., 0.007, 0.36, 
  0., 0.001, 0.54, "", "", "", "", "", "", "", "", 8774., 1.042064*^6, 
  10.706, 0.09, 7586., 0.078, 0., 10624.6, "samples tested", "", "", "", "", 
  "", "", "", "", "", 81.02, 9.7338583*^7, 308.127, 32.6, 7.15, 4.718, 
  6171.884, 2., 245.465, 6., 1., 45.9, 85.847, 2.6, 75.4, 0.704}, 
 {"VNM", "Asia", "Vietnam", "2020-09-08", 1054., 5., 1.429, 35., 0., 0.143, 
  10.828, 0.051, 0.015, 0.36, 0., 0.001, 0.58, "", "", "", "", "", "", "", 
  "", 8158., 1.050222*^6, 10.789, 0.084, 7713., 0.079, 0., 5397.5, 
  "samples tested", "", "", "", "", "", "", "", "", "", 81.02, 9.7338583*^7, 
  308.127, 32.6, 7.15, 4.718, 6171.884, 2., 245.465, 6., 1., 45.9, 85.847, 
  2.6, 75.4, 0.704}, {"VNM", "Asia", "Vietnam", "2020-09-09", 1059., 5., 
  1.857, 35., 0., 0.143, 10.88, 0.051, 0.019, 0.36, 0., 0.001, 0.59, "", "", 
  "", "", "", "", "", "", 7371., 1.057593*^6, 10.865, 0.076, 7727., 0.079, 
  0., 4161., "samples tested", "", "", "", "", "", "", "", "", "", 81.02, 
  9.7338583*^7, 308.127, 32.6, 7.15, 4.718, 6171.884, 2., 245.465, 6., 1., 
  45.9, 85.847, 2.6, 75.4, 0.704}, {"VNM", "Asia", "Vietnam", "2020-09-10", 
  1059., 0., 1.857, 35., 0., 0., 10.88, 0., 0.019, 0.36, 0., 0., 0.57, "", 
  "", "", "", "", "", "", "", 9571., 1.067164*^6, 10.963, 0.098, 8056., 
  0.083, 0., 4338.2, "samples tested", "", "", "", "", "", "", "", "", "", 
  81.02, 9.7338583*^7, 308.127, 32.6, 7.15, 4.718, 6171.884, 2., 245.465, 6., 
  1., 45.9, 85.847, 2.6, 75.4, 0.704}, {"VNM", "Asia", "Vietnam", 
  "2020-09-11", 1060., 1., 1.571, 35., 0., 0., 10.89, 0.01, 0.016, 0.36, 0., 
  0., 0.56, "", "", "", "", "", "", "", "", "", "", "", "", 7475., 0.077, 0., 
  4758.1, "samples tested", "", "", "", "", "", "", "", "", "", 81.02, 
  9.7338583*^7, 308.127, 32.6, 7.15, 4.718, 6171.884, 2., 245.465, 6., 1., 
  45.9, 85.847, 2.6, 75.4, 0.704}, {"VNM", "Asia", "Vietnam", "2020-09-12", 
  1060., 0., 1.571, 35., 0., 0., 10.89, 0., 0.016, 0.36, 0., 0., 0.56, "", 
  "", "", "", "", "", "", "", "", "", "", "", 6894., 0.071, 0., 4388.3, 
  "samples tested", "", "", "", "", "", "", "", "", "", 81.02, 9.7338583*^7, 
  308.127, 32.6, 7.15, 4.718, 6171.884, 2., 245.465, 6., 1., 45.9, 85.847, 
  2.6, 75.4, 0.704}, {"VNM", "Asia", "Vietnam", "2020-09-13", 1063., 3., 2., 
  35., 0., 0., 10.921, 0.031, 0.021, 0.36, 0., 0., 0.57, "", "", "", "", "", 
  "", "", "", "", 1.076762*^6, 11.062, "", 6210., 0.064, 0., 3105., 
  "samples tested", "", "", "", "", "", "", "", "", "", 81.02, 9.7338583*^7, 
  308.127, 32.6, 7.15, 4.718, 6171.884, 2., 245.465, 6., 1., 45.9, 85.847, 
  2.6, 75.4, 0.704}, {"VNM", "Asia", "Vietnam", "2020-09-14", 1063., 0., 2., 
  35., 0., 0., 10.921, 0., 0.021, 0.36, 0., 0., 0.55, "", "", "", "", "", "", 
  "", "", 3005., 1.079767*^6, 11.093, 0.031, 5386., 0.055, 0., 2693., 
  "samples tested", "", "", "", "", "", "", "", "", "", 77.31, 9.7338583*^7, 
  308.127, 32.6, 7.15, 4.718, 6171.884, 2., 245.465, 6., 1., 45.9, 85.847, 
  2.6, 75.4, 0.704}, {"VNM", "Asia", "Vietnam", "2020-09-15", 1063., 0., 
  1.286, 35., 0., 0., 10.921, 0., 0.013, 0.36, 0., 0., 0.55, "", "", "", "", 
  "", "", "", "", 4031., 1.083798*^6, 11.134, 0.041, 4797., 0.049, 0., 
  3730.2, "samples tested", "", "", "", "", "", "", "", "", "", 77.31, 
  9.7338583*^7, 308.127, 32.6, 7.15, 4.718, 6171.884, 2., 245.465, 6., 1., 
  45.9, 85.847, 2.6, 75.4, 0.704}, {"VNM", "Asia", "Vietnam", "2020-09-16", 
  1063., 0., 0.571, 35., 0., 0., 10.921, 0., 0.006, 0.36, 0., 0., 0.55, "", 
  "", "", "", "", "", "", "", 5035., 1.088833*^6, 11.186, 0.052, 4463., 
  0.046, 0., 7816.1, "samples tested", "", "", "", "", "", "", "", "", "", 
  77.31, 9.7338583*^7, 308.127, 32.6, 7.15, 4.718, 6171.884, 2., 245.465, 6., 
  1., 45.9, 85.847, 2.6, 75.4, 0.704}, {"VNM", "Asia", "Vietnam", 
  "2020-09-17", 1066., 3., 1., 35., 0., 0., 10.951, 0.031, 0.01, 0.36, 0., 
  0., 0.58, "", "", "", "", "", "", "", "", 2134., 1.090967*^6, 11.208, 
  0.022, 3400., 0.035, 0., 3400., "samples tested", "", "", "", "", "", "", 
  "", "", "", 77.31, 9.7338583*^7, 308.127, 32.6, 7.15, 4.718, 6171.884, 2., 
  245.465, 6., 1., 45.9, 85.847, 2.6, 75.4, 0.704}, 
 {"VNM", "Asia", "Vietnam", "2020-09-18", 1068., 2., 1.143, 35., 0., 0., 
  10.972, 0.021, 0.012, 0.36, 0., 0., 0.57, "", "", "", "", "", "", "", "", 
  92374., 1.183341*^6, 12.157, 0.949, 16140., 0.166, 0., 14120.7, 
  "samples tested", "", "", "", "", "", "", "", "", "", 77.31, 9.7338583*^7, 
  308.127, 32.6, 7.15, 4.718, 6171.884, 2., 245.465, 6., 1., 45.9, 85.847, 
  2.6, 75.4, 0.704}, {"VNM", "Asia", "Vietnam", "2020-09-19", 1068., 0., 
  1.143, 35., 0., 0., 10.972, 0., 0.012, 0.36, 0., 0., 0.54, "", "", "", "", 
  "", "", "", "", 3911., 1.187252*^6, 12.197, 0.04, 16241., 0.167, 0., 
  14209.1, "samples tested", "", "", "", "", "", "", "", "", "", 77.31, 
  9.7338583*^7, 308.127, 32.6, 7.15, 4.718, 6171.884, 2., 245.465, 6., 1., 
  45.9, 85.847, 2.6, 75.4, 0.704}, {"VNM", "Asia", "Vietnam", "2020-09-20", 
  1068., 0., 0.714, 35., 0., 0., 10.972, 0., 0.007, 0.36, 0., 0., 0.52, "", 
  "", "", "", "", "", "", "", 764., 1.188016*^6, 12.205, 0.008, 15893., 
  0.163, 0., 22259.1, "samples tested", "", "", "", "", "", "", "", "", "", 
  77.31, 9.7338583*^7, 308.127, 32.6, 7.15, 4.718, 6171.884, 2., 245.465, 6., 
  1., 45.9, 85.847, 2.6, 75.4, 0.704}, {"VNM", "Asia", "Vietnam", 
  "2020-09-21", 1068., 0., 0.714, 35., 0., 0., 10.972, 0., 0.007, 0.36, 0., 
  0., 0.51, "", "", "", "", "", "", "", "", 5565., 1.193581*^6, 12.262, 
  0.057, 16259., 0.167, 0., 22771.7, "samples tested", "", "", "", "", "", 
  "", "", "", "", 75.46, 9.7338583*^7, 308.127, 32.6, 7.15, 4.718, 6171.884, 
  2., 245.465, 6., 1., 45.9, 85.847, 2.6, 75.4, 0.704}, 
 {"VNM", "Asia", "Vietnam", "2020-09-22", 1068., 0., 0.714, 35., 0., 0., 
  10.972, 0., 0.007, 0.36, 0., 0., 0.52, "", "", "", "", "", "", "", "", "", 
  "", "", "", 16088., 0.165, 0., 22532.2, "samples tested", "", "", "", "", 
  "", "", "", "", "", 75.46, 9.7338583*^7, 308.127, 32.6, 7.15, 4.718, 
  6171.884, 2., 245.465, 6., 1., 45.9, 85.847, 2.6, 75.4, 0.704}, 
 {"VNM", "Asia", "Vietnam", "2020-09-23", 1069., 1., 0.857, 35., 0., 0., 
  10.982, 0.01, 0.009, 0.36, 0., 0., 0.53, "", "", "", "", "", "", "", "", 
  "", "", "", "", 15774., 0.162, 0., 18406.1, "samples tested", "", "", "", 
  "", "", "", "", "", "", 75.46, 9.7338583*^7, 308.127, 32.6, 7.15, 4.718, 
  6171.884, 2., 245.465, 6., 1., 45.9, 85.847, 2.6, 75.4, 0.704}, 
 {"VNM", "Asia", "Vietnam", "2020-09-24", 1069., 0., 0.429, 35., 0., 0., 
  10.982, 0., 0.004, 0.36, 0., 0., 0.54, "", "", "", "", "", "", "", "", "", 
  "", "", "", 15874., 0.163, 0., 37002.3, "samples tested", "", "", "", "", 
  "", "", "", "", "", 75.46, 9.7338583*^7, 308.127, 32.6, 7.15, 4.718, 
  6171.884, 2., 245.465, 6., 1., 45.9, 85.847, 2.6, 75.4, 0.704}, 
 {"VNM", "Asia", "Vietnam", "2020-09-25", 1069., 0., 0.143, 35., 0., 0., 
  10.982, 0., 0.001, 0.36, 0., 0., 0.55, "", "", "", "", "", "", "", "", "", 
  "", "", "", 3083., 0.032, 0., 21559.4, "samples tested", "", "", "", "", 
  "", "", "", "", "", 75.46, 9.7338583*^7, 308.127, 32.6, 7.15, 4.718, 
  6171.884, 2., 245.465, 6., 1., 45.9, 85.847, 2.6, 75.4, 0.704}, 
 {"VNM", "Asia", "Vietnam", "2020-09-26", 1069., 0., 0.143, 35., 0., 0., 
  10.982, 0., 0.001, 0.36, 0., 0., 0.58, "", "", "", "", "", "", "", "", "", 
  "", "", "", 2929., 0.03, 0., 20482.5, "samples tested", "", "", "", "", "", 
  "", "", "", "", 58.33, 9.7338583*^7, 308.127, 32.6, 7.15, 4.718, 6171.884, 
  2., 245.465, 6., 1., 45.9, 85.847, 2.6, 75.4, 0.704}, 
 {"VNM", "Asia", "Vietnam", "2020-09-27", 1074., 5., 0.857, 35., 0., 0., 
  11.034, 0.051, 0.009, 0.36, 0., 0., 0.61, "", "", "", "", "", "", "", "", 
  "", "", "", "", 3225., 0.033, 0., 3763.1, "samples tested", "", "", "", "", 
  "", "", "", "", "", 58.33, 9.7338583*^7, 308.127, 32.6, 7.15, 4.718, 
  6171.884, 2., 245.465, 6., 1., 45.9, 85.847, 2.6, 75.4, 0.704}, 
 {"VNM", "Asia", "Vietnam", "2020-09-28", 1077., 3., 1.286, 35., 0., 0., 
  11.064, 0.031, 0.013, 0.36, 0., 0., 0.65, "", "", "", "", "", "", "", "", 
  "", "", "", "", 2835., 0.029, 0., 2204.5, "samples tested", "", "", "", "", 
  "", "", "", "", "", 58.33, 9.7338583*^7, 308.127, 32.6, 7.15, 4.718, 
  6171.884, 2., 245.465, 6., 1., 45.9, 85.847, 2.6, 75.4, 0.704}, 
 {"VNM", "Asia", "Vietnam", "2020-09-29", 1094., 17., 3.714, 35., 0., 0., 
  11.239, 0.175, 0.038, 0.36, 0., 0., 0.64, "", "", "", "", "", "", "", "", 
  "", 1.216259*^6, 12.495, "", 2835., 0.029, 0.001, 763.3, "samples tested", 
  "", "", "", "", "", "", "", "", "", 58.33, 9.7338583*^7, 308.127, 32.6, 
  7.15, 4.718, 6171.884, 2., 245.465, 6., 1., 45.9, 85.847, 2.6, 75.4, 
  0.704}, {"VNM", "Asia", "Vietnam", "2020-09-30", 1094., 0., 3.571, 35., 0., 
  0., 11.239, 0., 0.037, 0.36, 0., 0., 0.64, "", "", "", "", "", "", "", "", 
  "", "", "", "", 2944., 0.03, 0.001, 824.4, "samples tested", "", "", "", 
  "", "", "", "", "", "", 58.33, 9.7338583*^7, 308.127, 32.6, 7.15, 4.718, 
  6171.884, 2., 245.465, 6., 1., 45.9, 85.847, 2.6, 75.4, 0.704}, 
 {"VNM", "Asia", "Vietnam", "2020-10-01", 1095., 1., 3.714, 35., 0., 0., 
  11.249, 0.01, 0.038, 0.36, 0., 0., 0.65, "", "", "", "", "", "", "", "", 
  "", "", "", "", 3054., 0.031, 0.001, 822.3, "samples tested", "", "", "", 
  "", "", "", "", "", "", 55.56, 9.7338583*^7, 308.127, 32.6, 7.15, 4.718, 
  6171.884, 2., 245.465, 6., 1., 45.9, 85.847, 2.6, 75.4, 0.704}, 
 {"VNM", "Asia", "Vietnam", "2020-10-02", 1096., 1., 3.857, 35., 0., 0., 
  11.26, 0.01, 0.04, 0.36, 0., 0., 0.67, "", "", "", "", "", "", "", "", "", 
  "", "", "", 3164., 0.033, 0.001, 820.3, "samples tested", "", "", "", "", 
  "", "", "", "", "", 55.56, 9.7338583*^7, 308.127, 32.6, 7.15, 4.718, 
  6171.884, 2., 245.465, 6., 1., 45.9, 85.847, 2.6, 75.4, 0.704}, 
 {"VNM", "Asia", "Vietnam", "2020-10-03", 1096., 0., 3.857, 35., 0., 0., 
  11.26, 0., 0.04, 0.36, 0., 0., 0.7, "", "", "", "", "", "", "", "", "", "", 
  "", "", 3274., 0.034, 0.001, 848.8, "samples tested", "", "", "", "", "", 
  "", "", "", "", 55.56, 9.7338583*^7, 308.127, 32.6, 7.15, 4.718, 6171.884, 
  2., 245.465, 6., 1., 45.9, 85.847, 2.6, 75.4, 0.704}, 
 {"VNM", "Asia", "Vietnam", "2020-10-04", 1096., 0., 3.143, 35., 0., 0., 
  11.26, 0., 0.032, 0.36, 0., 0., 0.74, "", "", "", "", "", "", "", "", "", 
  1.234274*^6, 12.68, "", 3384., 0.035, 0.001, 1076.7, "samples tested", "", 
  "", "", "", "", "", "", "", "", 55.56, 9.7338583*^7, 308.127, 32.6, 7.15, 
  4.718, 6171.884, 2., 245.465, 6., 1., 45.9, 85.847, 2.6, 75.4, 0.704}, 
 {"VNM", "Asia", "Vietnam", "2020-10-05", 1097., 1., 2.857, 35., 0., 0., 
  11.27, 0.01, 0.029, 0.36, 0., 0., 0.79, "", "", "", "", "", "", "", "", "", 
  "", "", "", 3327., 0.034, 0.001, 1164.5, "samples tested", "", "", "", "", 
  "", "", "", "", "", 55.56, 9.7338583*^7, 308.127, 32.6, 7.15, 4.718, 
  6171.884, 2., 245.465, 6., 1., 45.9, 85.847, 2.6, 75.4, 0.704}, 
 {"VNM", "Asia", "Vietnam", "2020-10-06", 1098., 1., 0.571, 35., 0., 0., 
  11.28, 0.01, 0.006, 0.36, 0., 0., 0.85, "", "", "", "", "", "", "", "", "", 
  "", "", "", 3271., 0.034, 0., 5728.5, "samples tested", "", "", "", "", "", 
  "", "", "", "", 55.56, 9.7338583*^7, 308.127, 32.6, 7.15, 4.718, 6171.884, 
  2., 245.465, 6., 1., 45.9, 85.847, 2.6, 75.4, 0.704}, 
 {"VNM", "Asia", "Vietnam", "2020-10-07", 1099., 1., 0.714, 35., 0., 0., 
  11.29, 0.01, 0.007, 0.36, 0., 0., 0.92, "", "", "", "", "", "", "", "", "", 
  "", "", "", 3105., 0.032, 0., 4348.7, "samples tested", "", "", "", "", "", 
  "", "", "", "", 55.56, 9.7338583*^7, 308.127, 32.6, 7.15, 4.718, 6171.884, 
  2., 245.465, 6., 1., 45.9, 85.847, 2.6, 75.4, 0.704}, 
 {"VNM", "Asia", "Vietnam", "2020-10-08", 1100., 1., 0.714, 35., 0., 0., 
  11.301, 0.01, 0.007, 0.36, 0., 0., 1., "", "", "", "", "", "", "", "", "", 
  "", "", "", 2939., 0.03, 0., 4116.2, "samples tested", "", "", "", "", "", 
  "", "", "", "", 55.56, 9.7338583*^7, 308.127, 32.6, 7.15, 4.718, 6171.884, 
  2., 245.465, 6., 1., 45.9, 85.847, 2.6, 75.4, 0.704}, 
 {"VNM", "Asia", "Vietnam", "2020-10-09", 1105., 5., 1.286, 35., 0., 0., 
  11.352, 0.051, 0.013, 0.36, 0., 0., 1.08, "", "", "", "", "", "", "", "", 
  "", 1.24648*^6, 12.806, "", 2773., 0.028, 0., 2156.3, "samples tested", "", 
  "", "", "", "", "", "", "", "", 55.56, 9.7338583*^7, 308.127, 32.6, 7.15, 
  4.718, 6171.884, 2., 245.465, 6., 1., 45.9, 85.847, 2.6, 75.4, 0.704}, 
 {"VNM", "Asia", "Vietnam", "2020-10-10", 1107., 2., 1.571, 35., 0., 0., 
  11.373, 0.021, 0.016, 0.36, 0., 0., 1.12, "", "", "", "", "", "", "", "", 
  "", "", "", "", 2621., 0.027, 0.001, 1668.4, "samples tested", "", "", "", 
  "", "", "", "", "", "", 55.56, 9.7338583*^7, 308.127, 32.6, 7.15, 4.718, 
  6171.884, 2., 245.465, 6., 1., 45.9, 85.847, 2.6, 75.4, 0.704}, 
 {"VNM", "Asia", "Vietnam", "2020-10-11", 1109., 2., 1.857, 35., 0., 0., 
  11.393, 0.021, 0.019, 0.36, 0., 0., 1.15, "", "", "", "", "", "", "", "", 
  "", 1.251557*^6, 12.858, "", 2469., 0.025, 0.001, 1329.6, "samples tested", 
  "", "", "", "", "", "", "", "", "", 55.56, 9.7338583*^7, 308.127, 32.6, 
  7.15, 4.718, 6171.884, 2., 245.465, 6., 1., 45.9, 85.847, 2.6, 75.4, 
  0.704}, {"VNM", "Asia", "Vietnam", "2020-10-12", 1110., 1., 1.857, 35., 0., 
  0., 11.403, 0.01, 0.019, 0.36, 0., 0., 1.18, "", "", "", "", "", "", "", 
  "", 1824., 1.253381*^6, 12.877, 0.019, 2381., 0.024, 0.001, 1282.2, 
  "samples tested", "", "", "", "", "", "", "", "", "", 55.56, 9.7338583*^7, 
  308.127, 32.6, 7.15, 4.718, 6171.884, 2., 245.465, 6., 1., 45.9, 85.847, 
  2.6, 75.4, 0.704}, {"VNM", "Asia", "Vietnam", "2020-10-13", 1113., 3., 
  2.143, 35., 0., 0., 11.434, 0.031, 0.022, 0.36, 0., 0., 1.24, "", "", "", 
  "", "", "", "", "", "", "", "", "", 2347., 0.024, 0.001, 1095.2, 
  "samples tested", "", "", "", "", "", "", "", "", "", 55.56, 9.7338583*^7, 
  308.127, 32.6, 7.15, 4.718, 6171.884, 2., 245.465, 6., 1., 45.9, 85.847, 
  2.6, 75.4, 0.704}, {"VNM", "Asia", "Vietnam", "2020-10-14", 1122., 9., 
  3.286, 35., 0., 0., 11.527, 0.092, 0.034, 0.36, 0., 0., 1.28, "", "", "", 
  "", "", "", "", "", "", 1.25779*^6, 12.922, "", 2313., 0.024, 0.001, 703.9, 
  "samples tested", "", "", "", "", "", "", "", "", "", 55.56, 9.7338583*^7, 
  308.127, 32.6, 7.15, 4.718, 6171.884, 2., 245.465, 6., 1., 45.9, 85.847, 
  2.6, 75.4, 0.704}, {"VNM", "Asia", "Vietnam", "2020-10-15", 1124., 2., 
  3.429, 35., 0., 0., 11.547, 0.021, 0.035, 0.36, 0., 0., 1.26, "", "", "", 
  "", "", "", "", "", 3009., 1.260799*^6, 12.953, 0.031, 2394., 0.025, 0.001, 
  698.2, "samples tested", "", "", "", "", "", "", "", "", "", 55.56, 
  9.7338583*^7, 308.127, 32.6, 7.15, 4.718, 6171.884, 2., 245.465, 6., 1., 
  45.9, 85.847, 2.6, 75.4, 0.704}, {"VNM", "Asia", "Vietnam", "2020-10-16", 
  1124., 0., 2.714, 35., 0., 0., 11.547, 0., 0.028, 0.36, 0., 0., 1.26, "", 
  "", "", "", "", "", "", "", "", "", "", "", "", "", "", "", "", "", "", "", 
  "", "", "", "", "", "", 55.56, 9.7338583*^7, 308.127, 32.6, 7.15, 4.718, 
  6171.884, 2., 245.465, 6., 1., 45.9, 85.847, 2.6, 75.4, 0.704}, 
 {"VNM", "Asia", "Vietnam", "2020-10-17", 1126., 2., 2.714, 35., 0., 0., 
  11.568, 0.021, 0.028, 0.36, 0., 0., 1.27, "", "", "", "", "", "", "", "", 
  "", "", "", "", "", "", "", "", "", "", "", "", "", "", "", "", "", "", 
  55.56, 9.7338583*^7, 308.127, 32.6, 7.15, 4.718, 6171.884, 2., 245.465, 6., 
  1., 45.9, 85.847, 2.6, 75.4, 0.704}, {"VNM", "Asia", "Vietnam", 
  "2020-10-18", 1134., 8., 3.571, 35., 0., 0., 11.65, 0.082, 0.037, 0.36, 0., 
  0., 1.3, "", "", "", "", "", "", "", "", "", "", "", "", "", "", "", "", 
  "", "", "", "", "", "", "", "", "", "", 55.56, 9.7338583*^7, 308.127, 32.6, 
  7.15, 4.718, 6171.884, 2., 245.465, 6., 1., 45.9, 85.847, 2.6, 75.4, 
  0.704}, {"VNM", "Asia", "Vietnam", "2020-10-19", 1140., 6., 4.286, 35., 0., 
  0., 11.712, 0.062, 0.044, 0.36, 0., 0., 1.29, "", "", "", "", "", "", "", 
  "", "", "", "", "", "", "", "", "", "", "", "", "", "", "", "", "", "", "", 
  55.56, 9.7338583*^7, 308.127, 32.6, 7.15, 4.718, 6171.884, 2., 245.465, 6., 
  1., 45.9, 85.847, 2.6, 75.4, 0.704}, {"VNM", "Asia", "Vietnam", 
  "2020-10-20", 1141., 1., 4., 35., 0., 0., 11.722, 0.01, 0.041, 0.36, 0., 
  0., 1.26, "", "", "", "", "", "", "", "", "", "", "", "", "", "", "", "", 
  "", "", "", "", "", "", "", "", "", "", 55.56, 9.7338583*^7, 308.127, 32.6, 
  7.15, 4.718, 6171.884, 2., 245.465, 6., 1., 45.9, 85.847, 2.6, 75.4, 
  0.704}, {"VNM", "Asia", "Vietnam", "2020-10-21", 1144., 3., 3.143, 35., 0., 
  0., 11.753, 0.031, 0.032, 0.36, 0., 0., 1.25, "", "", "", "", "", "", "", 
  "", "", "", "", "", "", "", "", "", "", "", "", "", "", "", "", "", "", "", 
  55.56, 9.7338583*^7, 308.127, 32.6, 7.15, 4.718, 6171.884, 2., 245.465, 6., 
  1., 45.9, 85.847, 2.6, 75.4, 0.704}, {"VNM", "Asia", "Vietnam", 
  "2020-10-22", 1148., 4., 3.429, 35., 0., 0., 11.794, 0.041, 0.035, 0.36, 
  0., 0., 1.26, "", "", "", "", "", "", "", "", "", "", "", "", "", "", "", 
  "", "", "", "", "", "", "", "", "", "", "", 55.56, 9.7338583*^7, 308.127, 
  32.6, 7.15, 4.718, 6171.884, 2., 245.465, 6., 1., 45.9, 85.847, 2.6, 75.4, 
  0.704}, {"VNM", "Asia", "Vietnam", "2020-10-23", 1148., 0., 3.429, 35., 0., 
  0., 11.794, 0., 0.035, 0.36, 0., 0., 1.26, "", "", "", "", "", "", "", "", 
  "", "", "", "", "", "", "", "", "", "", "", "", "", "", "", "", "", "", 
  55.56, 9.7338583*^7, 308.127, 32.6, 7.15, 4.718, 6171.884, 2., 245.465, 6., 
  1., 45.9, 85.847, 2.6, 75.4, 0.704}, {"VNM", "Asia", "Vietnam", 
  "2020-10-24", 1160., 12., 4.857, 35., 0., 0., 11.917, 0.123, 0.05, 0.36, 
  0., 0., 1.29, "", "", "", "", "", "", "", "", "", "", "", "", "", "", "", 
  "", "", "", "", "", "", "", "", "", "", "", 55.56, 9.7338583*^7, 308.127, 
  32.6, 7.15, 4.718, 6171.884, 2., 245.465, 6., 1., 45.9, 85.847, 2.6, 75.4, 
  0.704}, {"VNM", "Asia", "Vietnam", "2020-10-25", 1168., 8., 4.857, 35., 0., 
  0., 11.999, 0.082, 0.05, 0.36, 0., 0., 1.26, "", "", "", "", "", "", "", 
  "", "", "", "", "", "", "", "", "", "", "", "", "", "", "", "", "", "", "", 
  55.56, 9.7338583*^7, 308.127, 32.6, 7.15, 4.718, 6171.884, 2., 245.465, 6., 
  1., 45.9, 85.847, 2.6, 75.4, 0.704}, {"VNM", "Asia", "Vietnam", 
  "2020-10-26", 1169., 1., 4.143, 35., 0., 0., 12.01, 0.01, 0.043, 0.36, 0., 
  0., 1.21, "", "", "", "", "", "", "", "", "", "", "", "", "", "", "", "", 
  "", "", "", "", "", "", "", "", "", "", 55.56, 9.7338583*^7, 308.127, 32.6, 
  7.15, 4.718, 6171.884, 2., 245.465, 6., 1., 45.9, 85.847, 2.6, 75.4, 
  0.704}, {"VNM", "Asia", "Vietnam", "2020-10-27", 1172., 3., 4.429, 35., 0., 
  0., 12.04, 0.031, 0.045, 0.36, 0., 0., 1.18, "", "", "", "", "", "", "", 
  "", "", "", "", "", "", "", "", "", "", "", "", "", "", "", "", "", "", "", 
  55.56, 9.7338583*^7, 308.127, 32.6, 7.15, 4.718, 6171.884, 2., 245.465, 6., 
  1., 45.9, 85.847, 2.6, 75.4, 0.704}, {"VNM", "Asia", "Vietnam", 
  "2020-10-28", 1173., 1., 4.143, 35., 0., 0., 12.051, 0.01, 0.043, 0.36, 0., 
  0., 1.16, "", "", "", "", "", "", "", "", "", "", "", "", "", "", "", "", 
  "", "", "", "", "", "", "", "", "", "", 55.56, 9.7338583*^7, 308.127, 32.6, 
  7.15, 4.718, 6171.884, 2., 245.465, 6., 1., 45.9, 85.847, 2.6, 75.4, 
  0.704}, {"VNM", "Asia", "Vietnam", "2020-10-29", 1177., 4., 4.143, 35., 0., 
  0., 12.092, 0.041, 0.043, 0.36, 0., 0., 1.17, "", "", "", "", "", "", "", 
  "", "", "", "", "", "", "", "", "", "", "", "", "", "", "", "", "", "", "", 
  55.56, 9.7338583*^7, 308.127, 32.6, 7.15, 4.718, 6171.884, 2., 245.465, 6., 
  1., 45.9, 85.847, 2.6, 75.4, 0.704}, {"VNM", "Asia", "Vietnam", 
  "2020-10-30", 1177., 0., 4.143, 35., 0., 0., 12.092, 0., 0.043, 0.36, 0., 
  0., 1.18, "", "", "", "", "", "", "", "", "", "", "", "", "", "", "", "", 
  "", "", "", "", "", "", "", "", "", "", 55.56, 9.7338583*^7, 308.127, 32.6, 
  7.15, 4.718, 6171.884, 2., 245.465, 6., 1., 45.9, 85.847, 2.6, 75.4, 
  0.704}, {"VNM", "Asia", "Vietnam", "2020-10-31", 1180., 3., 2.857, 35., 0., 
  0., 12.123, 0.031, 0.029, 0.36, 0., 0., 1.21, "", "", "", "", "", "", "", 
  "", "", "", "", "", "", "", "", "", "", "", "", "", "", "", "", "", "", "", 
  55.56, 9.7338583*^7, 308.127, 32.6, 7.15, 4.718, 6171.884, 2., 245.465, 6., 
  1., 45.9, 85.847, 2.6, 75.4, 0.704}, {"VNM", "Asia", "Vietnam", 
  "2020-11-01", 1180., 0., 1.714, 35., 0., 0., 12.123, 0., 0.018, 0.36, 0., 
  0., 1.25, "", "", "", "", "", "", "", "", "", "", "", "", "", "", "", "", 
  "", "", "", "", "", "", "", "", "", "", 55.56, 9.7338583*^7, 308.127, 32.6, 
  7.15, 4.718, 6171.884, 2., 245.465, 6., 1., 45.9, 85.847, 2.6, 75.4, 
  0.704}, {"VNM", "Asia", "Vietnam", "2020-11-02", 1192., 12., 3.286, 35., 
  0., 0., 12.246, 0.123, 0.034, 0.36, 0., 0., 1.31, "", "", "", "", "", "", 
  "", "", "", "", "", "", "", "", "", "", "", "", "", "", "", "", "", "", "", 
  "", 55.56, 9.7338583*^7, 308.127, 32.6, 7.15, 4.718, 6171.884, 2., 245.465, 
  6., 1., 45.9, 85.847, 2.6, 75.4, 0.704}, {"VNM", "Asia", "Vietnam", 
  "2020-11-03", 1202., 10., 4.286, 35., 0., 0., 12.349, 0.103, 0.044, 0.36, 
  0., 0., 1.3, "", "", "", "", "", "", "", "", "", "", "", "", "", "", "", 
  "", "", "", "", "", "", "", "", "", "", "", 43.06, 9.7338583*^7, 308.127, 
  32.6, 7.15, 4.718, 6171.884, 2., 245.465, 6., 1., 45.9, 85.847, 2.6, 75.4, 
  0.704}, {"VNM", "Asia", "Vietnam", "2020-11-04", 1203., 1., 4.286, 35., 0., 
  0., 12.359, 0.01, 0.044, 0.36, 0., 0., 1.26, "", "", "", "", "", "", "", 
  "", "", "", "", "", "", "", "", "", "", "", "", "", "", "", "", "", "", "", 
  43.06, 9.7338583*^7, 308.127, 32.6, 7.15, 4.718, 6171.884, 2., 245.465, 6., 
  1., 45.9, 85.847, 2.6, 75.4, 0.704}, {"VNM", "Asia", "Vietnam", 
  "2020-11-05", 1207., 4., 4.286, 35., 0., 0., 12.4, 0.041, 0.044, 0.36, 0., 
  0., 1.26, "", "", "", "", "", "", "", "", "", "", "", "", "", "", "", "", 
  "", "", "", "", "", "", "", "", "", "", 43.06, 9.7338583*^7, 308.127, 32.6, 
  7.15, 4.718, 6171.884, 2., 245.465, 6., 1., 45.9, 85.847, 2.6, 75.4, 
  0.704}, {"VNM", "Asia", "Vietnam", "2020-11-06", 1212., 5., 5., 35., 0., 
  0., 12.451, 0.051, 0.051, 0.36, 0., 0., 1.26, "", "", "", "", "", "", "", 
  "", "", "", "", "", "", "", "", "", "", "", "", "", "", "", "", "", "", "", 
  43.06, 9.7338583*^7, 308.127, 32.6, 7.15, 4.718, 6171.884, 2., 245.465, 6., 
  1., 45.9, 85.847, 2.6, 75.4, 0.704}, {"VNM", "Asia", "Vietnam", 
  "2020-11-07", 1213., 1., 4.714, 35., 0., 0., 12.462, 0.01, 0.048, 0.36, 0., 
  0., 1.26, "", "", "", "", "", "", "", "", "", "", "", "", "", "", "", "", 
  "", "", "", "", "", "", "", "", "", "", 43.06, 9.7338583*^7, 308.127, 32.6, 
  7.15, 4.718, 6171.884, 2., 245.465, 6., 1., 45.9, 85.847, 2.6, 75.4, 
  0.704}, {"VNM", "Asia", "Vietnam", "2020-11-08", 1213., 0., 4.714, 35., 0., 
  0., 12.462, 0., 0.048, 0.36, 0., 0., 1.29, "", "", "", "", "", "", "", "", 
  "", "", "", "", "", "", "", "", "", "", "", "", "", "", "", "", "", "", 
  43.06, 9.7338583*^7, 308.127, 32.6, 7.15, 4.718, 6171.884, 2., 245.465, 6., 
  1., 45.9, 85.847, 2.6, 75.4, 0.704}, {"VNM", "Asia", "Vietnam", 
  "2020-11-09", 1215., 2., 3.286, 35., 0., 0., 12.482, 0.021, 0.034, 0.36, 
  0., 0., 1.33, "", "", "", "", "", "", "", "", "", "", "", "", "", "", "", 
  "", "", "", "", "", "", "", "", "", "", "", 43.06, 9.7338583*^7, 308.127, 
  32.6, 7.15, 4.718, 6171.884, 2., 245.465, 6., 1., 45.9, 85.847, 2.6, 75.4, 
  0.704}, {"VNM", "Asia", "Vietnam", "2020-11-10", 1226., 11., 3.429, 35., 
  0., 0., 12.595, 0.113, 0.035, 0.36, 0., 0., 1.4, "", "", "", "", "", "", 
  "", "", "", "", "", "", "", "", "", "", "", "", "", "", "", "", "", "", "", 
  "", 43.06, 9.7338583*^7, 308.127, 32.6, 7.15, 4.718, 6171.884, 2., 245.465, 
  6., 1., 45.9, 85.847, 2.6, 75.4, 0.704}, {"VNM", "Asia", "Vietnam", 
  "2020-11-11", 1252., 26., 7., 35., 0., 0., 12.862, 0.267, 0.072, 0.36, 0., 
  0., 1.42, "", "", "", "", "", "", "", "", "", "", "", "", "", "", "", "", 
  "", "", "", "", "", "", "", "", "", "", 43.06, 9.7338583*^7, 308.127, 32.6, 
  7.15, 4.718, 6171.884, 2., 245.465, 6., 1., 45.9, 85.847, 2.6, 75.4, 
  0.704}, {"VNM", "Asia", "Vietnam", "2020-11-12", 1253., 1., 6.571, 35., 0., 
  0., 12.873, 0.01, 0.068, 0.36, 0., 0., 1.35, "", "", "", "", "", "", "", 
  "", "", "", "", "", "", "", "", "", "", "", "", "", "", "", "", "", "", "", 
  43.06, 9.7338583*^7, 308.127, 32.6, 7.15, 4.718, 6171.884, 2., 245.465, 6., 
  1., 45.9, 85.847, 2.6, 75.4, 0.704}, {"VNM", "Asia", "Vietnam", 
  "2020-11-13", 1256., 3., 6.286, 35., 0., 0., 12.903, 0.031, 0.065, 0.36, 
  0., 0., 1.3, "", "", "", "", "", "", "", "", "", "", "", "", "", "", "", 
  "", "", "", "", "", "", "", "", "", "", "", 43.06, 9.7338583*^7, 308.127, 
  32.6, 7.15, 4.718, 6171.884, 2., 245.465, 6., 1., 45.9, 85.847, 2.6, 75.4, 
  0.704}, {"VNM", "Asia", "Vietnam", "2020-11-14", 1265., 9., 7.429, 35., 0., 
  0., 12.996, 0.092, 0.076, 0.36, 0., 0., 1.27, "", "", "", "", "", "", "", 
  "", "", "", "", "", "", "", "", "", "", "", "", "", "", "", "", "", "", "", 
  43.06, 9.7338583*^7, 308.127, 32.6, 7.15, 4.718, 6171.884, 2., 245.465, 6., 
  1., 45.9, 85.847, 2.6, 75.4, 0.704}, {"VNM", "Asia", "Vietnam", 
  "2020-11-15", 1281., 16., 9.714, 35., 0., 0., 13.16, 0.164, 0.1, 0.36, 0., 
  0., 1.23, "", "", "", "", "", "", "", "", "", "", "", "", "", "", "", "", 
  "", "", "", "", "", "", "", "", "", "", 43.06, 9.7338583*^7, 308.127, 32.6, 
  7.15, 4.718, 6171.884, 2., 245.465, 6., 1., 45.9, 85.847, 2.6, 75.4, 
  0.704}, {"VNM", "Asia", "Vietnam", "2020-11-16", 1283., 2., 9.714, 35., 0., 
  0., 13.181, 0.021, 0.1, 0.36, 0., 0., 1.16, "", "", "", "", "", "", "", "", 
  "", "", "", "", "", "", "", "", "", "", "", "", "", "", "", "", "", "", 
  43.06, 9.7338583*^7, 308.127, 32.6, 7.15, 4.718, 6171.884, 2., 245.465, 6., 
  1., 45.9, 85.847, 2.6, 75.4, 0.704}, {"VNM", "Asia", "Vietnam", 
  "2020-11-17", 1288., 5., 8.857, 35., 0., 0., 13.232, 0.051, 0.091, 0.36, 
  0., 0., 1.11, "", "", "", "", "", "", "", "", "", "", "", "", "", "", "", 
  "", "", "", "", "", "", "", "", "", "", "", 46.76, 9.7338583*^7, 308.127, 
  32.6, 7.15, 4.718, 6171.884, 2., 245.465, 6., 1., 45.9, 85.847, 2.6, 75.4, 
  0.704}, {"VNM", "Asia", "Vietnam", "2020-11-18", 1300., 12., 6.857, 35., 
  0., 0., 13.355, 0.123, 0.07, 0.36, 0., 0., 1.07, "", "", "", "", "", "", 
  "", "", "", "", "", "", "", "", "", "", "", "", "", "", "", "", "", "", "", 
  "", 46.76, 9.7338583*^7, 308.127, 32.6, 7.15, 4.718, 6171.884, 2., 245.465, 
  6., 1., 45.9, 85.847, 2.6, 75.4, 0.704}, {"VNM", "Asia", "Vietnam", 
  "2020-11-19", 1304., 4., 7.286, 35., 0., 0., 13.397, 0.041, 0.075, 0.36, 
  0., 0., 1.03, "", "", "", "", "", "", "", "", "", "", "", "", "", "", "", 
  "", "", "", "", "", "", "", "", "", "", "", 46.76, 9.7338583*^7, 308.127, 
  32.6, 7.15, 4.718, 6171.884, 2., 245.465, 6., 1., 45.9, 85.847, 2.6, 75.4, 
  0.704}, {"VNM", "Asia", "Vietnam", "2020-11-20", 1305., 1., 7., 35., 0., 
  0., 13.407, 0.01, 0.072, 0.36, 0., 0., 0.99, "", "", "", "", "", "", "", 
  "", "", "", "", "", "", "", "", "", "", "", "", "", "", "", "", "", "", "", 
  46.76, 9.7338583*^7, 308.127, 32.6, 7.15, 4.718, 6171.884, 2., 245.465, 6., 
  1., 45.9, 85.847, 2.6, 75.4, 0.704}, {"VNM", "Asia", "Vietnam", 
  "2020-11-21", 1306., 1., 5.857, 35., 0., 0., 13.417, 0.01, 0.06, 0.36, 0., 
  0., 0.97, "", "", "", "", "", "", "", "", "", "", "", "", "", "", "", "", 
  "", "", "", "", "", "", "", "", "", "", 46.76, 9.7338583*^7, 308.127, 32.6, 
  7.15, 4.718, 6171.884, 2., 245.465, 6., 1., 45.9, 85.847, 2.6, 75.4, 
  0.704}, {"VNM", "Asia", "Vietnam", "2020-11-22", 1307., 1., 3.714, 35., 0., 
  0., 13.427, 0.01, 0.038, 0.36, 0., 0., 0.96, "", "", "", "", "", "", "", 
  "", "", "", "", "", "", "", "", "", "", "", "", "", "", "", "", "", "", "", 
  46.76, 9.7338583*^7, 308.127, 32.6, 7.15, 4.718, 6171.884, 2., 245.465, 6., 
  1., 45.9, 85.847, 2.6, 75.4, 0.704}, {"VNM", "Asia", "Vietnam", 
  "2020-11-23", 1312., 5., 4.143, 35., 0., 0., 13.479, 0.051, 0.043, 0.36, 
  0., 0., 0.97, "", "", "", "", "", "", "", "", "", "", "", "", "", "", "", 
  "", "", "", "", "", "", "", "", "", "", "", 46.76, 9.7338583*^7, 308.127, 
  32.6, 7.15, 4.718, 6171.884, 2., 245.465, 6., 1., 45.9, 85.847, 2.6, 75.4, 
  0.704}, {"VNM", "Asia", "Vietnam", "2020-11-24", 1316., 4., 4., 35., 0., 
  0., 13.52, 0.041, 0.041, 0.36, 0., 0., 0.97, "", "", "", "", "", "", "", 
  "", "", "", "", "", "", "", "", "", "", "", "", "", "", "", "", "", "", "", 
  46.76, 9.7338583*^7, 308.127, 32.6, 7.15, 4.718, 6171.884, 2., 245.465, 6., 
  1., 45.9, 85.847, 2.6, 75.4, 0.704}, {"VNM", "Asia", "Vietnam", 
  "2020-11-25", 1321., 5., 3., 35., 0., 0., 13.571, 0.051, 0.031, 0.36, 0., 
  0., 0.98, "", "", "", "", "", "", "", "", "", "", "", "", "", "", "", "", 
  "", "", "", "", "", "", "", "", "", "", 46.76, 9.7338583*^7, 308.127, 32.6, 
  7.15, 4.718, 6171.884, 2., 245.465, 6., 1., 45.9, 85.847, 2.6, 75.4, 
  0.704}, {"VNM", "Asia", "Vietnam", "2020-11-26", 1331., 10., 3.857, 35., 
  0., 0., 13.674, 0.103, 0.04, 0.36, 0., 0., 0.99, "", "", "", "", "", "", 
  "", "", "", "", "", "", "", "", "", "", "", "", "", "", "", "", "", "", "", 
  "", 46.76, 9.7338583*^7, 308.127, 32.6, 7.15, 4.718, 6171.884, 2., 245.465, 
  6., 1., 45.9, 85.847, 2.6, 75.4, 0.704}, {"VNM", "Asia", "Vietnam", 
  "2020-11-27", 1339., 8., 4.857, 35., 0., 0., 13.756, 0.082, 0.05, 0.36, 0., 
  0., 0.98, "", "", "", "", "", "", "", "", "", "", "", "", "", "", "", "", 
  "", "", "", "", "", "", "", "", "", "", 46.76, 9.7338583*^7, 308.127, 32.6, 
  7.15, 4.718, 6171.884, 2., 245.465, 6., 1., 45.9, 85.847, 2.6, 75.4, 
  0.704}, {"VNM", "Asia", "Vietnam", "2020-11-28", 1341., 2., 5., 35., 0., 
  0., 13.777, 0.021, 0.051, 0.36, 0., 0., 0.95, "", "", "", "", "", "", "", 
  "", "", "", "", "", "", "", "", "", "", "", "", "", "", "", "", "", "", "", 
  46.76, 9.7338583*^7, 308.127, 32.6, 7.15, 4.718, 6171.884, 2., 245.465, 6., 
  1., 45.9, 85.847, 2.6, 75.4, 0.704}, {"VNM", "Asia", "Vietnam", 
  "2020-11-29", 1343., 2., 5.143, 35., 0., 0., 13.797, 0.021, 0.053, 0.36, 
  0., 0., 0.94, "", "", "", "", "", "", "", "", "", "", "", "", "", "", "", 
  "", "", "", "", "", "", "", "", "", "", "", 46.76, 9.7338583*^7, 308.127, 
  32.6, 7.15, 4.718, 6171.884, 2., 245.465, 6., 1., 45.9, 85.847, 2.6, 75.4, 
  0.704}, {"VNM", "Asia", "Vietnam", "2020-11-30", 1347., 4., 5., 35., 0., 
  0., 13.838, 0.041, 0.051, 0.36, 0., 0., 0.93, "", "", "", "", "", "", "", 
  "", "", "", "", "", "", "", "", "", "", "", "", "", "", "", "", "", "", "", 
  46.76, 9.7338583*^7, 308.127, 32.6, 7.15, 4.718, 6171.884, 2., 245.465, 6., 
  1., 45.9, 85.847, 2.6, 75.4, 0.704}, {"VNM", "Asia", "Vietnam", 
  "2020-12-01", 1351., 4., 5., 35., 0., 0., 13.879, 0.041, 0.051, 0.36, 0., 
  0., 0.92, "", "", "", "", "", "", "", "", "", "", "", "", "", "", "", "", 
  "", "", "", "", "", "", "", "", "", "", 46.76, 9.7338583*^7, 308.127, 32.6, 
  7.15, 4.718, 6171.884, 2., 245.465, 6., 1., 45.9, 85.847, 2.6, 75.4, 
  0.704}, {"VNM", "Asia", "Vietnam", "2020-12-02", 1358., 7., 5.286, 35., 0., 
  0., 13.951, 0.072, 0.054, 0.36, 0., 0., 0.92, "", "", "", "", "", "", "", 
  "", "", "", "", "", "", "", "", "", "", "", "", "", "", "", "", "", "", "", 
  46.76, 9.7338583*^7, 308.127, 32.6, 7.15, 4.718, 6171.884, 2., 245.465, 6., 
  1., 45.9, 85.847, 2.6, 75.4, 0.704}, {"VNM", "Asia", "Vietnam", 
  "2020-12-03", 1361., 3., 4.286, 35., 0., 0., 13.982, 0.031, 0.044, 0.36, 
  0., 0., 0.91, "", "", "", "", "", "", "", "", "", "", "", "", "", "", "", 
  "", "", "", "", "", "", "", "", "", "", "", 52.31, 9.7338583*^7, 308.127, 
  32.6, 7.15, 4.718, 6171.884, 2., 245.465, 6., 1., 45.9, 85.847, 2.6, 75.4, 
  0.704}, {"VNM", "Asia", "Vietnam", "2020-12-04", 1361., 0., 3.143, 35., 0., 
  0., 13.982, 0., 0.032, 0.36, 0., 0., 0.91, "", "", "", "", "", "", "", "", 
  "", "", "", "", "", "", "", "", "", "", "", "", "", "", "", "", "", "", 
  52.31, 9.7338583*^7, 308.127, 32.6, 7.15, 4.718, 6171.884, 2., 245.465, 6., 
  1., 45.9, 85.847, 2.6, 75.4, 0.704}, {"VNM", "Asia", "Vietnam", 
  "2020-12-05", 1365., 4., 3.429, 35., 0., 0., 14.023, 0.041, 0.035, 0.36, 
  0., 0., 0.93, "", "", "", "", "", "", "", "", "", "", "", "", "", "", "", 
  "", "", "", "", "", "", "", "", "", "", "", 52.31, 9.7338583*^7, 308.127, 
  32.6, 7.15, 4.718, 6171.884, 2., 245.465, 6., 1., 45.9, 85.847, 2.6, 75.4, 
  0.704}, {"VNM", "Asia", "Vietnam", "2020-12-06", 1366., 1., 3.286, 35., 0., 
  0., 14.033, 0.01, 0.034, 0.36, 0., 0., 0.94, "", "", "", "", "", "", "", 
  "", "", "", "", "", "", "", "", "", "", "", "", "", "", "", "", "", "", "", 
  52.31, 9.7338583*^7, 308.127, 32.6, 7.15, 4.718, 6171.884, 2., 245.465, 6., 
  1., 45.9, 85.847, 2.6, 75.4, 0.704}, {"VNM", "Asia", "Vietnam", 
  "2020-12-07", 1367., 1., 2.857, 35., 0., 0., 14.044, 0.01, 0.029, 0.36, 0., 
  0., 0.96, "", "", "", "", "", "", "", "", "", "", "", "", "", "", "", "", 
  "", "", "", "", "", "", "", "", "", "", 52.31, 9.7338583*^7, 308.127, 32.6, 
  7.15, 4.718, 6171.884, 2., 245.465, 6., 1., 45.9, 85.847, 2.6, 75.4, 
  0.704}, {"VNM", "Asia", "Vietnam", "2020-12-08", 1377., 10., 3.714, 35., 
  0., 0., 14.146, 0.103, 0.038, 0.36, 0., 0., 0.99, "", "", "", "", "", "", 
  "", "", "", "", "", "", "", "", "", "", "", "", "", "", "", "", "", "", "", 
  "", 52.31, 9.7338583*^7, 308.127, 32.6, 7.15, 4.718, 6171.884, 2., 245.465, 
  6., 1., 45.9, 85.847, 2.6, 75.4, 0.704}, {"VNM", "Asia", "Vietnam", 
  "2020-12-09", 1381., 4., 3.286, 35., 0., 0., 14.188, 0.041, 0.034, 0.36, 
  0., 0., 0.99, "", "", "", "", "", "", "", "", "", "", "", "", "", "", "", 
  "", "", "", "", "", "", "", "", "", "", "", 52.31, 9.7338583*^7, 308.127, 
  32.6, 7.15, 4.718, 6171.884, 2., 245.465, 6., 1., 45.9, 85.847, 2.6, 75.4, 
  0.704}, {"VNM", "Asia", "Vietnam", "2020-12-10", 1385., 4., 3.429, 35., 0., 
  0., 14.229, 0.041, 0.035, 0.36, 0., 0., 0.98, "", "", "", "", "", "", "", 
  "", "", "", "", "", "", "", "", "", "", "", "", "", "", "", "", "", "", "", 
  52.31, 9.7338583*^7, 308.127, 32.6, 7.15, 4.718, 6171.884, 2., 245.465, 6., 
  1., 45.9, 85.847, 2.6, 75.4, 0.704}, {"VNM", "Asia", "Vietnam", 
  "2020-12-11", 1391., 6., 4.286, 35., 0., 0., 14.29, 0.062, 0.044, 0.36, 0., 
  0., 0.98, "", "", "", "", "", "", "", "", "", "", "", "", "", "", "", "", 
  "", "", "", "", "", "", "", "", "", "", 52.31, 9.7338583*^7, 308.127, 32.6, 
  7.15, 4.718, 6171.884, 2., 245.465, 6., 1., 45.9, 85.847, 2.6, 75.4, 
  0.704}, {"VNM", "Asia", "Vietnam", "2020-12-12", 1395., 4., 4.286, 35., 0., 
  0., 14.331, 0.041, 0.044, 0.36, 0., 0., 0.97, "", "", "", "", "", "", "", 
  "", "", "", "", "", "", "", "", "", "", "", "", "", "", "", "", "", "", "", 
  52.31, 9.7338583*^7, 308.127, 32.6, 7.15, 4.718, 6171.884, 2., 245.465, 6., 
  1., 45.9, 85.847, 2.6, 75.4, 0.704}, {"VNM", "Asia", "Vietnam", 
  "2020-12-13", 1397., 2., 4.429, 35., 0., 0., 14.352, 0.021, 0.045, 0.36, 
  0., 0., 0.96, "", "", "", "", "", "", "", "", "", "", "", "", "", "", "", 
  "", "", "", "", "", "", "", "", "", "", "", 52.31, 9.7338583*^7, 308.127, 
  32.6, 7.15, 4.718, 6171.884, 2., 245.465, 6., 1., 45.9, 85.847, 2.6, 75.4, 
  0.704}, {"VNM", "Asia", "Vietnam", "2020-12-14", 1402., 5., 5., 35., 0., 
  0., 14.403, 0.051, 0.051, 0.36, 0., 0., 0.95, "", "", "", "", "", "", "", 
  "", "", "", "", "", "", "", "", "", "", "", "", "", "", "", "", "", "", "", 
  52.31, 9.7338583*^7, 308.127, 32.6, 7.15, 4.718, 6171.884, 2., 245.465, 6., 
  1., 45.9, 85.847, 2.6, 75.4, 0.704}, {"VNM", "Asia", "Vietnam", 
  "2020-12-15", 1405., 3., 4., 35., 0., 0., 14.434, 0.031, 0.041, 0.36, 0., 
  0., 0.94, "", "", "", "", "", "", "", "", "", "", "", "", "", "", "", "", 
  "", "", "", "", "", "", "", "", "", "", 55.09, 9.7338583*^7, 308.127, 32.6, 
  7.15, 4.718, 6171.884, 2., 245.465, 6., 1., 45.9, 85.847, 2.6, 75.4, 
  0.704}, {"VNM", "Asia", "Vietnam", "2020-12-16", 1405., 0., 3.429, 35., 0., 
  0., 14.434, 0., 0.035, 0.36, 0., 0., 0.93, "", "", "", "", "", "", "", "", 
  "", "", "", "", "", "", "", "", "", "", "", "", "", "", "", "", "", "", 
  55.09, 9.7338583*^7, 308.127, 32.6, 7.15, 4.718, 6171.884, 2., 245.465, 6., 
  1., 45.9, 85.847, 2.6, 75.4, 0.704}, {"VNM", "Asia", "Vietnam", 
  "2020-12-17", 1407., 2., 3.143, 35., 0., 0., 14.455, 0.021, 0.032, 0.36, 
  0., 0., 0.94, "", "", "", "", "", "", "", "", "", "", "", "", "", "", "", 
  "", "", "", "", "", "", "", "", "", "", "", 55.09, 9.7338583*^7, 308.127, 
  32.6, 7.15, 4.718, 6171.884, 2., 245.465, 6., 1., 45.9, 85.847, 2.6, 75.4, 
  0.704}, {"VNM", "Asia", "Vietnam", "2020-12-18", 1410., 3., 2.714, 35., 0., 
  0., 14.486, 0.031, 0.028, 0.36, 0., 0., 0.97, "", "", "", "", "", "", "", 
  "", "", "", "", "", "", "", "", "", "", "", "", "", "", "", "", "", "", "", 
  55.09, 9.7338583*^7, 308.127, 32.6, 7.15, 4.718, 6171.884, 2., 245.465, 6., 
  1., 45.9, 85.847, 2.6, 75.4, 0.704}, {"VNM", "Asia", "Vietnam", 
  "2020-12-19", 1411., 1., 2.286, 35., 0., 0., 14.496, 0.01, 0.023, 0.36, 0., 
  0., 1., "", "", "", "", "", "", "", "", "", 1.469955*^6, 15.101, "", "", 
  "", "", "", "samples tested", "", "", "", "", "", "", "", "", "", 55.09, 
  9.7338583*^7, 308.127, 32.6, 7.15, 4.718, 6171.884, 2., 245.465, 6., 1., 
  45.9, 85.847, 2.6, 75.4, 0.704}, {"VNM", "Asia", "Vietnam", "2020-12-20", 
  1413., 2., 2.286, 35., 0., 0., 14.516, 0.021, 0.023, 0.36, 0., 0., 1.04, 
  "", "", "", "", "", "", "", "", "", "", "", "", "", "", "", "", "", "", "", 
  "", "", "", "", "", "", "", 55.09, 9.7338583*^7, 308.127, 32.6, 7.15, 
  4.718, 6171.884, 2., 245.465, 6., 1., 45.9, 85.847, 2.6, 75.4, 0.704}, 
 {"VNM", "Asia", "Vietnam", "2020-12-21", 1414., 1., 1.714, 35., 0., 0., 
  14.527, 0.01, 0.018, 0.36, 0., 0., 1.08, "", "", "", "", "", "", "", "", 
  "", "", "", "", "", "", "", "", "", "", "", "", "", "", "", "", "", "", 
  55.09, 9.7338583*^7, 308.127, 32.6, 7.15, 4.718, 6171.884, 2., 245.465, 6., 
  1., 45.9, 85.847, 2.6, 75.4, 0.704}, {"VNM", "Asia", "Vietnam", 
  "2020-12-22", 1420., 6., 2.143, 35., 0., 0., 14.588, 0.062, 0.022, 0.36, 
  0., 0., 1.13, "", "", "", "", "", "", "", "", "", "", "", "", "", "", "", 
  "", "", "", "", "", "", "", "", "", "", "", 55.09, 9.7338583*^7, 308.127, 
  32.6, 7.15, 4.718, 6171.884, 2., 245.465, 6., 1., 45.9, 85.847, 2.6, 75.4, 
  0.704}, {"VNM", "Asia", "Vietnam", "2020-12-23", 1421., 1., 2.286, 35., 0., 
  0., 14.599, 0.01, 0.023, 0.36, 0., 0., 1.17, "", "", "", "", "", "", "", 
  "", "", "", "", "", "", "", "", "", "", "", "", "", "", "", "", "", "", "", 
  55.09, 9.7338583*^7, 308.127, 32.6, 7.15, 4.718, 6171.884, 2., 245.465, 6., 
  1., 45.9, 85.847, 2.6, 75.4, 0.704}, {"VNM", "Asia", "Vietnam", 
  "2020-12-24", 1432., 11., 3.571, 35., 0., 0., 14.712, 0.113, 0.037, 0.36, 
  0., 0., 1.21, "", "", "", "", "", "", "", "", "", "", "", "", "", "", "", 
  "", "", "", "", "", "", "", "", "", "", "", 55.09, 9.7338583*^7, 308.127, 
  32.6, 7.15, 4.718, 6171.884, 2., 245.465, 6., 1., 45.9, 85.847, 2.6, 75.4, 
  0.704}, {"VNM", "Asia", "Vietnam", "2020-12-25", 1439., 7., 4.143, 35., 0., 
  0., 14.783, 0.072, 0.043, 0.36, 0., 0., 1.21, "", "", "", "", "", "", "", 
  "", "", "", "", "", "", "", "", "", "", "", "", "", "", "", "", "", "", "", 
  55.09, 9.7338583*^7, 308.127, 32.6, 7.15, 4.718, 6171.884, 2., 245.465, 6., 
  1., 45.9, 85.847, 2.6, 75.4, 0.704}, {"VNM", "Asia", "Vietnam", 
  "2020-12-26", 1440., 1., 4.143, 35., 0., 0., 14.794, 0.01, 0.043, 0.36, 0., 
  0., 1.19, "", "", "", "", "", "", "", "", "", "", "", "", "", "", "", "", 
  "", "", "", "", "", "", "", "", "", "", 55.09, 9.7338583*^7, 308.127, 32.6, 
  7.15, 4.718, 6171.884, 2., 245.465, 6., 1., 45.9, 85.847, 2.6, 75.4, 
  0.704}, {"VNM", "Asia", "Vietnam", "2020-12-27", 1441., 1., 4., 35., 0., 
  0., 14.804, 0.01, 0.041, 0.36, 0., 0., 1.19, "", "", "", "", "", "", "", 
  "", "", "", "", "", "", "", "", "", "", "", "", "", "", "", "", "", "", "", 
  55.09, 9.7338583*^7, 308.127, 32.6, 7.15, 4.718, 6171.884, 2., 245.465, 6., 
  1., 45.9, 85.847, 2.6, 75.4, 0.704}, {"VNM", "Asia", "Vietnam", 
  "2020-12-28", 1451., 10., 5.286, 35., 0., 0., 14.907, 0.103, 0.054, 0.36, 
  0., 0., 1.21, "", "", "", "", "", "", "", "", "", "", "", "", "", "", "", 
  "", "", "", "", "", "", "", "", "", "", "", 55.09, 9.7338583*^7, 308.127, 
  32.6, 7.15, 4.718, 6171.884, 2., 245.465, 6., 1., 45.9, 85.847, 2.6, 75.4, 
  0.704}, {"VNM", "Asia", "Vietnam", "2020-12-29", 1454., 3., 4.857, 35., 0., 
  0., 14.938, 0.031, 0.05, 0.36, 0., 0., 1.19, "", "", "", "", "", "", "", 
  "", "", "", "", "", "", "", "", "", "", "", "", "", "", "", "", "", "", "", 
  55.09, 9.7338583*^7, 308.127, 32.6, 7.15, 4.718, 6171.884, 2., 245.465, 6., 
  1., 45.9, 85.847, 2.6, 75.4, 0.704}, {"VNM", "Asia", "Vietnam", 
  "2020-12-30", 1456., 2., 5., 35., 0., 0., 14.958, 0.021, 0.051, 0.36, 0., 
  0., 1.19, "", "", "", "", "", "", "", "", "", "", "", "", "", "", "", "", 
  "", "", "", "", "", "", "", "", "", "", 55.09, 9.7338583*^7, 308.127, 32.6, 
  7.15, 4.718, 6171.884, 2., 245.465, 6., 1., 45.9, 85.847, 2.6, 75.4, 
  0.704}, {"VNM", "Asia", "Vietnam", "2020-12-31", 1465., 9., 4.714, 35., 0., 
  0., 15.051, 0.092, 0.048, 0.36, 0., 0., 1.19, "", "", "", "", "", "", "", 
  "", "", "", "", "", "", "", "", "", "", "", "", "", "", "", "", "", "", "", 
  55.09, 9.7338583*^7, 308.127, 32.6, 7.15, 4.718, 6171.884, 2., 245.465, 6., 
  1., 45.9, 85.847, 2.6, 75.4, 0.704}, {"VNM", "Asia", "Vietnam", 
  "2021-01-01", 1474., 9., 5., 35., 0., 0., 15.143, 0.092, 0.051, 0.36, 0., 
  0., 1.19, "", "", "", "", "", "", "", "", "", "", "", "", "", "", "", "", 
  "", "", "", "", "", "", "", "", "", "", 55.09, 9.7338583*^7, 308.127, 32.6, 
  7.15, 4.718, 6171.884, 2., 245.465, 6., 1., 45.9, 85.847, 2.6, 75.4, 
  0.704}, {"VNM", "Asia", "Vietnam", "2021-01-02", 1482., 8., 6., 35., 0., 
  0., 15.225, 0.082, 0.062, 0.36, 0., 0., 1.16, "", "", "", "", "", "", "", 
  "", "", "", "", "", "", "", "", "", "", "", "", "", "", "", "", "", "", "", 
  55.09, 9.7338583*^7, 308.127, 32.6, 7.15, 4.718, 6171.884, 2., 245.465, 6., 
  1., 45.9, 85.847, 2.6, 75.4, 0.704}, {"VNM", "Asia", "Vietnam", 
  "2021-01-03", 1494., 12., 7.571, 35., 0., 0., 15.348, 0.123, 0.078, 0.36, 
  0., 0., 1.12, "", "", "", "", "", "", "", "", "", "", "", "", "", "", "", 
  "", "", "", "", "", "", "", "", "", "", "", 55.09, 9.7338583*^7, 308.127, 
  32.6, 7.15, 4.718, 6171.884, 2., 245.465, 6., 1., 45.9, 85.847, 2.6, 75.4, 
  0.704}, {"VNM", "Asia", "Vietnam", "2021-01-04", 1497., 3., 6.571, 35., 0., 
  0., 15.379, 0.031, 0.068, 0.36, 0., 0., 1.06, "", "", "", "", "", "", "", 
  "", "", "", "", "", "", "", "", "", "", "", "", "", "", "", "", "", "", "", 
  55.09, 9.7338583*^7, 308.127, 32.6, 7.15, 4.718, 6171.884, 2., 245.465, 6., 
  1., 45.9, 85.847, 2.6, 75.4, 0.704}, {"VNM", "Asia", "Vietnam", 
  "2021-01-05", 1504., 7., 7.143, 35., 0., 0., 15.451, 0.072, 0.073, 0.36, 
  0., 0., 1.01, "", "", "", "", "", "", "", "", "", "", "", "", "", "", "", 
  "", "", "", "", "", "", "", "", "", "", "", 56.48, 9.7338583*^7, 308.127, 
  32.6, 7.15, 4.718, 6171.884, 2., 245.465, 6., 1., 45.9, 85.847, 2.6, 75.4, 
  0.704}, {"VNM", "Asia", "Vietnam", "2021-01-06", 1505., 1., 7., 35., 0., 
  0., 15.461, 0.01, 0.072, 0.36, 0., 0., 0.96, "", "", "", "", "", "", "", 
  "", "", "", "", "", "", "", "", "", "", "", "", "", "", "", "", "", "", "", 
  56.48, 9.7338583*^7, 308.127, 32.6, 7.15, 4.718, 6171.884, 2., 245.465, 6., 
  1., 45.9, 85.847, 2.6, 75.4, 0.704}, {"VNM", "Asia", "Vietnam", 
  "2021-01-07", 1509., 4., 6.286, 35., 0., 0., 15.503, 0.041, 0.065, 0.36, 
  0., 0., 0.93, "", "", "", "", "", "", "", "", "", "", "", "", "", "", "", 
  "", "", "", "", "", "", "", "", "", "", "", 56.48, 9.7338583*^7, 308.127, 
  32.6, 7.15, 4.718, 6171.884, 2., 245.465, 6., 1., 45.9, 85.847, 2.6, 75.4, 
  0.704}, {"VNM", "Asia", "Vietnam", "2021-01-08", 1512., 3., 5.429, 35., 0., 
  0., 15.533, 0.031, 0.056, 0.36, 0., 0., 0.9, "", "", "", "", "", "", "", 
  "", "", "", "", "", "", "", "", "", "", "", "", "", "", "", "", "", "", "", 
  56.48, 9.7338583*^7, 308.127, 32.6, 7.15, 4.718, 6171.884, 2., 245.465, 6., 
  1., 45.9, 85.847, 2.6, 75.4, 0.704}, {"VNM", "Asia", "Vietnam", 
  "2021-01-09", 1513., 1., 4.429, 35., 0., 0., 15.544, 0.01, 0.045, 0.36, 0., 
  0., 0.88, "", "", "", "", "", "", "", "", "", "", "", "", "", "", "", "", 
  "", "", "", "", "", "", "", "", "", "", 56.48, 9.7338583*^7, 308.127, 32.6, 
  7.15, 4.718, 6171.884, 2., 245.465, 6., 1., 45.9, 85.847, 2.6, 75.4, 
  0.704}, {"VNM", "Asia", "Vietnam", "2021-01-10", 1514., 1., 2.857, 35., 0., 
  0., 15.554, 0.01, 0.029, 0.36, 0., 0., 0.88, "", "", "", "", "", "", "", 
  "", "", "", "", "", "", "", "", "", "", "", "", "", "", "", "", "", "", "", 
  56.48, 9.7338583*^7, 308.127, 32.6, 7.15, 4.718, 6171.884, 2., 245.465, 6., 
  1., 45.9, 85.847, 2.6, 75.4, 0.704}, {"VNM", "Asia", "Vietnam", 
  "2021-01-11", 1515., 1., 2.571, 35., 0., 0., 15.564, 0.01, 0.026, 0.36, 0., 
  0., 0.89, "", "", "", "", "", "", "", "", "", "", "", "", "", "", "", "", 
  "", "", "", "", "", "", "", "", "", "", 56.48, 9.7338583*^7, 308.127, 32.6, 
  7.15, 4.718, 6171.884, 2., 245.465, 6., 1., 45.9, 85.847, 2.6, 75.4, 
  0.704}, {"VNM", "Asia", "Vietnam", "2021-01-12", 1520., 5., 2.286, 35., 0., 
  0., 15.616, 0.051, 0.023, 0.36, 0., 0., 0.91, "", "", "", "", "", "", "", 
  "", "", "", "", "", "", "", "", "", "", "", "", "", "", "", "", "", "", "", 
  56.48, 9.7338583*^7, 308.127, 32.6, 7.15, 4.718, 6171.884, 2., 245.465, 6., 
  1., 45.9, 85.847, 2.6, 75.4, 0.704}, {"VNM", "Asia", "Vietnam", 
  "2021-01-13", 1521., 1., 2.286, 35., 0., 0., 15.626, 0.01, 0.023, 0.36, 0., 
  0., 0.91, "", "", "", "", "", "", "", "", "", "", "", "", "", "", "", "", 
  "", "", "", "", "", "", "", "", "", "", 56.48, 9.7338583*^7, 308.127, 32.6, 
  7.15, 4.718, 6171.884, 2., 245.465, 6., 1., 45.9, 85.847, 2.6, 75.4, 
  0.704}, {"VNM", "Asia", "Vietnam", "2021-01-14", 1531., 10., 3.143, 35., 
  0., 0., 15.729, 0.103, 0.032, 0.36, 0., 0., 0.93, "", "", "", "", "", "", 
  "", "", "", "", "", "", "", "", "", "", "", "", "", "", "", "", "", "", "", 
  "", 56.48, 9.7338583*^7, 308.127, 32.6, 7.15, 4.718, 6171.884, 2., 245.465, 
  6., 1., 45.9, 85.847, 2.6, 75.4, 0.704}, {"VNM", "Asia", "Vietnam", 
  "2021-01-15", 1536., 5., 3.429, 35., 0., 0., 15.78, 0.051, 0.035, 0.36, 0., 
  0., 0.92, "", "", "", "", "", "", "", "", "", "", "", "", "", "", "", "", 
  "", "", "", "", "", "", "", "", "", "", 56.48, 9.7338583*^7, 308.127, 32.6, 
  7.15, 4.718, 6171.884, 2., 245.465, 6., 1., 45.9, 85.847, 2.6, 75.4, 
  0.704}, {"VNM", "Asia", "Vietnam", "2021-01-16", 1537., 1., 3.429, 35., 0., 
  0., 15.79, 0.01, 0.035, 0.36, 0., 0., 0.89, "", "", "", "", "", "", "", "", 
  "", "", "", "", "", "", "", "", "", "", "", "", "", "", "", "", "", "", 
  56.48, 9.7338583*^7, 308.127, 32.6, 7.15, 4.718, 6171.884, 2., 245.465, 6., 
  1., 45.9, 85.847, 2.6, 75.4, 0.704}, {"VNM", "Asia", "Vietnam", 
  "2021-01-17", 1537., 0., 3.286, 35., 0., 0., 15.79, 0., 0.034, 0.36, 0., 
  0., 0.87, "", "", "", "", "", "", "", "", "", "", "", "", "", "", "", "", 
  "", "", "", "", "", "", "", "", "", "", 56.48, 9.7338583*^7, 308.127, 32.6, 
  7.15, 4.718, 6171.884, 2., 245.465, 6., 1., 45.9, 85.847, 2.6, 75.4, 
  0.704}, {"VNM", "Asia", "Vietnam", "2021-01-18", 1539., 2., 3.429, 35., 0., 
  0., 15.811, 0.021, 0.035, 0.36, 0., 0., 0.87, "", "", "", "", "", "", "", 
  "", "", "", "", "", "", "", "", "", "", "", "", "", "", "", "", "", "", "", 
  56.48, 9.7338583*^7, 308.127, 32.6, 7.15, 4.718, 6171.884, 2., 245.465, 6., 
  1., 45.9, 85.847, 2.6, 75.4, 0.704}, {"VNM", "Asia", "Vietnam", 
  "2021-01-19", 1540., 1., 2.857, 35., 0., 0., 15.821, 0.01, 0.029, 0.36, 0., 
  0., 0.88, "", "", "", "", "", "", "", "", "", "", "", "", "", "", "", "", 
  "", "", "", "", "", "", "", "", "", "", 56.48, 9.7338583*^7, 308.127, 32.6, 
  7.15, 4.718, 6171.884, 2., 245.465, 6., 1., 45.9, 85.847, 2.6, 75.4, 
  0.704}, {"VNM", "Asia", "Vietnam", "2021-01-20", 1544., 4., 3.286, 35., 0., 
  0., 15.862, 0.041, 0.034, 0.36, 0., 0., 0.89, "", "", "", "", "", "", "", 
  "", "", "", "", "", "", "", "", "", "", "", "", "", "", "", "", "", "", "", 
  56.48, 9.7338583*^7, 308.127, 32.6, 7.15, 4.718, 6171.884, 2., 245.465, 6., 
  1., 45.9, 85.847, 2.6, 75.4, 0.704}, {"VNM", "Asia", "Vietnam", 
  "2021-01-21", 1546., 2., 2.143, 35., 0., 0., 15.883, 0.021, 0.022, 0.36, 
  0., 0., 0.9, "", "", "", "", "", "", "", "", "", "", "", "", "", "", "", 
  "", "", "", "", "", "", "", "", "", "", "", 56.48, 9.7338583*^7, 308.127, 
  32.6, 7.15, 4.718, 6171.884, 2., 245.465, 6., 1., 45.9, 85.847, 2.6, 75.4, 
  0.704}, {"VNM", "Asia", "Vietnam", "2021-01-22", 1548., 2., 1.714, 35., 0., 
  0., 15.903, 0.021, 0.018, 0.36, 0., 0., 0.92, "", "", "", "", "", "", "", 
  "", "", "", "", "", "", "", "", "", "", "", "", "", "", "", "", "", "", "", 
  56.48, 9.7338583*^7, 308.127, 32.6, 7.15, 4.718, 6171.884, 2., 245.465, 6., 
  1., 45.9, 85.847, 2.6, 75.4, 0.704}, {"VNM", "Asia", "Vietnam", 
  "2021-01-23", 1548., 0., 1.571, 35., 0., 0., 15.903, 0., 0.016, 0.36, 0., 
  0., 0.94, "", "", "", "", "", "", "", "", "", "", "", "", "", "", "", "", 
  "", "", "", "", "", "", "", "", "", "", 56.48, 9.7338583*^7, 308.127, 32.6, 
  7.15, 4.718, 6171.884, 2., 245.465, 6., 1., 45.9, 85.847, 2.6, 75.4, 
  0.704}, {"VNM", "Asia", "Vietnam", "2021-01-24", 1548., 0., 1.571, 35., 0., 
  0., 15.903, 0., 0.016, 0.36, 0., 0., 0.98, "", "", "", "", "", "", "", "", 
  "", "", "", "", "", "", "", "", "", "", "", "", "", "", "", "", "", "", 
  56.48, 9.7338583*^7, 308.127, 32.6, 7.15, 4.718, 6171.884, 2., 245.465, 6., 
  1., 45.9, 85.847, 2.6, 75.4, 0.704}, {"VNM", "Asia", "Vietnam", 
  "2021-01-25", 1549., 1., 1.429, 35., 0., 0., 15.914, 0.01, 0.015, 0.36, 0., 
  0., 1.04, "", "", "", "", "", "", "", "", "", "", "", "", "", "", "", "", 
  "", "", "", "", "", "", "", "", "", "", 56.48, 9.7338583*^7, 308.127, 32.6, 
  7.15, 4.718, 6171.884, 2., 245.465, 6., 1., 45.9, 85.847, 2.6, 75.4, 
  0.704}, {"VNM", "Asia", "Vietnam", "2021-01-26", 1551., 2., 1.571, 35., 0., 
  0., 15.934, 0.021, 0.016, 0.36, 0., 0., 1.11, "", "", "", "", "", "", "", 
  "", "", "", "", "", "", "", "", "", "", "", "", "", "", "", "", "", "", "", 
  67.59, 9.7338583*^7, 308.127, 32.6, 7.15, 4.718, 6171.884, 2., 245.465, 6., 
  1., 45.9, 85.847, 2.6, 75.4, 0.704}, {"VNM", "Asia", "Vietnam", 
  "2021-01-27", 1553., 2., 1.286, 35., 0., 0., 15.955, 0.021, 0.013, 0.36, 
  0., 0., 1.18, "", "", "", "", "", "", "", "", "", "", "", "", "", "", "", 
  "", "", "", "", "", "", "", "", "", "", "", 67.59, 9.7338583*^7, 308.127, 
  32.6, 7.15, 4.718, 6171.884, 2., 245.465, 6., 1., 45.9, 85.847, 2.6, 75.4, 
  0.704}, {"VNM", "Asia", "Vietnam", "2021-01-28", 1651., 98., 15., 35., 0., 
  0., 16.961, 1.007, 0.154, 0.36, 0., 0., 1.25, "", "", "", "", "", "", "", 
  "", "", "", "", "", "", "", "", "", "", "", "", "", "", "", "", "", "", "", 
  67.59, 9.7338583*^7, 308.127, 32.6, 7.15, 4.718, 6171.884, 2., 245.465, 6., 
  1., 45.9, 85.847, 2.6, 75.4, 0.704}, {"VNM", "Asia", "Vietnam", 
  "2021-01-29", 1657., 6., 15.571, 35., 0., 0., 17.023, 0.062, 0.16, 0.36, 
  0., 0., 1.32, "", "", "", "", "", "", "", "", "", "", "", "", "", "", "", 
  "", "", "", "", "", "", "", "", "", "", "", 67.59, 9.7338583*^7, 308.127, 
  32.6, 7.15, 4.718, 6171.884, 2., 245.465, 6., 1., 45.9, 85.847, 2.6, 75.4, 
  0.704}, {"VNM", "Asia", "Vietnam", "2021-01-30", 1767., 110., 31.286, 35., 
  0., 0., 18.153, 1.13, 0.321, 0.36, 0., 0., 1.41, "", "", "", "", "", "", 
  "", "", "", "", "", "", "", "", "", "", "", "", "", "", "", "", "", "", "", 
  "", 67.59, 9.7338583*^7, 308.127, 32.6, 7.15, 4.718, 6171.884, 2., 245.465, 
  6., 1., 45.9, 85.847, 2.6, 75.4, 0.704}, {"VNM", "Asia", "Vietnam", 
  "2021-01-31", 1817., 50., 38.429, 35., 0., 0., 18.667, 0.514, 0.395, 0.36, 
  0., 0., 1.37, "", "", "", "", "", "", "", "", "", "", "", "", "", "", "", 
  "", "", "", "", "", "", "", "", "", "", "", 67.59, 9.7338583*^7, 308.127, 
  32.6, 7.15, 4.718, 6171.884, 2., 245.465, 6., 1., 45.9, 85.847, 2.6, 75.4, 
  0.704}, {"VNM", "Asia", "Vietnam", "2021-02-01", 1850., 33., 43., 35., 0., 
  0., 19.006, 0.339, 0.442, 0.36, 0., 0., 1.31, "", "", "", "", "", "", "", 
  "", "", "", "", "", "", "", "", "", "", "", "", "", "", "", "", "", "", "", 
  67.59, 9.7338583*^7, 308.127, 32.6, 7.15, 4.718, 6171.884, 2., 245.465, 6., 
  1., 45.9, 85.847, 2.6, 75.4, 0.704}, {"VNM", "Asia", "Vietnam", 
  "2021-02-02", 1882., 32., 47.286, 35., 0., 0., 19.335, 0.329, 0.486, 0.36, 
  0., 0., 1.26, "", "", "", "", "", "", "", "", "", "", "", "", "", "", "", 
  "", "", "", "", "", "", "", "", "", "", "", 76.85, 9.7338583*^7, 308.127, 
  32.6, 7.15, 4.718, 6171.884, 2., 245.465, 6., 1., 45.9, 85.847, 2.6, 75.4, 
  0.704}, {"VNM", "Asia", "Vietnam", "2021-02-03", 1948., 66., 56.429, 35., 
  0., 0., 20.013, 0.678, 0.58, 0.36, 0., 0., 1.21, "", "", "", "", "", "", 
  "", "", "", "", "", "", "", "", "", "", "", "", "", "", "", "", "", "", "", 
  "", 76.85, 9.7338583*^7, 308.127, 32.6, 7.15, 4.718, 6171.884, 2., 245.465, 
  6., 1., 45.9, 85.847, 2.6, 75.4, 0.704}, {"VNM", "Asia", "Vietnam", 
  "2021-02-04", 1957., 9., 43.714, 35., 0., 0., 20.105, 0.092, 0.449, 0.36, 
  0., 0., 1.15, "", "", "", "", "", "", "", "", "", "", "", "", "", "", "", 
  "", "", "", "", "", "", "", "", "", "", "", 76.85, 9.7338583*^7, 308.127, 
  32.6, 7.15, 4.718, 6171.884, 2., 245.465, 6., 1., 45.9, 85.847, 2.6, 75.4, 
  0.704}, {"VNM", "Asia", "Vietnam", "2021-02-05", 1976., 19., 45.571, 35., 
  0., 0., 20.3, 0.195, 0.468, 0.36, 0., 0., 1.11, "", "", "", "", "", "", "", 
  "", "", "", "", "", "", "", "", "", "", "", "", "", "", "", "", "", "", "", 
  76.85, 9.7338583*^7, 308.127, 32.6, 7.15, 4.718, 6171.884, 2., 245.465, 6., 
  1., 45.9, 85.847, 2.6, 75.4, 0.704}, {"VNM", "Asia", "Vietnam", 
  "2021-02-06", 1985., 9., 31.143, 35., 0., 0., 20.393, 0.092, 0.32, 0.36, 
  0., 0., 1.08, "", "", "", "", "", "", "", "", "", "", "", "", "", "", "", 
  "", "", "", "", "", "", "", "", "", "", "", 76.85, 9.7338583*^7, 308.127, 
  32.6, 7.15, 4.718, 6171.884, 2., 245.465, 6., 1., 45.9, 85.847, 2.6, 75.4, 
  0.704}, {"VNM", "Asia", "Vietnam", "2021-02-07", 2001., 16., 26.286, 35., 
  0., 0., 20.557, 0.164, 0.27, 0.36, 0., 0., 1.07, "", "", "", "", "", "", 
  "", "", "", "", "", "", "", "", "", "", "", "", "", "", "", "", "", "", "", 
  "", 76.85, 9.7338583*^7, 308.127, 32.6, 7.15, 4.718, 6171.884, 2., 245.465, 
  6., 1., 45.9, 85.847, 2.6, 75.4, 0.704}, {"VNM", "Asia", "Vietnam", 
  "2021-02-08", 2050., 49., 28.571, 35., 0., 0., 21.061, 0.503, 0.294, 0.36, 
  0., 0., 1.07, "", "", "", "", "", "", "", "", "", "", "", "", "", "", "", 
  "", "", "", "", "", "", "", "", "", "", "", 76.85, 9.7338583*^7, 308.127, 
  32.6, 7.15, 4.718, 6171.884, 2., 245.465, 6., 1., 45.9, 85.847, 2.6, 75.4, 
  0.704}, {"VNM", "Asia", "Vietnam", "2021-02-09", 2064., 14., 26., 35., 0., 
  0., 21.204, 0.144, 0.267, 0.36, 0., 0., 1.04, "", "", "", "", "", "", "", 
  "", "", "", "", "", "", "", "", "", "", "", "", "", "", "", "", "", "", "", 
  76.85, 9.7338583*^7, 308.127, 32.6, 7.15, 4.718, 6171.884, 2., 245.465, 6., 
  1., 45.9, 85.847, 2.6, 75.4, 0.704}, {"VNM", "Asia", "Vietnam", 
  "2021-02-10", 2091., 27., 20.429, 35., 0., 0., 21.482, 0.277, 0.21, 0.36, 
  0., 0., 1.03, "", "", "", "", "", "", "", "", "", "", "", "", "", "", "", 
  "", "", "", "", "", "", "", "", "", "", "", 76.85, 9.7338583*^7, 308.127, 
  32.6, 7.15, 4.718, 6171.884, 2., 245.465, 6., 1., 45.9, 85.847, 2.6, 75.4, 
  0.704}, {"VNM", "Asia", "Vietnam", "2021-02-11", 2140., 49., 26.143, 35., 
  0., 0., 21.985, 0.503, 0.269, 0.36, 0., 0., 1.02, "", "", "", "", "", "", 
  "", "", "", "", "", "", "", "", "", "", "", "", "", "", "", "", "", "", "", 
  "", 76.85, 9.7338583*^7, 308.127, 32.6, 7.15, 4.718, 6171.884, 2., 245.465, 
  6., 1., 45.9, 85.847, 2.6, 75.4, 0.704}, {"VNM", "Asia", "Vietnam", 
  "2021-02-12", 2142., 2., 23.714, 35., 0., 0., 22.006, 0.021, 0.244, 0.36, 
  0., 0., 1., "", "", "", "", "", "", "", "", "", "", "", "", "", "", "", "", 
  "", "", "", "", "", "", "", "", "", "", 76.85, 9.7338583*^7, 308.127, 32.6, 
  7.15, 4.718, 6171.884, 2., 245.465, 6., 1., 45.9, 85.847, 2.6, 75.4, 
  0.704}, {"VNM", "Asia", "Vietnam", "2021-02-13", 2195., 53., 30., 35., 0., 
  0., 22.55, 0.544, 0.308, 0.36, 0., 0., 1., "", "", "", "", "", "", "", "", 
  "", "", "", "", "", "", "", "", "", "", "", "", "", "", "", "", "", "", 
  76.85, 9.7338583*^7, 308.127, 32.6, 7.15, 4.718, 6171.884, 2., 245.465, 6., 
  1., 45.9, 85.847, 2.6, 75.4, 0.704}, {"VNM", "Asia", "Vietnam", 
  "2021-02-14", 2228., 33., 32.429, 35., 0., 0., 22.889, 0.339, 0.333, 0.36, 
  0., 0., 0.97, "", "", "", "", "", "", "", "", "", "", "", "", "", "", "", 
  "", "", "", "", "", "", "", "", "", "", "", 76.85, 9.7338583*^7, 308.127, 
  32.6, 7.15, 4.718, 6171.884, 2., 245.465, 6., 1., 45.9, 85.847, 2.6, 75.4, 
  0.704}, {"VNM", "Asia", "Vietnam", "2021-02-15", 2269., 41., 31.286, 35., 
  0., 0., 23.31, 0.421, 0.321, 0.36, 0., 0., 0.95, "", "", "", "", "", "", 
  "", "", "", "", "", "", "", "", "", "", "", "", "", "", "", "", "", "", "", 
  "", 76.85, 9.7338583*^7, 308.127, 32.6, 7.15, 4.718, 6171.884, 2., 245.465, 
  6., 1., 45.9, 85.847, 2.6, 75.4, 0.704}, {"VNM", "Asia", "Vietnam", 
  "2021-02-16", 2311., 42., 35.286, 35., 0., 0., 23.742, 0.431, 0.363, 0.36, 
  0., 0., 0.9, "", "", "", "", "", "", "", "", "", "", "", "", "", "", "", 
  "", "", "", "", "", "", "", "", "", "", "", 64.81, 9.7338583*^7, 308.127, 
  32.6, 7.15, 4.718, 6171.884, 2., 245.465, 6., 1., 45.9, 85.847, 2.6, 75.4, 
  0.704}, {"VNM", "Asia", "Vietnam", "2021-02-17", 2329., 18., 34., 35., 0., 
  0., 23.927, 0.185, 0.349, 0.36, 0., 0., 0.85, "", "", "", "", "", "", "", 
  "", "", "", "", "", "", "", "", "", "", "", "", "", "", "", "", "", "", "", 
  64.81, 9.7338583*^7, 308.127, 32.6, 7.15, 4.718, 6171.884, 2., 245.465, 6., 
  1., 45.9, 85.847, 2.6, 75.4, 0.704}, {"VNM", "Asia", "Vietnam", 
  "2021-02-18", 2347., 18., 29.571, 35., 0., 0., 24.112, 0.185, 0.304, 0.36, 
  0., 0., 0.81, "", "", "", "", "", "", "", "", "", "", "", "", "", "", "", 
  "", "", "", "", "", "", "", "", "", "", "", 64.81, 9.7338583*^7, 308.127, 
  32.6, 7.15, 4.718, 6171.884, 2., 245.465, 6., 1., 45.9, 85.847, 2.6, 75.4, 
  0.704}, {"VNM", "Asia", "Vietnam", "2021-02-19", 2362., 15., 31.429, 35., 
  0., 0., 24.266, 0.154, 0.323, 0.36, 0., 0., 0.78, "", "", "", "", "", "", 
  "", "", "", "", "", "", "", "", "", "", "", "", "", "", "", "", "", "", "", 
  "", 64.81, 9.7338583*^7, 308.127, 32.6, 7.15, 4.718, 6171.884, 2., 245.465, 
  6., 1., 45.9, 85.847, 2.6, 75.4, 0.704}, {"VNM", "Asia", "Vietnam", 
  "2021-02-20", 2368., 6., 24.714, 35., 0., 0., 24.327, 0.062, 0.254, 0.36, 
  0., 0., 0.75, "", "", "", "", "", "", "", "", "", "", "", "", "", "", "", 
  "", "", "", "", "", "", "", "", "", "", "", 64.81, 9.7338583*^7, 308.127, 
  32.6, 7.15, 4.718, 6171.884, 2., 245.465, 6., 1., 45.9, 85.847, 2.6, 75.4, 
  0.704}, {"VNM", "Asia", "Vietnam", "2021-02-21", 2383., 15., 22.143, 35., 
  0., 0., 24.482, 0.154, 0.227, 0.36, 0., 0., 0.73, "", "", "", "", "", "", 
  "", "", "", "", "", "", "", "", "", "", "", "", "", "", "", "", "", "", "", 
  "", 64.81, 9.7338583*^7, 308.127, 32.6, 7.15, 4.718, 6171.884, 2., 245.465, 
  6., 1., 45.9, 85.847, 2.6, 75.4, 0.704}, {"VNM", "Asia", "Vietnam", 
  "2021-02-22", 2392., 9., 17.571, 35., 0., 0., 24.574, 0.092, 0.181, 0.36, 
  0., 0., 0.71, "", "", "", "", "", "", "", "", "", "", "", "", "", "", "", 
  "", "", "", "", "", "", "", "", "", "", "", 64.81, 9.7338583*^7, 308.127, 
  32.6, 7.15, 4.718, 6171.884, 2., 245.465, 6., 1., 45.9, 85.847, 2.6, 75.4, 
  0.704}, {"VNM", "Asia", "Vietnam", "2021-02-23", 2403., 11., 13.143, 35., 
  0., 0., 24.687, 0.113, 0.135, 0.36, 0., 0., 0.7, "", "", "", "", "", "", 
  "", "", "", "", "", "", "", "", "", "", "", "", "", "", "", "", "", "", "", 
  "", 64.81, 9.7338583*^7, 308.127, 32.6, 7.15, 4.718, 6171.884, 2., 245.465, 
  6., 1., 45.9, 85.847, 2.6, 75.4, 0.704}, {"VNM", "Asia", "Vietnam", 
  "2021-02-24", 2412., 9., 11.857, 35., 0., 0., 24.779, 0.092, 0.122, 0.36, 
  0., 0., 0.69, "", "", "", "", "", "", "", "", "", "", "", "", "", "", "", 
  "", "", "", "", "", "", "", "", "", "", "", 64.81, 9.7338583*^7, 308.127, 
  32.6, 7.15, 4.718, 6171.884, 2., 245.465, 6., 1., 45.9, 85.847, 2.6, 75.4, 
  0.704}, {"VNM", "Asia", "Vietnam", "2021-02-25", 2421., 9., 10.571, 35., 
  0., 0., 24.872, 0.092, 0.109, 0.36, 0., 0., 0.68, "", "", "", "", "", "", 
  "", "", "", "", "", "", "", "", "", "", "", "", "", "", "", "", "", "", "", 
  "", 64.81, 9.7338583*^7, 308.127, 32.6, 7.15, 4.718, 6171.884, 2., 245.465, 
  6., 1., 45.9, 85.847, 2.6, 75.4, 0.704}, {"VNM", "Asia", "Vietnam", 
  "2021-02-26", 2426., 5., 9.143, 35., 0., 0., 24.923, 0.051, 0.094, 0.36, 
  0., 0., 0.69, "", "", "", "", "", "", "", "", "", "", "", "", "", "", "", 
  "", "", "", "", "", "", "", "", "", "", "", 64.81, 9.7338583*^7, 308.127, 
  32.6, 7.15, 4.718, 6171.884, 2., 245.465, 6., 1., 45.9, 85.847, 2.6, 75.4, 
  0.704}, {"VNM", "Asia", "Vietnam", "2021-02-27", 2432., 6., 9.143, 35., 0., 
  0., 24.985, 0.062, 0.094, 0.36, 0., 0., 0.7, "", "", "", "", "", "", "", 
  "", "", "", "", "", "", "", "", "", "", "", "", "", "", "", "", "", "", "", 
  64.81, 9.7338583*^7, 308.127, 32.6, 7.15, 4.718, 6171.884, 2., 245.465, 6., 
  1., 45.9, 85.847, 2.6, 75.4, 0.704}, {"VNM", "Asia", "Vietnam", 
  "2021-02-28", 2448., 16., 9.286, 35., 0., 0., 25.149, 0.164, 0.095, 0.36, 
  0., 0., 0.72, "", "", "", "", "", "", "", "", "", "", "", "", "", "", "", 
  "", "", "", "", "", "", "", "", "", "", "", 64.81, 9.7338583*^7, 308.127, 
  32.6, 7.15, 4.718, 6171.884, 2., 245.465, 6., 1., 45.9, 85.847, 2.6, 75.4, 
  0.704}, {"VNM", "Asia", "Vietnam", "2021-03-01", 2448., 0., 8., 35., 0., 
  0., 25.149, 0., 0.082, 0.36, 0., 0., 0.72, "", "", "", "", "", "", "", "", 
  "", "", "", "", "", "", "", "", "", "", "", "", "", "", "", "", "", "", 
  64.81, 9.7338583*^7, 308.127, 32.6, 7.15, 4.718, 6171.884, 2., 245.465, 6., 
  1., 45.9, 85.847, 2.6, 75.4, 0.704}, {"VNM", "Asia", "Vietnam", 
  "2021-03-02", 2475., 27., 10.286, 35., 0., 0., 25.427, 0.277, 0.106, 0.36, 
  0., 0., 0.74, "", "", "", "", "", "", "", "", "", "", "", "", "", "", "", 
  "", "", "", "", "", "", "", "", "", "", "", 63.43, 9.7338583*^7, 308.127, 
  32.6, 7.15, 4.718, 6171.884, 2., 245.465, 6., 1., 45.9, 85.847, 2.6, 75.4, 
  0.704}, {"VNM", "Asia", "Vietnam", "2021-03-03", 2482., 7., 10., 35., 0., 
  0., 25.499, 0.072, 0.103, 0.36, 0., 0., 0.72, "", "", "", "", "", "", "", 
  "", "", "", "", "", "", "", "", "", "", "", "", "", "", "", "", "", "", "", 
  63.43, 9.7338583*^7, 308.127, 32.6, 7.15, 4.718, 6171.884, 2., 245.465, 6., 
  1., 45.9, 85.847, 2.6, 75.4, 0.704}, {"VNM", "Asia", "Vietnam", 
  "2021-03-04", 2488., 6., 9.571, 35., 0., 0., 25.56, 0.062, 0.098, 0.36, 0., 
  0., 0.71, "", "", "", "", "", "", "", "", "", "", "", "", "", "", "", "", 
  "", "", "", "", "", "", "", "", "", "", 63.43, 9.7338583*^7, 308.127, 32.6, 
  7.15, 4.718, 6171.884, 2., 245.465, 6., 1., 45.9, 85.847, 2.6, 75.4, 
  0.704}, {"VNM", "Asia", "Vietnam", "2021-03-05", 2494., 6., 9.714, 35., 0., 
  0., 25.622, 0.062, 0.1, 0.36, 0., 0., 0.71, "", "", "", "", "", "", "", "", 
  "", "", "", "", "", "", "", "", "", "", "", "", "", "", "", "", "", "", 
  63.43, 9.7338583*^7, 308.127, 32.6, 7.15, 4.718, 6171.884, 2., 245.465, 6., 
  1., 45.9, 85.847, 2.6, 75.4, 0.704}, {"VNM", "Asia", "Vietnam", 
  "2021-03-06", 2501., 7., 9.857, 35., 0., 0., 25.694, 0.072, 0.101, 0.36, 
  0., 0., 0.72, "", "", "", "", "", "", "", "", "", "", "", "", "", "", "", 
  "", "", "", "", "", "", "", "", "", "", "", 63.43, 9.7338583*^7, 308.127, 
  32.6, 7.15, 4.718, 6171.884, 2., 245.465, 6., 1., 45.9, 85.847, 2.6, 75.4, 
  0.704}, {"VNM", "Asia", "Vietnam", "2021-03-07", 2512., 11., 9.143, 35., 
  0., 0., 25.807, 0.113, 0.094, 0.36, 0., 0., 0.72, "", "", "", "", "", "", 
  "", "", "", "", "", "", "", "", "", "", "", 0., 0., "", "", "", 0., 0., "", 
  "", 63.43, 9.7338583*^7, 308.127, 32.6, 7.15, 4.718, 6171.884, 2., 245.465, 
  6., 1., 45.9, 85.847, 2.6, 75.4, 0.704}, {"VNM", "Asia", "Vietnam", 
  "2021-03-08", 2524., 12., 10.857, 35., 0., 0., 25.93, 0.123, 0.112, 0.36, 
  0., 0., 0.72, "", "", "", "", "", "", "", "", "", "", "", "", "", "", "", 
  "", "", 377., 377., "", 377., 377., 0., 0., "", 4., 63.43, 9.7338583*^7, 
  308.127, 32.6, 7.15, 4.718, 6171.884, 2., 245.465, 6., 1., 45.9, 85.847, 
  2.6, 75.4, 0.704}, {"VNM", "Asia", "Vietnam", "2021-03-09", 2526., 2., 
  7.286, 35., 0., 0., 25.951, 0.021, 0.075, 0.36, 0., 0., 0.7, "", "", "", 
  "", "", "", "", "", "", "", "", "", "", "", "", "", "", 522., 522., "", 
  145., 261., 0., 0., "", 3., 63.43, 9.7338583*^7, 308.127, 32.6, 7.15, 
  4.718, 6171.884, 2., 245.465, 6., 1., 45.9, 85.847, 2.6, 75.4, 0.704}, 
 {"VNM", "Asia", "Vietnam", "2021-03-10", 2529., 3., 6.714, 35., 0., 0., 
  25.981, 0.031, 0.069, 0.36, 0., 0., 0.7, "", "", "", "", "", "", "", "", 
  "", "", "", "", "", "", "", "", "", 955., 955., "", 433., 318., 0., 0., "", 
  3., 63.43, 9.7338583*^7, 308.127, 32.6, 7.15, 4.718, 6171.884, 2., 245.465, 
  6., 1., 45.9, 85.847, 2.6, 75.4, 0.704}, {"VNM", "Asia", "Vietnam", 
  "2021-03-11", 2533., 4., 6.429, 35., 0., 0., 26.023, 0.041, 0.066, 0.36, 
  0., 0., 0.7, "", "", "", "", "", "", "", "", "", "", "", "", "", "", "", 
  "", "", 1585., 1585., "", 630., 396., 0., 0., "", 4., 63.43, 9.7338583*^7, 
  308.127, 32.6, 7.15, 4.718, 6171.884, 2., 245.465, 6., 1., 45.9, 85.847, 
  2.6, 75.4, 0.704}, {"VNM", "Asia", "Vietnam", "2021-03-12", 2550., 17., 8., 
  35., 0., 0., 26.197, 0.175, 0.082, 0.36, 0., 0., 0.71, "", "", "", "", "", 
  "", "", "", "", "", "", "", "", "", "", "", "", 5248., 5248., "", 3663., 
  1050., 0.01, 0.01, "", 11., 63.43, 9.7338583*^7, 308.127, 32.6, 7.15, 
  4.718, 6171.884, 2., 245.465, 6., 1., 45.9, 85.847, 2.6, 75.4, 0.704}, 
 {"VNM", "Asia", "Vietnam", "2021-03-13", 2553., 3., 7.429, 35., 0., 0., 
  26.228, 0.031, 0.076, 0.36, 0., 0., 0.7, "", "", "", "", "", "", "", "", 
  "", "", "", "", "", "", "", "", "", 10041., 10041., "", 4793., 1674., 0.01, 
  0.01, "", 17., 63.43, 9.7338583*^7, 308.127, 32.6, 7.15, 4.718, 6171.884, 
  2., 245.465, 6., 1., 45.9, 85.847, 2.6, 75.4, 0.704}, 
 {"VNM", "Asia", "Vietnam", "2021-03-14", 2554., 1., 6., 35., 0., 0., 26.238, 
  0.01, 0.062, 0.36, 0., 0., 0.69, "", "", "", "", "", "", "", "", "", "", 
  "", "", "", "", "", "", "", 11605., 11605., "", 1564., 1658., 0.01, 0.01, 
  "", 17., 63.43, 9.7338583*^7, 308.127, 32.6, 7.15, 4.718, 6171.884, 2., 
  245.465, 6., 1., 45.9, 85.847, 2.6, 75.4, 0.704}, 
 {"VNM", "Asia", "Vietnam", "2021-03-15", 2557., 3., 4.714, 35., 0., 0., 
  26.269, 0.031, 0.048, 0.36, 0., 0., 0.69, "", "", "", "", "", "", "", "", 
  "", 2.482302*^6, 25.502, "", "", "", "", "", "samples tested", 15865., 
  15865., "", 4260., 2213., 0.02, 0.02, "", 23., 63.43, 9.7338583*^7, 
  308.127, 32.6, 7.15, 4.718, 6171.884, 2., 245.465, 6., 1., 45.9, 85.847, 
  2.6, 75.4, 0.704}, {"VNM", "Asia", "Vietnam", "2021-03-16", 2560., 3., 
  4.857, 35., 0., 0., 26.3, 0.031, 0.05, 0.36, 0., 0., 0.69, "", "", "", "", 
  "", "", "", "", "", "", "", "", "", "", "", "", "", 20695., 20695., "", 
  4830., 2882., 0.02, 0.02, "", 30., 63.43, 9.7338583*^7, 308.127, 32.6, 
  7.15, 4.718, 6171.884, 2., 245.465, 6., 1., 45.9, 85.847, 2.6, 75.4, 
  0.704}, {"VNM", "Asia", "Vietnam", "2021-03-17", 2567., 7., 5.429, 35., 0., 
  0., 26.372, 0.072, 0.056, 0.36, 0., 0., 0.69, "", "", "", "", "", "", "", 
  "", "", "", "", "", "", "", "", "", "", 24054., 24054., "", 3359., 3300., 
  0.02, 0.02, "", 34., 63.43, 9.7338583*^7, 308.127, 32.6, 7.15, 4.718, 
  6171.884, 2., 245.465, 6., 1., 45.9, 85.847, 2.6, 75.4, 0.704}, 
 {"VNM", "Asia", "Vietnam", "2021-03-18", 2570., 3., 5.286, 35., 0., 0., 
  26.403, 0.031, 0.054, 0.36, 0., 0., 0.69, "", "", "", "", "", "", "", "", 
  "", "", "", "", "", "", "", "", "", 27546., 27546., "", 3492., 3709., 0.03, 
  0.03, "", 38., 63.43, 9.7338583*^7, 308.127, 32.6, 7.15, 4.718, 6171.884, 
  2., 245.465, 6., 1., 45.9, 85.847, 2.6, 75.4, 0.704}, 
 {"VNM", "Asia", "Vietnam", "2021-03-19", 2571., 1., 3., 35., 0., 0., 26.413, 
  0.01, 0.031, 0.36, 0., 0., 0.7, "", "", "", "", "", "", "", "", "", "", "", 
  "", "", "", "", "", "", 30971., 30971., "", 3425., 3675., 0.03, 0.03, "", 
  38., 63.43, 9.7338583*^7, 308.127, 32.6, 7.15, 4.718, 6171.884, 2., 
  245.465, 6., 1., 45.9, 85.847, 2.6, 75.4, 0.704}, 
 {"VNM", "Asia", "Vietnam", "2021-03-20", 2572., 1., 2.714, 35., 0., 0., 
  26.423, 0.01, 0.028, 0.36, 0., 0., 0.72, "", "", "", "", "", "", "", "", 
  "", "", "", "", "", "", "", "", "", 32361., 32361., "", 1390., 3189., 0.03, 
  0.03, "", 33., 63.43, 9.7338583*^7, 308.127, 32.6, 7.15, 4.718, 6171.884, 
  2., 245.465, 6., 1., 45.9, 85.847, 2.6, 75.4, 0.704}, 
 {"VNM", "Asia", "Vietnam", "2021-03-21", 2572., 0., 2.571, 35., 0., 0., 
  26.423, 0., 0.026, 0.36, 0., 0., 0.74, "", "", "", "", "", "", "", "", "", 
  "", "", "", "", "", "", "", "", 33891., 33891., "", 1530., 3184., 0.03, 
  0.03, "", 33., 63.43, 9.7338583*^7, 308.127, 32.6, 7.15, 4.718, 6171.884, 
  2., 245.465, 6., 1., 45.9, 85.847, 2.6, 75.4, 0.704}, 
 {"VNM", "Asia", "Vietnam", "2021-03-22", 2575., 3., 2.571, 35., 0., 0., 
  26.454, 0.031, 0.026, 0.36, 0., 0., 0.78, "", "", "", "", "", "", "", "", 
  "", "", "", "", "", "", "", "", "", 36082., 36082., "", 2191., 2888., 0.04, 
  0.04, "", 30., 63.43, 9.7338583*^7, 308.127, 32.6, 7.15, 4.718, 6171.884, 
  2., 245.465, 6., 1., 45.9, 85.847, 2.6, 75.4, 0.704}, 
 {"VNM", "Asia", "Vietnam", "2021-03-23", 2575., 0., 2.143, 35., 0., 0., 
  26.454, 0., 0.022, 0.36, 0., 0., 0.82, "", "", "", "", "", "", "", "", "", 
  "", "", "", "", "", "", "", "", 37911., 37911., "", 1829., 2459., 0.04, 
  0.04, "", 25., 56.94, 9.7338583*^7, 308.127, 32.6, 7.15, 4.718, 6171.884, 
  2., 245.465, 6., 1., 45.9, 85.847, 2.6, 75.4, 0.704}, 
 {"VNM", "Asia", "Vietnam", "2021-03-24", 2576., 1., 1.286, 35., 0., 0., 
  26.464, 0.01, 0.013, 0.36, 0., 0., 0.87, "", "", "", "", "", "", "", "", 
  "", "", "", "", "", "", "", "", "", 39817., 39817., "", 1906., 2252., 0.04, 
  0.04, "", 23., 56.94, 9.7338583*^7, 308.127, 32.6, 7.15, 4.718, 6171.884, 
  2., 245.465, 6., 1., 45.9, 85.847, 2.6, 75.4, 0.704}, 
 {"VNM", "Asia", "Vietnam", "2021-03-25", 2579., 3., 1.286, 35., 0., 0., 
  26.495, 0.031, 0.013, 0.36, 0., 0., 0.94, "", "", "", "", "", "", "", "", 
  "", "", "", "", "", "", "", "", "", 42225., 42225., "", 2408., 2097., 0.04, 
  0.04, "", 22., 56.94, 9.7338583*^7, 308.127, 32.6, 7.15, 4.718, 6171.884, 
  2., 245.465, 6., 1., 45.9, 85.847, 2.6, 75.4, 0.704}, 
 {"VNM", "Asia", "Vietnam", "2021-03-26", 2586., 7., 2.143, 35., 0., 0., 
  26.567, 0.072, 0.022, 0.36, 0., 0., 1.01, "", "", "", "", "", "", "", "", 
  "", "", "", "", "", "", "", "", "", 44000., 44000., "", 1775., 1861., 0.05, 
  0.05, "", 19., 56.94, 9.7338583*^7, 308.127, 32.6, 7.15, 4.718, 6171.884, 
  2., 245.465, 6., 1., 45.9, 85.847, 2.6, 75.4, 0.704}, 
 {"VNM", "Asia", "Vietnam", "2021-03-27", 2586., 0., 2., 35., 0., 0., 26.567, 
  0., 0.021, 0.36, 0., 0., 1.06, "", "", "", "", "", "", "", "", "", "", "", 
  "", "", "", "", "", "", 44278., 44278., "", 278., 1702., 0.05, 0.05, "", 
  17., 56.94, 9.7338583*^7, 308.127, 32.6, 7.15, 4.718, 6171.884, 2., 
  245.465, 6., 1., 45.9, 85.847, 2.6, 75.4, 0.704}, 
 {"VNM", "Asia", "Vietnam", "2021-03-28", 2591., 5., 2.714, 35., 0., 0., 
  26.618, 0.051, 0.028, 0.36, 0., 0., 1.12, "", "", "", "", "", "", "", "", 
  "", "", "", "", "", "", "", "", "", 45140., 45140., "", 862., 1607., 0.05, 
  0.05, "", 17., 56.94, 9.7338583*^7, 308.127, 32.6, 7.15, 4.718, 6171.884, 
  2., 245.465, 6., 1., 45.9, 85.847, 2.6, 75.4, 0.704}, 
 {"VNM", "Asia", "Vietnam", "2021-03-29", 2594., 3., 2.714, 35., 0., 0., 
  26.649, 0.031, 0.028, 0.36, 0., 0., 1.17, "", "", "", "", "", "", "", "", 
  "", "", "", "", "", "", "", "", "", 46416., 46416., "", 1276., 1476., 0.05, 
  0.05, "", 15., 56.94, 9.7338583*^7, 308.127, 32.6, 7.15, 4.718, 6171.884, 
  2., 245.465, 6., 1., 45.9, 85.847, 2.6, 75.4, 0.704}, 
 {"VNM", "Asia", "Vietnam", "2021-03-30", 2594., 0., 2.714, 35., 0., 0., 
  26.649, 0., 0.028, 0.36, 0., 0., 1.22, "", "", "", "", "", "", "", "", "", 
  "", "", "", "", "", "", "", "", 48256., 48256., "", 1840., 1478., 0.05, 
  0.05, "", 15., 56.94, 9.7338583*^7, 308.127, 32.6, 7.15, 4.718, 6171.884, 
  2., 245.465, 6., 1., 45.9, 85.847, 2.6, 75.4, 0.704}, 
 {"VNM", "Asia", "Vietnam", "2021-03-31", 2603., 9., 3.857, 35., 0., 0., 
  26.742, 0.092, 0.04, 0.36, 0., 0., 1.3, "", "", "", "", "", "", "", "", "", 
  "", "", "", "", "", "", "", "", 49743., 49743., "", 1487., 1418., 0.05, 
  0.05, "", 15., 56.94, 9.7338583*^7, 308.127, 32.6, 7.15, 4.718, 6171.884, 
  2., 245.465, 6., 1., 45.9, 85.847, 2.6, 75.4, 0.704}, 
 {"VNM", "Asia", "Vietnam", "2021-04-01", 2617., 14., 5.429, 35., 0., 0., 
  26.886, 0.144, 0.056, 0.36, 0., 0., 1.34, "", "", "", "", "", "", "", "", 
  "", "", "", "", "", "", "", "", "", 51216., 51216., "", 1473., 1284., 0.05, 
  0.05, "", 13., 56.94, 9.7338583*^7, 308.127, 32.6, 7.15, 4.718, 6171.884, 
  2., 245.465, 6., 1., 45.9, 85.847, 2.6, 75.4, 0.704}, 
 {"VNM", "Asia", "Vietnam", "2021-04-02", 2620., 3., 4.857, 35., 0., 0., 
  26.916, 0.031, 0.05, 0.36, 0., 0., 1.33, "", "", "", "", "", "", "", "", 
  "", "", "", "", "", "", "", "", "", 52091., 52091., "", 875., 1156., 0.05, 
  0.05, "", 12., 56.94, 9.7338583*^7, 308.127, 32.6, 7.15, 4.718, 6171.884, 
  2., 245.465, 6., 1., 45.9, 85.847, 2.6, 75.4, 0.704}, 
 {"VNM", "Asia", "Vietnam", "2021-04-03", 2626., 6., 5.714, 35., 0., 0., 
  26.978, 0.062, 0.059, 0.36, 0., 0., 1.34, "", "", "", "", "", "", "", "", 
  "", "", "", "", "", "", "", "", "", 52335., 52335., "", 244., 1151., 0.05, 
  0.05, "", 12., 56.94, 9.7338583*^7, 308.127, 32.6, 7.15, 4.718, 6171.884, 
  2., 245.465, 6., 1., 45.9, 85.847, 2.6, 75.4, 0.704}, 
 {"VNM", "Asia", "Vietnam", "2021-04-04", 2631., 5., 5.714, 35., 0., 0., 
  27.029, 0.051, 0.059, 0.36, 0., 0., 1.35, "", "", "", "", "", "", "", "", 
  "", "", "", "", "", "", "", "", "", 52413., 52413., "", 78., 1039., 0.05, 
  0.05, "", 11., 56.94, 9.7338583*^7, 308.127, 32.6, 7.15, 4.718, 6171.884, 
  2., 245.465, 6., 1., 45.9, 85.847, 2.6, 75.4, 0.704}, 
 {"VNM", "Asia", "Vietnam", "2021-04-05", 2637., 6., 6.143, 35., 0., 0., 
  27.091, 0.062, 0.063, 0.36, 0., 0., 1.36, "", "", "", "", "", "", "", "", 
  "", "", "", "", "", "", "", "", "", 52868., 52868., "", 455., 922., 0.05, 
  0.05, "", 9., 56.94, 9.7338583*^7, 308.127, 32.6, 7.15, 4.718, 6171.884, 
  2., 245.465, 6., 1., 45.9, 85.847, 2.6, 75.4, 0.704}, 
 {"VNM", "Asia", "Vietnam", "2021-04-06", 2648., 11., 7.714, 35., 0., 0., 
  27.204, 0.113, 0.079, 0.36, 0., 0., 1.38, "", "", "", "", "", "", "", "", 
  "", "", "", "", "", "", "", "", "", 53953., 53953., "", 1085., 814., 0.06, 
  0.06, "", 8., 56.94, 9.7338583*^7, 308.127, 32.6, 7.15, 4.718, 6171.884, 
  2., 245.465, 6., 1., 45.9, 85.847, 2.6, 75.4, 0.704}, 
 {"VNM", "Asia", "Vietnam", "2021-04-07", 2659., 11., 8., 35., 0., 0., 
  27.317, 0.113, 0.082, 0.36, 0., 0., 1.38, "", "", "", "", "", "", "", "", 
  "", "", "", "", "", "", "", "", "", 55151., 55151., "", 1198., 773., 0.06, 
  0.06, "", 8., 56.94, 9.7338583*^7, 308.127, 32.6, 7.15, 4.718, 6171.884, 
  2., 245.465, 6., 1., 45.9, 85.847, 2.6, 75.4, 0.704}, 
 {"VNM", "Asia", "Vietnam", "2021-04-08", 2668., 9., 7.286, 35., 0., 0., 
  27.409, 0.092, 0.075, 0.36, 0., 0., 1.37, "", "", "", "", "", "", "", "", 
  "", "", "", "", "", "", "", "", "", 56359., "", "", 1208., 735., 0.06, "", 
  "", 8., 56.94, 9.7338583*^7, 308.127, 32.6, 7.15, 4.718, 6171.884, 2., 
  245.465, 6., 1., 45.9, 85.847, 2.6, 75.4, 0.704}, 
 {"VNM", "Asia", "Vietnam", "2021-04-09", 2683., 15., 9., 35., 0., 0., 
  27.564, 0.154, 0.092, 0.36, 0., 0., 1.37, "", "", "", "", "", "", "", "", 
  "", "", "", "", "", "", "", "", "", 58037., 58037., "", 1678., 849., 0.06, 
  0.06, "", 9., 56.94, 9.7338583*^7, 308.127, 32.6, 7.15, 4.718, 6171.884, 
  2., 245.465, 6., 1., 45.9, 85.847, 2.6, 75.4, 0.704}, 
 {"VNM", "Asia", "Vietnam", "2021-04-10", 2692., 9., 9.429, 35., 0., 0., 
  27.656, 0.092, 0.097, 0.36, 0., 0., 1.35, "", "", "", "", "", "", "", "", 
  "", "", "", "", "", "", "", "", "", 58248., 58248., "", 211., 845., 0.06, 
  0.06, "", 9., 56.94, 9.7338583*^7, 308.127, 32.6, 7.15, 4.718, 6171.884, 
  2., 245.465, 6., 1., 45.9, 85.847, 2.6, 75.4, 0.704}, 
 {"VNM", "Asia", "Vietnam", "2021-04-11", 2693., 1., 8.857, 35., 0., 0., 
  27.666, 0.01, 0.091, 0.36, 0., 0., 1.34, "", "", "", "", "", "", "", "", 
  "", "", "", "", "", "", "", "", "", 58418., 58418., "", 170., 858., 0.06, 
  0.06, "", 9., 56.94, 9.7338583*^7, 308.127, 32.6, 7.15, 4.718, 6171.884, 
  2., 245.465, 6., 1., 45.9, 85.847, 2.6, 75.4, 0.704}, 
 {"VNM", "Asia", "Vietnam", "2021-04-12", 2705., 12., 9.714, 35., 0., 0., 
  27.79, 0.123, 0.1, 0.36, 0., 0., 1.35, "", "", "", "", "", "", "", "", "", 
  "", "", "", "", "", "", "", "", 59249., 59249., "", 831., 912., 0.06, 0.06, 
  "", 9., 56.94, 9.7338583*^7, 308.127, 32.6, 7.15, 4.718, 6171.884, 2., 
  245.465, 6., 1., 45.9, 85.847, 2.6, 75.4, 0.704}, 
 {"VNM", "Asia", "Vietnam", "2021-04-13", 2714., 9., 9.429, 35., 0., 0., 
  27.882, 0.092, 0.097, 0.36, 0., 0., 1.35, "", "", "", "", "", "", "", "", 
  "", "", "", "", "", "", "", "", "", 60139., 60139., "", 890., 884., 0.06, 
  0.06, "", 9., 51.39, 9.7338583*^7, 308.127, 32.6, 7.15, 4.718, 6171.884, 
  2., 245.465, 6., 1., 45.9, 85.847, 2.6, 75.4, 0.704}, 
 {"VNM", "Asia", "Vietnam", "2021-04-14", 2733., 19., 10.571, 35., 0., 0., 
  28.077, 0.195, 0.109, 0.36, 0., 0., 1.35, "", "", "", "", "", "", "", "", 
  "", "", "", "", "", "", "", "", "", 62028., 62028., "", 1889., 982., 0.06, 
  0.06, "", 10., 51.39, 9.7338583*^7, 308.127, 32.6, 7.15, 4.718, 6171.884, 
  2., 245.465, 6., 1., 45.9, 85.847, 2.6, 75.4, 0.704}, 
 {"VNM", "Asia", "Vietnam", "2021-04-15", 2758., 25., 12.857, 35., 0., 0., 
  28.334, 0.257, 0.132, 0.36, 0., 0., 1.33, "", "", "", "", "", "", "", "", 
  "", "", "", "", "", "", "", "", "", 63758., 63758., "", 1730., 1057., 0.07, 
  0.07, "", 11., 51.39, 9.7338583*^7, 308.127, 32.6, 7.15, 4.718, 6171.884, 
  2., 245.465, 6., 1., 45.9, 85.847, 2.6, 75.4, 0.704}, 
 {"VNM", "Asia", "Vietnam", "2021-04-16", 2772., 14., 12.714, 35., 0., 0., 
  28.478, 0.144, 0.131, 0.36, 0., 0., 1.3, "", "", "", "", "", "", "", "", 
  "", "", "", "", "", "", "", "", "", 66366., 66366., "", 2608., 1190., 0.07, 
  0.07, "", 12., 51.39, 9.7338583*^7, 308.127, 32.6, 7.15, 4.718, 6171.884, 
  2., 245.465, 6., 1., 45.9, 85.847, 2.6, 75.4, 0.704}, 
 {"VNM", "Asia", "Vietnam", "2021-04-17", 2781., 9., 12.714, 35., 0., 0., 
  28.57, 0.092, 0.131, 0.36, 0., 0., 1.26, "", "", "", "", "", "", "", "", 
  "", "", "", "", "", "", "", "", "", 67789., 67789., "", 1423., 1363., 0.07, 
  0.07, "", 14., 51.39, 9.7338583*^7, 308.127, 32.6, 7.15, 4.718, 6171.884, 
  2., 245.465, 6., 1., 45.9, 85.847, 2.6, 75.4, 0.704}, 
 {"VNM", "Asia", "Vietnam", "2021-04-18", 2785., 4., 13.143, 35., 0., 0., 
  28.611, 0.041, 0.135, 0.36, 0., 0., 1.24, "", "", "", "", "", "", "", "", 
  "", "", "", "", "", "", "", "", "", 79182., 79182., "", 11393., 2966., 
  0.08, 0.08, "", 30., 51.39, 9.7338583*^7, 308.127, 32.6, 7.15, 4.718, 
  6171.884, 2., 245.465, 6., 1., 45.9, 85.847, 2.6, 75.4, 0.704}, 
 {"VNM", "Asia", "Vietnam", "2021-04-19", 2791., 6., 12.286, 35., 0., 0., 
  28.673, 0.062, 0.126, 0.36, 0., 0., 1.23, "", "", "", "", "", "", "", "", 
  "", "", "", "", "", "", "", "", "", 80857., 80857., "", 1675., 3087., 0.08, 
  0.08, "", 32., 51.39, 9.7338583*^7, 308.127, 32.6, 7.15, 4.718, 6171.884, 
  2., 245.465, 6., 1., 45.9, 85.847, 2.6, 75.4, 0.704}, 
 {"VNM", "Asia", "Vietnam", "2021-04-20", 2800., 9., 12.286, 35., 0., 0., 
  28.766, 0.092, 0.126, 0.36, 0., 0., 1.23, "", "", "", "", "", "", "", "", 
  "", "", "", "", "", "", "", "", "", 106929., 106929., "", 26072., 6684., 
  0.11, 0.11, "", 69., 51.39, 9.7338583*^7, 308.127, 32.6, 7.15, 4.718, 
  6171.884, 2., 245.465, 6., 1., 45.9, 85.847, 2.6, 75.4, 0.704}, 
 {"VNM", "Asia", "Vietnam", "2021-04-21", 2812., 12., 11.286, 35., 0., 0., 
  28.889, 0.123, 0.116, 0.36, 0., 0., 1.24, "", "", "", "", "", "", "", "", 
  "", "", "", "", "", "", "", "", "", 108897., 108897., "", 1968., 6696., 
  0.11, 0.11, "", 69., 51.39, 9.7338583*^7, 308.127, 32.6, 7.15, 4.718, 
  6171.884, 2., 245.465, 6., 1., 45.9, 85.847, 2.6, 75.4, 0.704}, 
 {"VNM", "Asia", "Vietnam", "2021-04-22", 2824., 12., 9.429, 35., 0., 0., 
  29.012, 0.123, 0.097, 0.36, 0., 0., 1.24, "", "", "", "", "", "", "", "", 
  "", "", "", "", "", "", "", "", "", 128610., 128610., "", 19713., 9265., 
  0.13, 0.13, "", 95., 51.39, 9.7338583*^7, 308.127, 32.6, 7.15, 4.718, 
  6171.884, 2., 245.465, 6., 1., 45.9, 85.847, 2.6, 75.4, 0.704}, 
 {"VNM", "Asia", "Vietnam", "2021-04-23", 2830., 6., 8.286, 35., 0., 0., 
  29.074, 0.062, 0.085, 0.36, 0., 0., 1.26, "", "", "", "", "", "", "", "", 
  "", "", "", "", "", "", "", "", "", 176037., 176037., "", 47427., 15667., 
  0.18, 0.18, "", 161., 51.39, 9.7338583*^7, 308.127, 32.6, 7.15, 4.718, 
  6171.884, 2., 245.465, 6., 1., 45.9, 85.847, 2.6, 75.4, 0.704}, 
 {"VNM", "Asia", "Vietnam", "2021-04-24", 2833., 3., 7.429, 35., 0., 0., 
  29.105, 0.031, 0.076, 0.36, 0., 0., 1.29, "", "", "", "", "", "", "", "", 
  "", "", "", "", "", "", "", "", "", 198972., 198972., "", 22935., 18740., 
  0.2, 0.2, "", 193., 51.39, 9.7338583*^7, 308.127, 32.6, 7.15, 4.718, 
  6171.884, 2., 245.465, 6., 1., 45.9, 85.847, 2.6, 75.4, 0.704}, 
 {"VNM", "Asia", "Vietnam", "2021-04-25", 2843., 10., 8.286, 35., 0., 0., 
  29.207, 0.103, 0.085, 0.36, 0., 0., 1.34, "", "", "", "", "", "", "", "", 
  "", "", "", "", "", "", "", "", "", 209632., 209632., "", 10660., 18636., 
  0.22, 0.22, "", 191., 51.39, 9.7338583*^7, 308.127, 32.6, 7.15, 4.718, 
  6171.884, 2., 245.465, 6., 1., 45.9, 85.847, 2.6, 75.4, 0.704}, 
 {"VNM", "Asia", "Vietnam", "2021-04-26", 2852., 9., 8.714, 35., 0., 0., 
  29.3, 0.092, 0.09, 0.36, 0., 0., 1.4, "", "", "", "", "", "", "", "", "", 
  "", "", "", "", "", "", "", "", 259736., 259736., "", 50104., 25554., 0.27, 
  0.27, "", 263., 51.39, 9.7338583*^7, 308.127, 32.6, 7.15, 4.718, 6171.884, 
  2., 245.465, 6., 1., 45.9, 85.847, 2.6, 75.4, 0.704}, 
 {"VNM", "Asia", "Vietnam", "2021-04-27", 2857., 5., 8.143, 35., 0., 0., 
  29.351, 0.051, 0.084, 0.36, 0., 0., 1.46, "", "", "", "", "", "", "", "", 
  "", "", "", "", "", "", "", "", "", 318792., 318792., "", 59056., 30266., 
  0.33, 0.33, "", 311., 69.91, 9.7338583*^7, 308.127, 32.6, 7.15, 4.718, 
  6171.884, 2., 245.465, 6., 1., 45.9, 85.847, 2.6, 75.4, 0.704}, 
 {"VNM", "Asia", "Vietnam", "2021-04-28", 2865., 8., 7.571, 35., 0., 0., 
  29.433, 0.082, 0.078, 0.36, 0., 0., 1.53, "", "", "", "", "", "", "", "", 
  "", 2.775505*^6, 28.514, "", "", "", "", "", "samples tested", 425638., 
  425638., "", 106846., 45249., 0.44, 0.44, "", 465., 69.91, 9.7338583*^7, 
  308.127, 32.6, 7.15, 4.718, 6171.884, 2., 245.465, 6., 1., 45.9, 85.847, 
  2.6, 75.4, 0.704}, {"VNM", "Asia", "Vietnam", "2021-04-29", 2910., 45., 
  12.286, 35., 0., 0., 29.896, 0.462, 0.126, 0.36, 0., 0., 1.61, "", "", "", 
  "", "", "", "", "", "", "", "", "", "", "", "", "", "samples tested", 
  506435., 506435., "", 80797., 53975., 0.52, 0.52, "", 555., 69.91, 
  9.7338583*^7, 308.127, 32.6, 7.15, 4.718, 6171.884, 2., 245.465, 6., 1., 
  45.9, 85.847, 2.6, 75.4, 0.704}, {"VNM", "Asia", "Vietnam", "2021-04-30", 
  2928., 18., 14., 35., 0., 0., 30.081, 0.185, 0.144, 0.36, 0., 0., 1.63, "", 
  "", "", "", "", "", "", "", "", "", "", "", "", "", "", "", 
  "samples tested", 519262., 509855., 9407., 12827., 49032., 0.53, 0.52, 
  0.01, 504., 69.91, 9.7338583*^7, 308.127, 32.6, 7.15, 4.718, 6171.884, 2., 
  245.465, 6., 1., 45.9, 85.847, 2.6, 75.4, 0.704}, 
 {"VNM", "Asia", "Vietnam", "2021-05-01", 2942., 14., 15.571, 35., 0., 0., 
  30.224, 0.144, 0.16, 0.36, 0., 0., 1.65, "", "", "", "", "", "", "", "", 
  "", "", "", "", "", "", "", "", "samples tested", "", 511435., "", "", 
  51087., "", 0.53, "", 525., 69.91, 9.7338583*^7, 308.127, 32.6, 7.15, 
  4.718, 6171.884, 2., 245.465, 6., 1., 45.9, 85.847, 2.6, 75.4, 0.704}, 
 {"VNM", "Asia", "Vietnam", "2021-05-02", 2962., 20., 17., 35., 0., 0., 
  30.43, 0.205, 0.175, 0.36, 0., 0., 1.69, "", "", "", "", "", "", "", "", 
  "", "", "", "", "", "", "", "", "samples tested", "", 532247., "", "", 
  54895., "", 0.55, "", 564., 69.91, 9.7338583*^7, 308.127, 32.6, 7.15, 
  4.718, 6171.884, 2., 245.465, 6., 1., 45.9, 85.847, 2.6, 75.4, 0.704}, 
 {"VNM", "Asia", "Vietnam", "2021-05-03", 2985., 23., 19., 35., 0., 0., 
  30.666, 0.236, 0.195, 0.36, 0., 0., 1.73, "", "", "", "", "", "", "", "", 
  "", "", "", "", "", "", "", "", "samples tested", "", 539062., "", "", 
  53069., "", 0.55, "", 545., 69.91, 9.7338583*^7, 308.127, 32.6, 7.15, 
  4.718, 6171.884, 2., 245.465, 6., 1., 45.9, 85.847, 2.6, 75.4, 0.704}, 
 {"VNM", "Asia", "Vietnam", "2021-05-04", 2995., 10., 19.714, 35., 0., 0., 
  30.769, 0.103, 0.203, 0.36, 0., 0., 1.77, "", "", "", "", "", "", "", "", 
  "", "", "", "", "", "", "", "", "samples tested", "", 585539., "", "", 
  49964., "", 0.6, "", 513., 69.91, 9.7338583*^7, 308.127, 32.6, 7.15, 4.718, 
  6171.884, 2., 245.465, 6., 1., 45.9, 85.847, 2.6, 75.4, 0.704}, 
 {"VNM", "Asia", "Vietnam", "2021-05-05", 3030., 35., 23.571, 35., 0., 0., 
  31.128, 0.36, 0.242, 0.36, 0., 0., 1.83, "", "", "", "", "", "", "", "", 
  "", "", "", "", 27427., 0.282, 0.001, 1163.6, "samples tested", "", 
  675956., "", "", 40031., "", 0.69, "", 411., 69.91, 9.7338583*^7, 308.127, 
  32.6, 7.15, 4.718, 6171.884, 2., 245.465, 6., 1., 45.9, 85.847, 2.6, 75.4, 
  0.704}, {"VNM", "Asia", "Vietnam", "2021-05-06", 3090., 60., 25.714, 35., 
  0., 0., 31.745, 0.616, 0.264, 0.36, 0., 0., 1.89, "", "", "", "", "", "", 
  "", "", "", "", "", "", 27427., 0.282, 0.001, 1066.6, "samples tested", "", 
  747827., "", "", 33820., "", 0.77, "", 347., 69.91, 9.7338583*^7, 308.127, 
  32.6, 7.15, 4.718, 6171.884, 2., 245.465, 6., 1., 45.9, 85.847, 2.6, 75.4, 
  0.704}, {"VNM", "Asia", "Vietnam", "2021-05-07", 3137., 47., 29.857, 35., 
  0., 0., 32.228, 0.483, 0.307, 0.36, 0., 0., 1.92, "", "", "", "", "", "", 
  "", "", "", "", "", "", 27427., 0.282, 0.001, 918.6, "samples tested", "", 
  801957., "", "", 37319., "", 0.82, "", 383., 69.91, 9.7338583*^7, 308.127, 
  32.6, 7.15, 4.718, 6171.884, 2., 245.465, 6., 1., 45.9, 85.847, 2.6, 75.4, 
  0.704}, {"VNM", "Asia", "Vietnam", "2021-05-08", 3245., 108., 43.286, 35., 
  0., 0., 33.337, 1.11, 0.445, 0.36, 0., 0., 1.95, "", "", "", "", "", "", 
  "", "", "", "", "", "", 27427., 0.282, 0.002, 633.6, "samples tested", "", 
  832635., "", "", 37319., "", 0.86, "", 383., 69.91, 9.7338583*^7, 308.127, 
  32.6, 7.15, 4.718, 6171.884, 2., 245.465, 6., 1., 45.9, 85.847, 2.6, 75.4, 
  0.704}, {"VNM", "Asia", "Vietnam", "2021-05-09", 3412., 167., 64.286, 35., 
  0., 0., 35.053, 1.716, 0.66, 0.36, 0., 0., 1.94, "", "", "", "", "", "", 
  "", "", "", "", "", "", 27427., 0.282, 0.002, 426.6, "samples tested", "", 
  851513., "", "", 37319., "", 0.87, "", 383., 69.91, 9.7338583*^7, 308.127, 
  32.6, 7.15, 4.718, 6171.884, 2., 245.465, 6., 1., 45.9, 85.847, 2.6, 75.4, 
  0.704}, {"VNM", "Asia", "Vietnam", "2021-05-10", 3489., 77., 72., 35., 0., 
  0., 35.844, 0.791, 0.74, 0.36, 0., 0., 1.89, "", "", "", "", "", "", "", 
  "", "", "", "", "", 27427., 0.282, 0.003, 380.9, "samples tested", 892454., 
  "", "", "", 37319., 0.92, "", "", 383., 69.91, 9.7338583*^7, 308.127, 32.6, 
  7.15, 4.718, 6171.884, 2., 245.465, 6., 1., 45.9, 85.847, 2.6, 75.4, 
  0.704}, {"VNM", "Asia", "Vietnam", "2021-05-11", 3571., 82., 82.286, 35., 
  0., 0., 36.686, 0.842, 0.845, 0.36, 0., 0., 1.83, "", "", "", "", "", "", 
  "", "", "", "", "", "", 27427., 0.282, 0.003, 333.3, "samples tested", "", 
  887705., "", "", 35529., "", 0.91, "", 365., 71.76, 9.7338583*^7, 308.127, 
  32.6, 7.15, 4.718, 6171.884, 2., 245.465, 6., 1., 45.9, 85.847, 2.6, 75.4, 
  0.704}, {"VNM", "Asia", "Vietnam", "2021-05-12", 3658., 87., 89.714, 35., 
  0., 0., 37.58, 0.894, 0.922, 0.36, 0., 0., 1.79, "", "", "", "", "", "", 
  "", "", "", "", "", "", 27427., 0.282, 0.003, 305.7, "samples tested", 
  942030., "", "", "", 33739., 0.97, "", "", 347., 71.76, 9.7338583*^7, 
  308.127, 32.6, 7.15, 4.718, 6171.884, 2., 245.465, 6., 1., 45.9, 85.847, 
  2.6, 75.4, 0.704}, {"VNM", "Asia", "Vietnam", "2021-05-13", 3740., 82., 
  92.857, 35., 0., 0., 38.423, 0.842, 0.954, 0.36, 0., 0., 1.75, "", "", "", 
  "", "", "", "", "", "", "", "", "", 27427., 0.282, 0.003, 295.4, 
  "samples tested", 959182., "", "", 17152., 30858., 0.99, "", "", 317., 
  71.76, 9.7338583*^7, 308.127, 32.6, 7.15, 4.718, 6171.884, 2., 245.465, 6., 
  1., 45.9, 85.847, 2.6, 75.4, 0.704}, {"VNM", "Asia", "Vietnam", 
  "2021-05-14", 3816., 76., 97., 35., 0., 0., 39.203, 0.781, 0.997, 0.36, 0., 
  0., 1.74, "", "", "", "", "", "", "", "", "", "", "", "", 27427., 0.282, 
  0.004, 282.8, "samples tested", 969697., 948655., 21042., 10515., 27029., 
  1., 0.97, 0.02, 278., 71.76, 9.7338583*^7, 308.127, 32.6, 7.15, 4.718, 
  6171.884, 2., 245.465, 6., 1., 45.9, 85.847, 2.6, 75.4, 0.704}, 
 {"VNM", "Asia", "Vietnam", "2021-05-15", 4112., 296., 123.857, 36., 1., 
  0.143, 42.244, 3.041, 1.272, 0.37, 0.01, 0.001, 1.74, "", "", "", "", "", 
  "", "", "", "", "", "", "", 27427., 0.282, 0.005, 221.4, "samples tested", 
  977032., 954520., 22512., 7335., 22745., 1., 0.98, 0.02, 234., 71.76, 
  9.7338583*^7, 308.127, 32.6, 7.15, 4.718, 6171.884, 2., 245.465, 6., 1., 
  45.9, 85.847, 2.6, 75.4, 0.704}, {"VNM", "Asia", "Vietnam", "2021-05-16", 
  4212., 100., 114.286, 37., 1., 0.286, 43.272, 1.027, 1.174, 0.38, 0.01, 
  0.003, 1.69, "", "", "", "", "", "", "", "", "", "", "", "", 27427., 0.282, 
  0.004, 240., "samples tested", 979238., 956677., 22561., 2206., 17729., 
  1.01, 0.98, 0.02, 182., 71.76, 9.7338583*^7, 308.127, 32.6, 7.15, 4.718, 
  6171.884, 2., 245.465, 6., 1., 45.9, 85.847, 2.6, 75.4, 0.704}, 
 {"VNM", "Asia", "Vietnam", "2021-05-17", 4359., 147., 124.286, 37., 0., 
  0.286, 44.782, 1.51, 1.277, 0.38, 0., 0.003, 1.65, "", "", "", "", "", "", 
  "", "", "", "", "", "", 27427., 0.282, 0.005, 220.7, "samples tested", "", 
  "", "", "", 14695., "", "", "", 151., 71.76, 9.7338583*^7, 308.127, 32.6, 
  7.15, 4.718, 6171.884, 2., 245.465, 6., 1., 45.9, 85.847, 2.6, 75.4, 
  0.704}, {"VNM", "Asia", "Vietnam", "2021-05-18", 4512., 153., 134.429, 37., 
  0., 0.286, 46.354, 1.572, 1.381, 0.38, 0., 0.003, 1.61, "", "", "", "", "", 
  "", "", "", "", 3.324043*^6, 34.149, "", 27427., 0.282, 0.005, 204., 
  "samples tested", 1.011395*^6, 982543., 28852., "", 13450., 1.04, 1.01, 
  0.03, 138., 77.31, 9.7338583*^7, 308.127, 32.6, 7.15, 4.718, 6171.884, 2., 
  245.465, 6., 1., 45.9, 85.847, 2.6, 75.4, 0.704}, 
 {"VNM", "Asia", "Vietnam", "2021-05-19", 4720., 208., 151.714, 37., 0., 
  0.286, 48.491, 2.137, 1.559, 0.38, 0., 0.003, 1.57, "", "", "", "", "", "", 
  "", "", "", "", "", "", 34182., 0.351, 0.004, 225.3, "samples tested", "", 
  "", "", "", 10490., "", "", "", 108., 77.31, 9.7338583*^7, 308.127, 32.6, 
  7.15, 4.718, 6171.884, 2., 245.465, 6., 1., 45.9, 85.847, 2.6, 75.4, 
  0.704}, {"VNM", "Asia", "Vietnam", "2021-05-20", 4809., 89., 152.714, 39., 
  2., 0.571, 49.405, 0.914, 1.569, 0.401, 0.021, 0.006, 1.53, "", "", "", "", 
  "", "", "", "", "", "", "", "", 40936., 0.421, 0.004, 268.1, 
  "samples tested", "", "", "", "", 8621., "", "", "", 89., 77.31, 
  9.7338583*^7, 308.127, 32.6, 7.15, 4.718, 6171.884, 2., 245.465, 6., 1., 
  45.9, 85.847, 2.6, 75.4, 0.704}, {"VNM", "Asia", "Vietnam", "2021-05-21", 
  4941., 132., 160.714, 41., 2., 0.857, 50.761, 1.356, 1.651, 0.421, 0.021, 
  0.009, 1.51, "", "", "", "", "", "", "", "", "", 3.548172*^6, 36.452, "", 
  47691., 0.49, 0.003, 296.7, "samples tested", "", "", "", "", 7699., "", 
  "", "", 79., 77.31, 9.7338583*^7, 308.127, 32.6, 7.15, 4.718, 6171.884, 2., 
  245.465, 6., 1., 45.9, 85.847, 2.6, 75.4, 0.704}, 
 {"VNM", "Asia", "Vietnam", "2021-05-22", 5119., 178., 143.857, 42., 1., 
  0.857, 52.59, 1.829, 1.478, 0.431, 0.01, 0.009, 1.5, "", "", "", "", "", 
  "", "", "", 44757., 3.592929*^6, 36.912, 0.46, 50167., 0.515, 0.003, 348.7, 
  "samples tested", 1.027659*^6, 998698., 28961., "", 7232., 1.06, 1.03, 
  0.03, 74., 77.31, 9.7338583*^7, 308.127, 32.6, 7.15, 4.718, 6171.884, 2., 
  245.465, 6., 1., 45.9, 85.847, 2.6, 75.4, 0.704}, 
 {"VNM", "Asia", "Vietnam", "2021-05-23", 5275., 156., 151.857, 43., 1., 
  0.857, 54.192, 1.603, 1.56, 0.442, 0.01, 0.009, 1.5, "", "", "", "", "", 
  "", "", "", 37654., 3.630583*^6, 37.298, 0.387, 51628., 0.53, 0.003, 340., 
  "samples tested", "", "", "", "", 7175., "", "", "", 74., 77.31, 
  9.7338583*^7, 308.127, 32.6, 7.15, 4.718, 6171.884, 2., 245.465, 6., 1., 
  45.9, 85.847, 2.6, 75.4, 0.704}, {"VNM", "Asia", "Vietnam", "2021-05-24", 
  5404., 129., 149.286, 44., 1., 1., 55.518, 1.325, 1.534, 0.452, 0.01, 0.01, 
  1.5, "", "", "", "", "", "", "", "", 35933., 3.666516*^6, 37.668, 0.369, 
  52843., 0.543, 0.003, 354., "samples tested", "", "", "", "", 5135., "", 
  "", "", 53., 77.31, 9.7338583*^7, 308.127, 32.6, 7.15, 4.718, 6171.884, 2., 
  245.465, 6., 1., 45.9, 85.847, 2.6, 75.4, 0.704}, 
 {"VNM", "Asia", "Vietnam", "2021-05-25", 5931., 527., 202.714, 44., 0., 1., 
  60.932, 5.414, 2.083, 0.452, 0., 0.01, 1.5, "", "", "", "", "", "", "", "", 
  77461., 3.743977*^6, 38.463, 0.796, 59991., 0.616, 0.003, 295.9, 
  "samples tested", "", "", "", "", 3096., "", "", "", 32., 77.31, 
  9.7338583*^7, 308.127, 32.6, 7.15, 4.718, 6171.884, 2., 245.465, 6., 1., 
  45.9, 85.847, 2.6, 75.4, 0.704}, {"VNM", "Asia", "Vietnam", "2021-05-26", 
  6086., 155., 195.143, 45., 1., 1.143, 62.524, 1.592, 2.005, 0.462, 0.01, 
  0.012, 1.45, "", "", "", "", "", "", "", "", 53743., 3.79772*^6, 39.016, 
  0.552, 56995., 0.586, 0.003, 292.1, "samples tested", 1.034867*^6, 
  1.005906*^6, 28961., "", 2772., 1.06, 1.03, 0.03, 28., 77.31, 9.7338583*^7, 
  308.127, 32.6, 7.15, 4.718, 6171.884, 2., 245.465, 6., 1., 45.9, 85.847, 
  2.6, 75.4, 0.704}, {"VNM", "Asia", "Vietnam", "2021-05-27", 6356., 270., 
  221., 46., 1., 1., 65.298, 2.774, 2.27, 0.473, 0.01, 0.01, 1.42, "", "", 
  "", "", "", "", "", "", "", "", "", "", 55728., 0.573, 0.004, 252.2, 
  "samples tested", "", "", "", "", 4112., "", "", "", 42., 77.31, 
  9.7338583*^7, 308.127, 32.6, 7.15, 4.718, 6171.884, 2., 245.465, 6., 1., 
  45.9, 85.847, 2.6, 75.4, 0.704}, {"VNM", "Asia", "Vietnam", "2021-05-28", 
  6396., 40., 207.857, 47., 1., 0.857, 65.709, 0.411, 2.135, 0.483, 0.01, 
  0.009, 1.39, "", "", "", "", "", "", "", "", "", 3.929395*^6, 40.368, "", 
  54460., 0.559, 0.004, 262., "samples tested", "", "", "", "", 5452., "", 
  "", "", 56., 77.31, 9.7338583*^7, 308.127, 32.6, 7.15, 4.718, 6171.884, 2., 
  245.465, 6., 1., 45.9, 85.847, 2.6, 75.4, 0.704}, 
 {"VNM", "Asia", "Vietnam", "2021-05-29", 6908., 512., 255.571, 47., 0., 
  0.714, 70.969, 5.26, 2.626, 0.483, 0., 0.007, 1.38, "", "", "", "", "", "", 
  "", "", 53211., 3.982606*^6, 40.915, 0.547, 55668., 0.572, 0.005, 217.8, 
  "samples tested", "", "", "", "", 6792., "", "", "", 70., 77.31, 
  9.7338583*^7, 308.127, 32.6, 7.15, 4.718, 6171.884, 2., 245.465, 6., 1., 
  45.9, 85.847, 2.6, 75.4, 0.704}, {"VNM", "Asia", "Vietnam", "2021-05-30", 
  7107., 199., 261.714, 47., 0., 0.571, 73.013, 2.044, 2.689, 0.483, 0., 
  0.006, 1.35, "", "", "", "", "", "", "", "", 72199., 4.054805*^6, 41.657, 
  0.742, 60603., 0.623, 0.004, 231.6, "samples tested", "", "", "", "", 
  8456., "", "", "", 87., 77.31, 9.7338583*^7, 308.127, 32.6, 7.15, 4.718, 
  6171.884, 2., 245.465, 6., 1., 45.9, 85.847, 2.6, 75.4, 0.704}, 
 {"VNM", "Asia", "Vietnam", "2021-05-31", 7432., 325., 289.714, 47., 0., 
  0.429, 76.352, 3.339, 2.976, 0.483, 0., 0.004, 1.33, "", "", "", "", "", 
  "", "", "", "", "", "", "", 62668., 0.644, 0.005, 216.3, "samples tested", 
  1.102099*^6, 1.071497*^6, 30602., "", 10119., 1.13, 1.1, 0.03, 104., 77.31, 
  9.7338583*^7, 308.127, 32.6, 7.15, 4.718, 6171.884, 2., 245.465, 6., 1., 
  45.9, 85.847, 2.6, 75.4, 0.704}, {"VNM", "Asia", "Vietnam", "2021-06-01", 
  7625., 193., 242., 48., 1., 0.571, 78.335, 1.983, 2.486, 0.493, 0.01, 
  0.006, 1.29, "", "", "", "", "", "", "", "", "", "", "", "", 58800., 0.604, 
  0.004, 243., "samples tested", "", "", "", "", 10434., "", "", "", 107., 
  "", 9.7338583*^7, 308.127, 32.6, 7.15, 4.718, 6171.884, 2., 245.465, 6., 
  1., 45.9, 85.847, 2.6, 75.4, 0.704}, {"VNM", "Asia", "Vietnam", 
  "2021-06-02", 7870., 245., 254.857, 49., 1., 0.571, 80.852, 2.517, 2.618, 
  0.503, 0.01, 0.006, 1.26, "", "", "", "", "", "", "", "", "", 4.205967*^6, 
  43.21, "", 58321., 0.599, 0.004, 228.8, "samples tested", 1.110111*^6, 
  1.078934*^6, 31177., "", 10749., 1.14, 1.11, 0.03, 110., "", 9.7338583*^7, 
  308.127, 32.6, 7.15, 4.718, 6171.884, 2., 245.465, 6., 1., 45.9, 85.847, 
  2.6, 75.4, 0.704}, {"VNM", "Asia", "Vietnam", "2021-06-03", 8063., 193., 
  243.857, 49., 0., 0.429, 82.835, 1.983, 2.505, 0.503, 0., 0.004, 1.24, "", 
  "", "", "", "", "", "", "", 51066., 4.257033*^6, 43.734, 0.525, 56211., 
  0.577, 0.004, 230.5, "samples tested", 1.156056*^6, 1.124505*^6, 31551., 
  45945., 15392., 1.19, 1.16, 0.03, 158., "", 9.7338583*^7, 308.127, 32.6, 
  7.15, 4.718, 6171.884, 2., 245.465, 6., 1., 45.9, 85.847, 2.6, 75.4, 
  0.704}, {"VNM", "Asia", "Vietnam", "2021-06-04", 8364., 301., 281.143, 51., 
  2., 0.571, 85.927, 3.092, 2.888, 0.524, 0.021, 0.006, 1.23, "", "", "", "", 
  "", "", "", "", 43003., 4.300036*^6, 44.176, 0.442, 52949., 0.544, 0.005, 
  188.3, "samples tested", 1.217607*^6, 1.185206*^6, 32401., 61551., 22264., 
  1.25, 1.22, 0.03, 229., "", 9.7338583*^7, 308.127, 32.6, 7.15, 4.718, 
  6171.884, 2., 245.465, 6., 1., 45.9, 85.847, 2.6, 75.4, 0.704}, 
 {"VNM", "Asia", "Vietnam", "2021-06-05", 8580., 216., 238.857, 53., 2., 
  0.857, 88.146, 2.219, 2.454, 0.544, 0.021, 0.009, 1.22, "", "", "", "", "", 
  "", "", "", "", "", "", "", "", "", "", "", "", 1.243304*^6, 1.209672*^6, 
  33632., 25697., 24014., 1.28, 1.24, 0.03, 247., "", 9.7338583*^7, 308.127, 
  32.6, 7.15, 4.718, 6171.884, 2., 245.465, 6., 1., 45.9, 85.847, 2.6, 75.4, 
  0.704}, {"VNM", "Asia", "Vietnam", "2021-06-06", 8791., 211., 240.571, 53., 
  0., 0.857, 90.314, 2.168, 2.471, 0.544, 0., 0.009, 1.22, "", "", "", "", 
  "", "", "", "", "", "", "", "", "", "", "", "", "", 1.248559*^6, 
  1.214916*^6, 33643., 5255., 22844., 1.28, 1.25, 0.03, 235., "", 
  9.7338583*^7, 308.127, 32.6, 7.15, 4.718, 6171.884, 2., 245.465, 6., 1., 
  45.9, 85.847, 2.6, 75.4, 0.704}, {"VNM", "Asia", "Vietnam", "2021-06-07", 
  9027., 236., 227.857, 53., 0., 0.857, 92.738, 2.425, 2.341, 0.544, 0., 
  0.009, "", "", "", "", "", "", "", "", "", "", "", "", "", "", "", "", "", 
  "", 1.340098*^6, 1.301932*^6, 38166., 91539., 34000., 1.38, 1.34, 0.04, 
  349., "", 9.7338583*^7, 308.127, 32.6, 7.15, 4.718, 6171.884, 2., 245.465, 
  6., 1., 45.9, 85.847, 2.6, 75.4, 0.704}, 
 {"WLF", "Oceania", "Wallis and Futuna", "2021-03-23", "", "", "", "", "", 
  "", "", "", "", "", "", "", "", "", "", "", "", "", "", "", "", "", "", "", 
  "", "", "", "", "", "", 1286., 1286., "", "", "", 11.44, 11.44, "", "", "", 
  11246., "", "", "", "", "", "", "", "", "", "", "", "", 79.94, ""}, 
 {"WLF", "Oceania", "Wallis and Futuna", "2021-03-24", "", "", "", "", "", 
  "", "", "", "", "", "", "", "", "", "", "", "", "", "", "", "", "", "", "", 
  "", "", "", "", "", "", "", "", "", "", 272., "", "", "", 24186., "", 
  11246., "", "", "", "", "", "", "", "", "", "", "", "", 79.94, ""}, 
 {"WLF", "Oceania", "Wallis and Futuna", "2021-03-25", "", "", "", "", "", 
  "", "", "", "", "", "", "", "", "", "", "", "", "", "", "", "", "", "", "", 
  "", "", "", "", "", "", "", "", "", "", 272., "", "", "", 24186., "", 
  11246., "", "", "", "", "", "", "", "", "", "", "", "", 79.94, ""}, 
 {"WLF", "Oceania", "Wallis and Futuna", "2021-03-26", "", "", "", "", "", 
  "", "", "", "", "", "", "", "", "", "", "", "", "", "", "", "", "", "", "", 
  "", "", "", "", "", "", "", "", "", "", 272., "", "", "", 24186., "", 
  11246., "", "", "", "", "", "", "", "", "", "", "", "", 79.94, ""}, 
 {"WLF", "Oceania", "Wallis and Futuna", "2021-03-27", "", "", "", "", "", 
  "", "", "", "", "", "", "", "", "", "", "", "", "", "", "", "", "", "", "", 
  "", "", "", "", "", "", "", "", "", "", 272., "", "", "", 24186., "", 
  11246., "", "", "", "", "", "", "", "", "", "", "", "", 79.94, ""}, 
 {"WLF", "Oceania", "Wallis and Futuna", "2021-03-28", "", "", "", "", "", 
  "", "", "", "", "", "", "", "", "", "", "", "", "", "", "", "", "", "", "", 
  "", "", "", "", "", "", "", "", "", "", 272., "", "", "", 24186., "", 
  11246., "", "", "", "", "", "", "", "", "", "", "", "", 79.94, ""}, 
 {"WLF", "Oceania", "Wallis and Futuna", "2021-03-29", "", "", "", "", "", 
  "", "", "", "", "", "", "", "", "", "", "", "", "", "", "", "", "", "", "", 
  "", "", "", "", "", "", "", "", "", "", 272., "", "", "", 24186., "", 
  11246., "", "", "", "", "", "", "", "", "", "", "", "", 79.94, ""}, 
 {"WLF", "Oceania", "Wallis and Futuna", "2021-03-30", "", "", "", "", "", 
  "", "", "", "", "", "", "", "", "", "", "", "", "", "", "", "", "", "", "", 
  "", "", "", "", "", "", 3190., 3190., "", "", 272., 28.37, 28.37, "", 
  24186., "", 11246., "", "", "", "", "", "", "", "", "", "", "", "", 79.94, 
  ""}, {"WLF", "Oceania", "Wallis and Futuna", "2021-03-31", "", "", "", "", 
  "", "", "", "", "", "", "", "", "", "", "", "", "", "", "", "", "", "", "", 
  "", "", "", "", "", "", "", "", "", "", "", 246., "", "", "", 21874., "", 
  11246., "", "", "", "", "", "", "", "", "", "", "", "", 79.94, ""}, 
 {"WLF", "Oceania", "Wallis and Futuna", "2021-04-01", "", "", "", "", "", 
  "", "", "", "", "", "", "", "", "", "", "", "", "", "", "", "", "", "", "", 
  "", "", "", "", "", "", "", "", "", "", 219., "", "", "", 19474., "", 
  11246., "", "", "", "", "", "", "", "", "", "", "", "", 79.94, ""}, 
 {"WLF", "Oceania", "Wallis and Futuna", "2021-04-02", "", "", "", "", "", 
  "", "", "", "", "", "", "", "", "", "", "", "", "", "", "", "", "", "", "", 
  "", "", "", "", "", "", "", "", "", "", 193., "", "", "", 17162., "", 
  11246., "", "", "", "", "", "", "", "", "", "", "", "", 79.94, ""}, 
 {"WLF", "Oceania", "Wallis and Futuna", "2021-04-03", "", "", "", "", "", 
  "", "", "", "", "", "", "", "", "", "", "", "", "", "", "", "", "", "", "", 
  "", "", "", "", "", "", "", "", "", "", 167., "", "", "", 14850., "", 
  11246., "", "", "", "", "", "", "", "", "", "", "", "", 79.94, ""}, 
 {"WLF", "Oceania", "Wallis and Futuna", "2021-04-04", "", "", "", "", "", 
  "", "", "", "", "", "", "", "", "", "", "", "", "", "", "", "", "", "", "", 
  "", "", "", "", "", "", "", "", "", "", 140., "", "", "", 12449., "", 
  11246., "", "", "", "", "", "", "", "", "", "", "", "", 79.94, ""}, 
 {"WLF", "Oceania", "Wallis and Futuna", "2021-04-05", "", "", "", "", "", 
  "", "", "", "", "", "", "", "", "", "", "", "", "", "", "", "", "", "", "", 
  "", "", "", "", "", "", "", "", "", "", 114., "", "", "", 10137., "", 
  11246., "", "", "", "", "", "", "", "", "", "", "", "", 79.94, ""}, 
 {"WLF", "Oceania", "Wallis and Futuna", "2021-04-06", "", "", "", "", "", 
  "", "", "", "", "", "", "", "", "", "", "", "", "", "", "", "", "", "", "", 
  "", "", "", "", "", "", "", "", "", "", 88., "", "", "", 7825., "", 11246., 
  "", "", "", "", "", "", "", "", "", "", "", "", 79.94, ""}, 
 {"WLF", "Oceania", "Wallis and Futuna", "2021-04-07", "", "", "", "", "", 
  "", "", "", "", "", "", "", "", "", "", "", "", "", "", "", "", "", "", "", 
  "", "", "", "", "", "", 3892., 3892., "", "", 88., 34.61, 34.61, "", 7825., 
  "", 11246., "", "", "", "", "", "", "", "", "", "", "", "", 79.94, ""}, 
 {"WLF", "Oceania", "Wallis and Futuna", "2021-04-08", "", "", "", "", "", 
  "", "", "", "", "", "", "", "", "", "", "", "", "", "", "", "", "", "", "", 
  "", "", "", "", "", "", "", "", "", "", 77., "", "", "", 6847., "", 11246., 
  "", "", "", "", "", "", "", "", "", "", "", "", 79.94, ""}, 
 {"WLF", "Oceania", "Wallis and Futuna", "2021-04-09", "", "", "", "", "", 
  "", "", "", "", "", "", "", "", "", "", "", "", "", "", "", "", "", "", "", 
  "", "", "", "", "", "", "", "", "", "", 67., "", "", "", 5958., "", 11246., 
  "", "", "", "", "", "", "", "", "", "", "", "", 79.94, ""}, 
 {"WLF", "Oceania", "Wallis and Futuna", "2021-04-10", "", "", "", "", "", 
  "", "", "", "", "", "", "", "", "", "", "", "", "", "", "", "", "", "", "", 
  "", "", "", "", "", "", "", "", "", "", 56., "", "", "", 4980., "", 11246., 
  "", "", "", "", "", "", "", "", "", "", "", "", 79.94, ""}, 
 {"WLF", "Oceania", "Wallis and Futuna", "2021-04-11", "", "", "", "", "", 
  "", "", "", "", "", "", "", "", "", "", "", "", "", "", "", "", "", "", "", 
  "", "", "", "", "", "", "", "", "", "", 45., "", "", "", 4001., "", 11246., 
  "", "", "", "", "", "", "", "", "", "", "", "", 79.94, ""}, 
 {"WLF", "Oceania", "Wallis and Futuna", "2021-04-12", "", "", "", "", "", 
  "", "", "", "", "", "", "", "", "", "", "", "", "", "", "", "", "", "", "", 
  "", "", "", "", "", "", "", "", "", "", 35., "", "", "", 3112., "", 11246., 
  "", "", "", "", "", "", "", "", "", "", "", "", 79.94, ""}, 
 {"WLF", "Oceania", "Wallis and Futuna", "2021-04-13", "", "", "", "", "", 
  "", "", "", "", "", "", "", "", "", "", "", "", "", "", "", "", "", "", "", 
  "", "", "", "", "", "", 3973., 3973., "", "", 24., 35.33, 35.33, "", 2134., 
  "", 11246., "", "", "", "", "", "", "", "", "", "", "", "", 79.94, ""}, 
 {"WLF", "Oceania", "Wallis and Futuna", "2021-04-14", "", "", "", "", "", 
  "", "", "", "", "", "", "", "", "", "", "", "", "", "", "", "", "", "", "", 
  "", "", "", "", "", "", "", "", "", "", 13., "", "", "", 1156., "", 11246., 
  "", "", "", "", "", "", "", "", "", "", "", "", 79.94, ""}, 
 {"WLF", "Oceania", "Wallis and Futuna", "2021-04-15", "", "", "", "", "", 
  "", "", "", "", "", "", "", "", "", "", "", "", "", "", "", "", "", "", "", 
  "", "", "", "", "", "", "", "", "", "", 13., "", "", "", 1156., "", 11246., 
  "", "", "", "", "", "", "", "", "", "", "", "", 79.94, ""}, 
 {"WLF", "Oceania", "Wallis and Futuna", "2021-04-16", "", "", "", "", "", 
  "", "", "", "", "", "", "", "", "", "", "", "", "", "", "", "", "", "", "", 
  "", "", "", "", "", "", "", "", "", "", 13., "", "", "", 1156., "", 11246., 
  "", "", "", "", "", "", "", "", "", "", "", "", 79.94, ""}, 
 {"WLF", "Oceania", "Wallis and Futuna", "2021-04-17", "", "", "", "", "", 
  "", "", "", "", "", "", "", "", "", "", "", "", "", "", "", "", "", "", "", 
  "", "", "", "", "", "", "", "", "", "", 13., "", "", "", 1156., "", 11246., 
  "", "", "", "", "", "", "", "", "", "", "", "", 79.94, ""}, 
 {"WLF", "Oceania", "Wallis and Futuna", "2021-04-18", "", "", "", "", "", 
  "", "", "", "", "", "", "", "", "", "", "", "", "", "", "", "", "", "", "", 
  "", "", "", "", "", "", "", "", "", "", 13., "", "", "", 1156., "", 11246., 
  "", "", "", "", "", "", "", "", "", "", "", "", 79.94, ""}, 
 {"WLF", "Oceania", "Wallis and Futuna", "2021-04-19", "", "", "", "", "", 
  "", "", "", "", "", "", "", "", "", "", "", "", "", "", "", "", "", "", "", 
  "", "", "", "", "", "", "", "", "", "", 13., "", "", "", 1156., "", 11246., 
  "", "", "", "", "", "", "", "", "", "", "", "", 79.94, ""}, 
 {"WLF", "Oceania", "Wallis and Futuna", "2021-04-20", "", "", "", "", "", 
  "", "", "", "", "", "", "", "", "", "", "", "", "", "", "", "", "", "", "", 
  "", "", "", "", "", "", 4062., 4062., "", "", 13., 36.12, 36.12, "", 1156., 
  "", 11246., "", "", "", "", "", "", "", "", "", "", "", "", 79.94, ""}, 
 {"WLF", "Oceania", "Wallis and Futuna", "2021-04-21", "", "", "", "", "", 
  "", "", "", "", "", "", "", "", "", "", "", "", "", "", "", "", "", "", "", 
  "", "", "", "", "", "", "", "", "", "", 43., "", "", "", 3824., "", 11246., 
  "", "", "", "", "", "", "", "", "", "", "", "", 79.94, ""}, 
 {"WLF", "Oceania", "Wallis and Futuna", "2021-04-22", "", "", "", "", "", 
  "", "", "", "", "", "", "", "", "", "", "", "", "", "", "", "", "", "", "", 
  "", "", "", "", "", "", "", "", "", "", 73., "", "", "", 6491., "", 11246., 
  "", "", "", "", "", "", "", "", "", "", "", "", 79.94, ""}, 
 {"WLF", "Oceania", "Wallis and Futuna", "2021-04-23", "", "", "", "", "", 
  "", "", "", "", "", "", "", "", "", "", "", "", "", "", "", "", "", "", "", 
  "", "", "", "", "", "", "", "", "", "", 104., "", "", "", 9248., "", 
  11246., "", "", "", "", "", "", "", "", "", "", "", "", 79.94, ""}, 
 {"WLF", "Oceania", "Wallis and Futuna", "2021-04-24", "", "", "", "", "", 
  "", "", "", "", "", "", "", "", "", "", "", "", "", "", "", "", "", "", "", 
  "", "", "", "", "", "", "", "", "", "", 134., "", "", "", 11915., "", 
  11246., "", "", "", "", "", "", "", "", "", "", "", "", 79.94, ""}, 
 {"WLF", "Oceania", "Wallis and Futuna", "2021-04-25", "", "", "", "", "", 
  "", "", "", "", "", "", "", "", "", "", "", "", "", "", "", "", "", "", "", 
  "", "", "", "", "", "", "", "", "", "", 164., "", "", "", 14583., "", 
  11246., "", "", "", "", "", "", "", "", "", "", "", "", 79.94, ""}, 
 {"WLF", "Oceania", "Wallis and Futuna", "2021-04-26", "", "", "", "", "", 
  "", "", "", "", "", "", "", "", "", "", "", "", "", "", "", "", "", "", "", 
  "", "", "", "", "", "", "", "", "", "", 195., "", "", "", 17339., "", 
  11246., "", "", "", "", "", "", "", "", "", "", "", "", 79.94, ""}, 
 {"WLF", "Oceania", "Wallis and Futuna", "2021-04-27", "", "", "", "", "", 
  "", "", "", "", "", "", "", "", "", "", "", "", "", "", "", "", "", "", "", 
  "", "", "", "", "", "", 5638., 4150., 1488., "", 225., 50.13, 36.9, 13.23, 
  20007., "", 11246., "", "", "", "", "", "", "", "", "", "", "", "", 79.94, 
  ""}, {"WLF", "Oceania", "Wallis and Futuna", "2021-04-28", "", "", "", "", 
  "", "", "", "", "", "", "", "", "", "", "", "", "", "", "", "", "", "", "", 
  "", "", "", "", "", "", "", "", "", "", "", 194., "", "", "", 17251., "", 
  11246., "", "", "", "", "", "", "", "", "", "", "", "", 79.94, ""}, 
 {"WLF", "Oceania", "Wallis and Futuna", "2021-04-29", "", "", "", "", "", 
  "", "", "", "", "", "", "", "", "", "", "", "", "", "", "", "", "", "", "", 
  "", "", "", "", "", "", "", "", "", "", 164., "", "", "", 14583., "", 
  11246., "", "", "", "", "", "", "", "", "", "", "", "", 79.94, ""}, 
 {"WLF", "Oceania", "Wallis and Futuna", "2021-04-30", "", "", "", "", "", 
  "", "", "", "", "", "", "", "", "", "", "", "", "", "", "", "", "", "", "", 
  "", "", "", "", "", "", "", "", "", "", 133., "", "", "", 11826., "", 
  11246., "", "", "", "", "", "", "", "", "", "", "", "", 79.94, ""}, 
 {"WLF", "Oceania", "Wallis and Futuna", "2021-05-01", "", "", "", "", "", 
  "", "", "", "", "", "", "", "", "", "", "", "", "", "", "", "", "", "", "", 
  "", "", "", "", "", "", "", "", "", "", 102., "", "", "", 9070., "", 
  11246., "", "", "", "", "", "", "", "", "", "", "", "", 79.94, ""}, 
 {"WLF", "Oceania", "Wallis and Futuna", "2021-05-02", "", "", "", "", "", 
  "", "", "", "", "", "", "", "", "", "", "", "", "", "", "", "", "", "", "", 
  "", "", "", "", "", "", "", "", "", "", 71., "", "", "", 6313., "", 11246., 
  "", "", "", "", "", "", "", "", "", "", "", "", 79.94, ""}, 
 {"WLF", "Oceania", "Wallis and Futuna", "2021-05-03", "", "", "", "", "", 
  "", "", "", "", "", "", "", "", "", "", "", "", "", "", "", "", "", "", "", 
  "", "", "", "", "", "", "", "", "", "", 40., "", "", "", 3557., "", 11246., 
  "", "", "", "", "", "", "", "", "", "", "", "", 79.94, ""}, 
 {"WLF", "Oceania", "Wallis and Futuna", "2021-05-04", "", "", "", "", "", 
  "", "", "", "", "", "", "", "", "", "", "", "", "", "", "", "", "", "", "", 
  "", "", "", "", "", "", 5704., 4216., 1488., "", 9., 50.72, 37.49, 13.23, 
  800., "", 11246., "", "", "", "", "", "", "", "", "", "", "", "", 79.94, 
  ""}, {"WLF", "Oceania", "Wallis and Futuna", "2021-05-05", "", "", "", "", 
  "", "", "", "", "", "", "", "", "", "", "", "", "", "", "", "", "", "", "", 
  "", "", "", "", "", "", "", "", "", "", "", 10., "", "", "", 889., "", 
  11246., "", "", "", "", "", "", "", "", "", "", "", "", 79.94, ""}, 
 {"WLF", "Oceania", "Wallis and Futuna", "2021-05-06", "", "", "", "", "", 
  "", "", "", "", "", "", "", "", "", "", "", "", "", "", "", "", "", "", "", 
  "", "", "", "", "", "", "", "", "", "", 10., "", "", "", 889., "", 11246., 
  "", "", "", "", "", "", "", "", "", "", "", "", 79.94, ""}, 
 {"WLF", "Oceania", "Wallis and Futuna", "2021-05-07", "", "", "", "", "", 
  "", "", "", "", "", "", "", "", "", "", "", "", "", "", "", "", "", "", "", 
  "", "", "", "", "", "", "", "", "", "", 10., "", "", "", 889., "", 11246., 
  "", "", "", "", "", "", "", "", "", "", "", "", 79.94, ""}, 
 {"WLF", "Oceania", "Wallis and Futuna", "2021-05-08", "", "", "", "", "", 
  "", "", "", "", "", "", "", "", "", "", "", "", "", "", "", "", "", "", "", 
  "", "", "", "", "", "", "", "", "", "", 10., "", "", "", 889., "", 11246., 
  "", "", "", "", "", "", "", "", "", "", "", "", 79.94, ""}, 
 {"WLF", "Oceania", "Wallis and Futuna", "2021-05-09", "", "", "", "", "", 
  "", "", "", "", "", "", "", "", "", "", "", "", "", "", "", "", "", "", "", 
  "", "", "", "", "", "", "", "", "", "", 10., "", "", "", 889., "", 11246., 
  "", "", "", "", "", "", "", "", "", "", "", "", 79.94, ""}, 
 {"WLF", "Oceania", "Wallis and Futuna", "2021-05-10", "", "", "", "", "", 
  "", "", "", "", "", "", "", "", "", "", "", "", "", "", "", "", "", "", "", 
  "", "", "", "", "", "", "", "", "", "", 10., "", "", "", 889., "", 11246., 
  "", "", "", "", "", "", "", "", "", "", "", "", 79.94, ""}, 
 {"WLF", "Oceania", "Wallis and Futuna", "2021-05-11", "", "", "", "", "", 
  "", "", "", "", "", "", "", "", "", "", "", "", "", "", "", "", "", "", "", 
  "", "", "", "", "", "", 5774., 4286., 1488., "", 10., 51.34, 38.11, 13.23, 
  889., "", 11246., "", "", "", "", "", "", "", "", "", "", "", "", 79.94, 
  ""}, {"WLF", "Oceania", "Wallis and Futuna", "2021-05-12", "", "", "", "", 
  "", "", "", "", "", "", "", "", "", "", "", "", "", "", "", "", "", "", "", 
  "", "", "", "", "", "", "", "", "", "", "", 58., "", "", "", 5157., "", 
  11246., "", "", "", "", "", "", "", "", "", "", "", "", 79.94, ""}, 
 {"WLF", "Oceania", "Wallis and Futuna", "2021-05-13", "", "", "", "", "", 
  "", "", "", "", "", "", "", "", "", "", "", "", "", "", "", "", "", "", "", 
  "", "", "", "", "", "", "", "", "", "", 105., "", "", "", 9337., "", 
  11246., "", "", "", "", "", "", "", "", "", "", "", "", 79.94, ""}, 
 {"WLF", "Oceania", "Wallis and Futuna", "2021-05-14", "", "", "", "", "", 
  "", "", "", "", "", "", "", "", "", "", "", "", "", "", "", "", "", "", "", 
  "", "", "", "", "", "", "", "", "", "", 153., "", "", "", 13605., "", 
  11246., "", "", "", "", "", "", "", "", "", "", "", "", 79.94, ""}, 
 {"WLF", "Oceania", "Wallis and Futuna", "2021-05-15", "", "", "", "", "", 
  "", "", "", "", "", "", "", "", "", "", "", "", "", "", "", "", "", "", "", 
  "", "", "", "", "", "", "", "", "", "", 200., "", "", "", 17784., "", 
  11246., "", "", "", "", "", "", "", "", "", "", "", "", 79.94, ""}, 
 {"WLF", "Oceania", "Wallis and Futuna", "2021-05-16", "", "", "", "", "", 
  "", "", "", "", "", "", "", "", "", "", "", "", "", "", "", "", "", "", "", 
  "", "", "", "", "", "", "", "", "", "", 248., "", "", "", 22052., "", 
  11246., "", "", "", "", "", "", "", "", "", "", "", "", 79.94, ""}, 
 {"WLF", "Oceania", "Wallis and Futuna", "2021-05-17", "", "", "", "", "", 
  "", "", "", "", "", "", "", "", "", "", "", "", "", "", "", "", "", "", "", 
  "", "", "", "", "", "", "", "", "", "", 295., "", "", "", 26232., "", 
  11246., "", "", "", "", "", "", "", "", "", "", "", "", 79.94, ""}, 
 {"WLF", "Oceania", "Wallis and Futuna", "2021-05-18", "", "", "", "", "", 
  "", "", "", "", "", "", "", "", "", "", "", "", "", "", "", "", "", "", "", 
  "", "", "", "", "", "", 8175., 4321., 3854., "", 343., 72.69, 38.42, 34.27, 
  30500., "", 11246., "", "", "", "", "", "", "", "", "", "", "", "", 79.94, 
  ""}, {"WLF", "Oceania", "Wallis and Futuna", "2021-05-19", "", "", "", "", 
  "", "", "", "", "", "", "", "", "", "", "", "", "", "", "", "", "", "", "", 
  "", "", "", "", "", "", "", "", "", "", "", 296., "", "", "", 26320., "", 
  11246., "", "", "", "", "", "", "", "", "", "", "", "", 79.94, ""}, 
 {"WLF", "Oceania", "Wallis and Futuna", "2021-05-20", "", "", "", "", "", 
  "", "", "", "", "", "", "", "", "", "", "", "", "", "", "", "", "", "", "", 
  "", "", "", "", "", "", "", "", "", "", 249., "", "", "", 22141., "", 
  11246., "", "", "", "", "", "", "", "", "", "", "", "", 79.94, ""}, 
 {"WLF", "Oceania", "Wallis and Futuna", "2021-05-21", "", "", "", "", "", 
  "", "", "", "", "", "", "", "", "", "", "", "", "", "", "", "", "", "", "", 
  "", "", "", "", "", "", "", "", "", "", 203., "", "", "", 18051., "", 
  11246., "", "", "", "", "", "", "", "", "", "", "", "", 79.94, ""}, 
 {"WLF", "Oceania", "Wallis and Futuna", "2021-05-22", "", "", "", "", "", 
  "", "", "", "", "", "", "", "", "", "", "", "", "", "", "", "", "", "", "", 
  "", "", "", "", "", "", "", "", "", "", 156., "", "", "", 13872., "", 
  11246., "", "", "", "", "", "", "", "", "", "", "", "", 79.94, ""}, 
 {"WLF", "Oceania", "Wallis and Futuna", "2021-05-23", "", "", "", "", "", 
  "", "", "", "", "", "", "", "", "", "", "", "", "", "", "", "", "", "", "", 
  "", "", "", "", "", "", "", "", "", "", 109., "", "", "", 9692., "", 
  11246., "", "", "", "", "", "", "", "", "", "", "", "", 79.94, ""}, 
 {"WLF", "Oceania", "Wallis and Futuna", "2021-05-24", "", "", "", "", "", 
  "", "", "", "", "", "", "", "", "", "", "", "", "", "", "", "", "", "", "", 
  "", "", "", "", "", "", "", "", "", "", 62., "", "", "", 5513., "", 11246., 
  "", "", "", "", "", "", "", "", "", "", "", "", 79.94, ""}, 
 {"WLF", "Oceania", "Wallis and Futuna", "2021-05-25", "", "", "", "", "", 
  "", "", "", "", "", "", "", "", "", "", "", "", "", "", "", "", "", "", "", 
  "", "", "", "", "", "", 8283., 4352., 3931., "", 15., 73.65, 38.7, 34.95, 
  1334., "", 11246., "", "", "", "", "", "", "", "", "", "", "", "", 79.94, 
  ""}, {"WLF", "Oceania", "Wallis and Futuna", "2021-05-26", "", "", "", "", 
  "", "", "", "", "", "", "", "", "", "", "", "", "", "", "", "", "", "", "", 
  "", "", "", "", "", "", "", "", "", "", "", 15., "", "", "", 1334., "", 
  11246., "", "", "", "", "", "", "", "", "", "", "", "", 79.94, ""}, 
 {"WLF", "Oceania", "Wallis and Futuna", "2021-05-27", "", "", "", "", "", 
  "", "", "", "", "", "", "", "", "", "", "", "", "", "", "", "", "", "", "", 
  "", "", "", "", "", "", "", "", "", "", 14., "", "", "", 1245., "", 11246., 
  "", "", "", "", "", "", "", "", "", "", "", "", 79.94, ""}, 
 {"WLF", "Oceania", "Wallis and Futuna", "2021-05-28", "", "", "", "", "", 
  "", "", "", "", "", "", "", "", "", "", "", "", "", "", "", "", "", "", "", 
  "", "", "", "", "", "", "", "", "", "", 14., "", "", "", 1245., "", 11246., 
  "", "", "", "", "", "", "", "", "", "", "", "", 79.94, ""}, 
 {"WLF", "Oceania", "Wallis and Futuna", "2021-05-29", "", "", "", "", "", 
  "", "", "", "", "", "", "", "", "", "", "", "", "", "", "", "", "", "", "", 
  "", "", "", "", "", "", "", "", "", "", 13., "", "", "", 1156., "", 11246., 
  "", "", "", "", "", "", "", "", "", "", "", "", 79.94, ""}, 
 {"WLF", "Oceania", "Wallis and Futuna", "2021-05-30", "", "", "", "", "", 
  "", "", "", "", "", "", "", "", "", "", "", "", "", "", "", "", "", "", "", 
  "", "", "", "", "", "", "", "", "", "", 13., "", "", "", 1156., "", 11246., 
  "", "", "", "", "", "", "", "", "", "", "", "", 79.94, ""}, 
 {"WLF", "Oceania", "Wallis and Futuna", "2021-05-31", "", "", "", "", "", 
  "", "", "", "", "", "", "", "", "", "", "", "", "", "", "", "", "", "", "", 
  "", "", "", "", "", "", "", "", "", "", 12., "", "", "", 1067., "", 11246., 
  "", "", "", "", "", "", "", "", "", "", "", "", 79.94, ""}, 
 {"WLF", "Oceania", "Wallis and Futuna", "2021-06-01", "", "", "", "", "", 
  "", "", "", "", "", "", "", "", "", "", "", "", "", "", "", "", "", "", "", 
  "", "", "", "", "", "", 8365., 4374., 3991., "", 12., 74.38, 38.89, 35.49, 
  1067., "", 11246., "", "", "", "", "", "", "", "", "", "", "", "", 79.94, 
  ""}, {"OWID_WRL", "", "World", "2020-01-22", 557., 0., "", 17., 0., "", 
  0.071, 0., "", 0.002, 0., "", "", "", "", "", "", "", "", "", "", "", "", 
  "", "", "", "", "", "", "", "", "", "", "", "", "", "", "", "", "", 
  7.794798729*^9, 58.045, 30.9, 8.696, 5.355, 15469.207, 10., 233.07, 8.51, 
  6.434, 34.635, 60.13, 2.705, 72.58, 0.737}, 
 {"OWID_WRL", "", "World", "2020-01-23", 655., 98., "", 18., 1., "", 0.084, 
  0.013, "", 0.002, 0., "", 3.12, "", "", "", "", "", "", "", "", "", "", "", 
  "", "", "", "", "", "", "", "", "", "", "", "", "", "", "", "", 
  7.794798729*^9, 58.045, 30.9, 8.696, 5.355, 15469.207, 10., 233.07, 8.51, 
  6.434, 34.635, 60.13, 2.705, 72.58, 0.737}, 
 {"OWID_WRL", "", "World", "2020-01-24", 941., 286., "", 26., 8., "", 0.121, 
  0.037, "", 0.003, 0.001, "", 3.29, "", "", "", "", "", "", "", "", "", "", 
  "", "", "", "", "", "", "", "", "", "", "", "", "", "", "", "", "", 
  7.794798729*^9, 58.045, 30.9, 8.696, 5.355, 15469.207, 10., 233.07, 8.51, 
  6.434, 34.635, 60.13, 2.705, 72.58, 0.737}, 
 {"OWID_WRL", "", "World", "2020-01-25", 1433., 492., "", 42., 16., "", 
  0.184, 0.063, "", 0.005, 0.002, "", 3.45, "", "", "", "", "", "", "", "", 
  "", "", "", "", "", "", "", "", "", "", "", "", "", "", "", "", "", "", "", 
  7.794798729*^9, 58.045, 30.9, 8.696, 5.355, 15469.207, 10., 233.07, 8.51, 
  6.434, 34.635, 60.13, 2.705, 72.58, 0.737}, 
 {"OWID_WRL", "", "World", "2020-01-26", 2118., 685., "", 56., 14., "", 
  0.272, 0.088, "", 0.007, 0.002, "", 3.52, "", "", "", "", "", "", "", "", 
  "", "", "", "", "", "", "", "", "", "", "", "", "", "", "", "", "", "", "", 
  7.794798729*^9, 58.045, 30.9, 8.696, 5.355, 15469.207, 10., 233.07, 8.51, 
  6.434, 34.635, 60.13, 2.705, 72.58, 0.737}, 
 {"OWID_WRL", "", "World", "2020-01-27", 2927., 809., "", 82., 26., "", 
  0.376, 0.104, "", 0.011, 0.003, "", 3.56, "", "", "", "", "", "", "", "", 
  "", "", "", "", "", "", "", "", "", "", "", "", "", "", "", "", "", "", "", 
  7.794798729*^9, 58.045, 30.9, 8.696, 5.355, 15469.207, 10., 233.07, 8.51, 
  6.434, 34.635, 60.13, 2.705, 72.58, 0.737}, 
 {"OWID_WRL", "", "World", "2020-01-28", 5578., 2651., 717.286, 131., 49., 
  16.286, 0.716, 0.34, 0.092, 0.017, 0.006, 0.002, 3.54, "", "", "", "", "", 
  "", "", "", "", "", "", "", "", "", "", "", "", "", "", "", "", "", "", "", 
  "", "", "", 7.794798729*^9, 58.045, 30.9, 8.696, 5.355, 15469.207, 10., 
  233.07, 8.51, 6.434, 34.635, 60.13, 2.705, 72.58, 0.737}, 
 {"OWID_WRL", "", "World", "2020-01-29", 6167., 589., 801.429, 133., 2., 
  16.571, 0.791, 0.076, 0.103, 0.017, 0., 0.002, 3.23, "", "", "", "", "", 
  "", "", "", "", "", "", "", "", "", "", "", "", "", "", "", "", "", "", "", 
  "", "", "", 7.794798729*^9, 58.045, 30.9, 8.696, 5.355, 15469.207, 10., 
  233.07, 8.51, 6.434, 34.635, 60.13, 2.705, 72.58, 0.737}, 
 {"OWID_WRL", "", "World", "2020-01-30", 8235., 2068., 1082.857, 171., 38., 
  21.857, 1.056, 0.265, 0.139, 0.022, 0.005, 0.003, 3.02, "", "", "", "", "", 
  "", "", "", "", "", "", "", "", "", "", "", "", "", "", "", "", "", "", "", 
  "", "", "", 7.794798729*^9, 58.045, 30.9, 8.696, 5.355, 15469.207, 10., 
  233.07, 8.51, 6.434, 34.635, 60.13, 2.705, 72.58, 0.737}, 
 {"OWID_WRL", "", "World", "2020-01-31", 9927., 1692., 1283.714, 213., 42., 
  26.714, 1.274, 0.217, 0.165, 0.027, 0.005, 0.003, 2.81, "", "", "", "", "", 
  "", "", "", "", "", "", "", "", "", "", "", "", "", "", "", "", "", "", "", 
  "", "", "", 7.794798729*^9, 58.045, 30.9, 8.696, 5.355, 15469.207, 10., 
  233.07, 8.51, 6.434, 34.635, 60.13, 2.705, 72.58, 0.737}, 
 {"OWID_WRL", "", "World", "2020-02-01", 12038., 2111., 1515., 259., 46., 
  31., 1.544, 0.271, 0.194, 0.033, 0.006, 0.004, 2.67, "", "", "", "", "", 
  "", "", "", "", "", "", "", "", "", "", "", "", "", "", "", "", "", "", "", 
  "", "", "", 7.794798729*^9, 58.045, 30.9, 8.696, 5.355, 15469.207, 10., 
  233.07, 8.51, 6.434, 34.635, 60.13, 2.705, 72.58, 0.737}, 
 {"OWID_WRL", "", "World", "2020-02-02", 16787., 4749., 2095.571, 362., 103., 
  43.714, 2.154, 0.609, 0.269, 0.046, 0.013, 0.006, 2.57, "", "", "", "", "", 
  "", "", "", "", "", "", "", "", "", "", "", "", "", "", "", "", "", "", "", 
  "", "", "", 7.794798729*^9, 58.045, 30.9, 8.696, 5.355, 15469.207, 10., 
  233.07, 8.51, 6.434, 34.635, 60.13, 2.705, 72.58, 0.737}, 
 {"OWID_WRL", "", "World", "2020-02-03", 19887., 3100., 2422.857, 426., 64., 
  49.143, 2.551, 0.398, 0.311, 0.055, 0.008, 0.006, 2.35, "", "", "", "", "", 
  "", "", "", "", "", "", "", "", "", "", "", "", "", "", "", "", "", "", "", 
  "", "", "", 7.794798729*^9, 58.045, 30.9, 8.696, 5.355, 15469.207, 10., 
  233.07, 8.51, 6.434, 34.635, 60.13, 2.705, 72.58, 0.737}, 
 {"OWID_WRL", "", "World", "2020-02-04", 23898., 4011., 2617.143, 492., 66., 
  51.571, 3.066, 0.515, 0.336, 0.063, 0.008, 0.007, 2.13, "", "", "", "", "", 
  "", "", "", "", "", "", "", "", "", "", "", "", "", "", "", "", "", "", "", 
  "", "", "", 7.794798729*^9, 58.045, 30.9, 8.696, 5.355, 15469.207, 10., 
  233.07, 8.51, 6.434, 34.635, 60.13, 2.705, 72.58, 0.737}, 
 {"OWID_WRL", "", "World", "2020-02-05", 27643., 3745., 3068., 564., 72., 
  61.571, 3.546, 0.48, 0.394, 0.072, 0.009, 0.008, 1.99, "", "", "", "", "", 
  "", "", "", "", "", "", "", "", "", "", "", "", "", "", "", "", "", "", "", 
  "", "", "", 7.794798729*^9, 58.045, 30.9, 8.696, 5.355, 15469.207, 10., 
  233.07, 8.51, 6.434, 34.635, 60.13, 2.705, 72.58, 0.737}, 
 {"OWID_WRL", "", "World", "2020-02-06", 30803., 3160., 3224., 634., 70., 
  66.143, 3.952, 0.405, 0.414, 0.081, 0.009, 0.008, 1.78, "", "", "", "", "", 
  "", "", "", "", "", "", "", "", "", "", "", "", "", "", "", "", "", "", "", 
  "", "", "", 7.794798729*^9, 58.045, 30.9, 8.696, 5.355, 15469.207, 10., 
  233.07, 8.51, 6.434, 34.635, 60.13, 2.705, 72.58, 0.737}, 
 {"OWID_WRL", "", "World", "2020-02-07", 34396., 3593., 3495.571, 719., 85., 
  72.286, 4.413, 0.461, 0.448, 0.092, 0.011, 0.009, 1.66, "", "", "", "", "", 
  "", "", "", "", "", "", "", "", "", "", "", "", "", "", "", "", "", "", "", 
  "", "", "", 7.794798729*^9, 58.045, 30.9, 8.696, 5.355, 15469.207, 10., 
  233.07, 8.51, 6.434, 34.635, 60.13, 2.705, 72.58, 0.737}, 
 {"OWID_WRL", "", "World", "2020-02-08", 37130., 2734., 3584.571, 806., 87., 
  78.143, 4.763, 0.351, 0.46, 0.103, 0.011, 0.01, 1.54, "", "", "", "", "", 
  "", "", "", "", "", "", "", "", "", "", "", "", "", "", "", "", "", "", "", 
  "", "", "", 7.794798729*^9, 58.045, 30.9, 8.696, 5.355, 15469.207, 10., 
  233.07, 8.51, 6.434, 34.635, 60.13, 2.705, 72.58, 0.737}, 
 {"OWID_WRL", "", "World", "2020-02-09", 40160., 3030., 3339., 906., 100., 
  77.714, 5.152, 0.389, 0.428, 0.116, 0.013, 0.01, 1.47, "", "", "", "", "", 
  "", "", "", "", "", "", "", "", "", "", "", "", "", "", "", "", "", "", "", 
  "", "", "", 7.794798729*^9, 58.045, 30.9, 8.696, 5.355, 15469.207, 10., 
  233.07, 8.51, 6.434, 34.635, 60.13, 2.705, 72.58, 0.737}, 
 {"OWID_WRL", "", "World", "2020-02-10", 42769., 2609., 3268.857, 1013., 
  107., 83.857, 5.487, 0.335, 0.419, 0.13, 0.014, 0.011, 1.45, "", "", "", 
  "", "", "", "", "", "", "", "", "", "", "", "", "", "", "", "", "", "", "", 
  "", "", "", "", "", 7.794798729*^9, 58.045, 30.9, 8.696, 5.355, 15469.207, 
  10., 233.07, 8.51, 6.434, 34.635, 60.13, 2.705, 72.58, 0.737}, 
 {"OWID_WRL", "", "World", "2020-02-11", 44811., 2042., 2987.571, 1113., 
  100., 88.714, 5.749, 0.262, 0.383, 0.143, 0.013, 0.011, 1.44, "", "", "", 
  "", "", "", "", "", "", "", "", "", "", "", "", "", "", "", "", "", "", "", 
  "", "", "", "", "", 7.794798729*^9, 58.045, 30.9, 8.696, 5.355, 15469.207, 
  10., 233.07, 8.51, 6.434, 34.635, 60.13, 2.705, 72.58, 0.737}, 
 {"OWID_WRL", "", "World", "2020-02-12", 45229., 418., 2512.286, 1118., 5., 
  79.143, 5.802, 0.054, 0.322, 0.143, 0.001, 0.01, 1.55, "", "", "", "", "", 
  "", "", "", "", "", "", "", "", "", "", "", "", "", "", "", "", "", "", "", 
  "", "", "", 7.794798729*^9, 58.045, 30.9, 8.696, 5.355, 15469.207, 10., 
  233.07, 8.51, 6.434, 34.635, 60.13, 2.705, 72.58, 0.737}, 
 {"OWID_WRL", "", "World", "2020-02-13", 60382., 15153., 4225.571, 1371., 
  253., 105.286, 7.746, 1.944, 0.542, 0.176, 0.032, 0.014, 1.7, "", "", "", 
  "", "", "", "", "", "", "", "", "", "", "", "", "", "", "", "", "", "", "", 
  "", "", "", "", "", 7.794798729*^9, 58.045, 30.9, 8.696, 5.355, 15469.207, 
  10., 233.07, 8.51, 6.434, 34.635, 60.13, 2.705, 72.58, 0.737}, 
 {"OWID_WRL", "", "World", "2020-02-14", 66909., 6527., 4644.714, 1523., 
  152., 114.857, 8.584, 0.837, 0.596, 0.195, 0.02, 0.015, 1.48, "", "", "", 
  "", "", "", "", "", "", "", "", "", "", "", "", "", "", "", "", "", "", "", 
  "", "", "", "", "", 7.794798729*^9, 58.045, 30.9, 8.696, 5.355, 15469.207, 
  10., 233.07, 8.51, 6.434, 34.635, 60.13, 2.705, 72.58, 0.737}, 
 {"OWID_WRL", "", "World", "2020-02-15", 69052., 2143., 4560.286, 1666., 
  143., 122.857, 8.859, 0.275, 0.585, 0.214, 0.018, 0.016, 1.22, "", "", "", 
  "", "", "", "", "", "", "", "", "", "", "", "", "", "", "", "", "", "", "", 
  "", "", "", "", "", 7.794798729*^9, 58.045, 30.9, 8.696, 5.355, 15469.207, 
  10., 233.07, 8.51, 6.434, 34.635, 60.13, 2.705, 72.58, 0.737}, 
 {"OWID_WRL", "", "World", "2020-02-16", 71235., 2183., 4439.286, 1770., 
  104., 123.429, 9.139, 0.28, 0.57, 0.227, 0.013, 0.016, 1.02, "", "", "", 
  "", "", "", "", "", "", "", "", "", "", "", "", "", "", "", "", "", "", "", 
  "", "", "", "", "", 7.794798729*^9, 58.045, 30.9, 8.696, 5.355, 15469.207, 
  10., 233.07, 8.51, 6.434, 34.635, 60.13, 2.705, 72.58, 0.737}, 
 {"OWID_WRL", "", "World", "2020-02-17", 73270., 2035., 4357.286, 1868., 98., 
  122.143, 9.4, 0.261, 0.559, 0.24, 0.013, 0.016, 0.87, "", "", "", "", "", 
  "", "", "", "", "", "", "", "", "", "", "", "", "", "", "", "", "", "", "", 
  "", "", "", 7.794798729*^9, 58.045, 30.9, 8.696, 5.355, 15469.207, 10., 
  233.07, 8.51, 6.434, 34.635, 60.13, 2.705, 72.58, 0.737}, 
 {"OWID_WRL", "", "World", "2020-02-18", 75152., 1882., 4334.429, 2008., 
  140., 127.857, 9.641, 0.241, 0.556, 0.258, 0.018, 0.016, 0.74, "", "", "", 
  "", "", "", "", "", "", "", "", "", "", "", "", "", "", "", "", "", "", "", 
  "", "", "", "", "", 7.794798729*^9, 58.045, 30.9, 8.696, 5.355, 15469.207, 
  10., 233.07, 8.51, 6.434, 34.635, 60.13, 2.705, 72.58, 0.737}, 
 {"OWID_WRL", "", "World", "2020-02-19", 75652., 500., 4346.143, 2123., 115., 
  143.571, 9.705, 0.064, 0.558, 0.272, 0.015, 0.018, 0.66, "", "", "", "", 
  "", "", "", "", "", "", "", "", "", "", "", "", "", "", "", "", "", "", "", 
  "", "", "", "", 7.794798729*^9, 58.045, 30.9, 8.696, 5.355, 15469.207, 10., 
  233.07, 8.51, 6.434, 34.635, 60.13, 2.705, 72.58, 0.737}, 
 {"OWID_WRL", "", "World", "2020-02-20", 76212., 560., 2261.429, 2248., 125., 
  125.286, 9.777, 0.072, 0.29, 0.288, 0.016, 0.016, 0.57, "", "", "", "", "", 
  "", "", "", "", "", "", "", "", "", "", "", "", "", "", "", "", "", "", "", 
  "", "", "", 7.794798729*^9, 58.045, 30.9, 8.696, 5.355, 15469.207, 10., 
  233.07, 8.51, 6.434, 34.635, 60.13, 2.705, 72.58, 0.737}, 
 {"OWID_WRL", "", "World", "2020-02-21", 76841., 629., 1418.857, 2252., 4., 
  104.143, 9.858, 0.081, 0.182, 0.289, 0.001, 0.013, 0.57, "", "", "", "", 
  "", "", "", "", "", "", "", "", "", "", "", "", "", "", "", "", "", "", "", 
  "", "", "", "", 7.794798729*^9, 58.045, 30.9, 8.696, 5.355, 15469.207, 10., 
  233.07, 8.51, 6.434, 34.635, 60.13, 2.705, 72.58, 0.737}, 
 {"OWID_WRL", "", "World", "2020-02-22", 78602., 1761., 1364.286, 2459., 
  207., 113.286, 10.084, 0.226, 0.175, 0.315, 0.027, 0.015, 0.59, "", "", "", 
  "", "", "", "", "", "", "", "", "", "", "", "", "", "", "", "", "", "", "", 
  "", "", "", "", "", 7.794798729*^9, 58.045, 30.9, 8.696, 5.355, 15469.207, 
  10., 233.07, 8.51, 6.434, 34.635, 60.13, 2.705, 72.58, 0.737}, 
 {"OWID_WRL", "", "World", "2020-02-23", 78982., 380., 1106.714, 2470., 11., 
  100., 10.133, 0.049, 0.142, 0.317, 0.001, 0.013, 0.59, "", "", "", "", "", 
  "", "", "", "", "", "", "", "", "", "", "", "", "", "", "", "", "", "", "", 
  "", "", "", 7.794798729*^9, 58.045, 30.9, 8.696, 5.355, 15469.207, 10., 
  233.07, 8.51, 6.434, 34.635, 60.13, 2.705, 72.58, 0.737}, 
 {"OWID_WRL", "", "World", "2020-02-24", 79546., 564., 896.571, 2630., 160., 
  108.857, 10.205, 0.072, 0.115, 0.337, 0.021, 0.014, 0.63, "", "", "", "", 
  "", "", "", "", "", "", "", "", "", "", "", "", "", "", "", "", "", "", "", 
  "", "", "", "", 7.794798729*^9, 58.045, 30.9, 8.696, 5.355, 15469.207, 10., 
  233.07, 8.51, 6.434, 34.635, 60.13, 2.705, 72.58, 0.737}, 
 {"OWID_WRL", "", "World", "2020-02-25", 80399., 853., 749.571, 2710., 80., 
  100.286, 10.314, 0.109, 0.096, 0.348, 0.01, 0.013, 0.69, "", "", "", "", 
  "", "", "", "", "", "", "", "", "", "", "", "", "", "", "", "", "", "", "", 
  "", "", "", "", 7.794798729*^9, 58.045, 30.9, 8.696, 5.355, 15469.207, 10., 
  233.07, 8.51, 6.434, 34.635, 60.13, 2.705, 72.58, 0.737}, 
 {"OWID_WRL", "", "World", "2020-02-26", 81376., 977., 817.714, 2771., 61., 
  92.571, 10.44, 0.125, 0.105, 0.355, 0.008, 0.012, 0.78, "", "", "", "", "", 
  "", "", "", "", "", "", "", "", "", "", "", "", "", "", "", "", "", "", "", 
  "", "", "", 7.794798729*^9, 58.045, 30.9, 8.696, 5.355, 15469.207, 10., 
  233.07, 8.51, 6.434, 34.635, 60.13, 2.705, 72.58, 0.737}, 
 {"OWID_WRL", "", "World", "2020-02-27", 82736., 1360., 932., 2814., 43., 
  80.857, 10.614, 0.174, 0.12, 0.361, 0.006, 0.01, 0.86, "", "", "", "", "", 
  "", "", "", "", "", "", "", "", "", "", "", "", "", "", "", "", "", "", "", 
  "", "", "", 7.794798729*^9, 58.045, 30.9, 8.696, 5.355, 15469.207, 10., 
  233.07, 8.51, 6.434, 34.635, 60.13, 2.705, 72.58, 0.737}, 
 {"OWID_WRL", "", "World", "2020-02-28", 84122., 1386., 1040.143, 2873., 59., 
  88.714, 10.792, 0.178, 0.133, 0.369, 0.008, 0.011, 0.97, "", "", "", "", 
  "", "", "", "", "", "", "", "", "", "", "", "", "", "", "", "", "", "", "", 
  "", "", "", "", 7.794798729*^9, 58.045, 30.9, 8.696, 5.355, 15469.207, 10., 
  233.07, 8.51, 6.434, 34.635, 60.13, 2.705, 72.58, 0.737}, 
 {"OWID_WRL", "", "World", "2020-02-29", 86013., 1891., 1058.714, 2942., 69., 
  69., 11.035, 0.243, 0.136, 0.377, 0.009, 0.009, 1.1, "", "", "", "", "", 
  "", "", "", "", "", "", "", "", "", "", "", "", "", "", "", "", "", "", "", 
  "", "", "", 7.794798729*^9, 58.045, 30.9, 8.696, 5.355, 15469.207, 10., 
  233.07, 8.51, 6.434, 34.635, 60.13, 2.705, 72.58, 0.737}, 
 {"OWID_WRL", "", "World", "2020-03-01", 88394., 2381., 1344.571, 2996., 54., 
  75.143, 11.34, 0.305, 0.172, 0.384, 0.007, 0.01, 1.21, "", "", "", "", "", 
  "", "", "", "", "", "", "", "", "", "", "", "", "", "", "", "", "", "", "", 
  "", "", "", 7.794798729*^9, 58.045, 30.9, 8.696, 5.355, 15469.207, 10., 
  233.07, 8.51, 6.434, 34.635, 60.13, 2.705, 72.58, 0.737}, 
 {"OWID_WRL", "", "World", "2020-03-02", 90377., 1983., 1547.286, 3085., 89., 
  65., 11.595, 0.254, 0.199, 0.396, 0.011, 0.008, 1.28, "", "", "", "", "", 
  "", "", "", "", "", "", "", "", "", "", "", "", "", "", "", "", "", "", "", 
  "", "", "", 7.794798729*^9, 58.045, 30.9, 8.696, 5.355, 15469.207, 10., 
  233.07, 8.51, 6.434, 34.635, 60.13, 2.705, 72.58, 0.737}, 
 {"OWID_WRL", "", "World", "2020-03-03", 92971., 2594., 1796., 3160., 75., 
  64.286, 11.927, 0.333, 0.23, 0.405, 0.01, 0.008, 1.35, "", "", "", "", "", 
  "", "", "", "", "", "", "", "", "", "", "", "", "", "", "", "", "", "", "", 
  "", "", "", 7.794798729*^9, 58.045, 30.9, 8.696, 5.355, 15469.207, 10., 
  233.07, 8.51, 6.434, 34.635, 60.13, 2.705, 72.58, 0.737}, 
 {"OWID_WRL", "", "World", "2020-03-04", 95279., 2308., 1986.143, 3255., 95., 
  69.143, 12.223, 0.296, 0.255, 0.418, 0.012, 0.009, 1.42, "", "", "", "", 
  "", "", "", "", "", "", "", "", "", "", "", "", "", "", "", "", "", "", "", 
  "", "", "", "", 7.794798729*^9, 58.045, 30.9, 8.696, 5.355, 15469.207, 10., 
  233.07, 8.51, 6.434, 34.635, 60.13, 2.705, 72.58, 0.737}, 
 {"OWID_WRL", "", "World", "2020-03-05", 98090., 2811., 2193.429, 3349., 94., 
  76.429, 12.584, 0.361, 0.281, 0.43, 0.012, 0.01, 1.49, "", "", "", "", "", 
  "", "", "", "", "", "", "", "", "", "", "", "", "", "", "", "", "", "", "", 
  "", "", "", 7.794798729*^9, 58.045, 30.9, 8.696, 5.355, 15469.207, 10., 
  233.07, 8.51, 6.434, 34.635, 60.13, 2.705, 72.58, 0.737}, 
 {"OWID_WRL", "", "World", "2020-03-06", 102003., 3913., 2554.429, 3461., 
  112., 84., 13.086, 0.502, 0.328, 0.444, 0.014, 0.011, 1.58, "", "", "", "", 
  "", "", "", "", "", "", "", "", "", "", "", "", "", "", "", "", "", "", "", 
  "", "", "", "", 7.794798729*^9, 58.045, 30.9, 8.696, 5.355, 15469.207, 10., 
  233.07, 8.51, 6.434, 34.635, 60.13, 2.705, 72.58, 0.737}, 
 {"OWID_WRL", "", "World", "2020-03-07", 106098., 4095., 2869.286, 3565., 
  104., 89., 13.611, 0.525, 0.368, 0.457, 0.013, 0.011, 1.64, "", "", "", "", 
  "", "", "", "", "", "", "", "", "", "", "", "", "", "", "", "", "", "", "", 
  "", "", "", "", 7.794798729*^9, 58.045, 30.9, 8.696, 5.355, 15469.207, 10., 
  233.07, 8.51, 6.434, 34.635, 60.13, 2.705, 72.58, 0.737}, 
 {"OWID_WRL", "", "World", "2020-03-08", 110047., 3949., 3093.286, 3805., 
  240., 115.571, 14.118, 0.507, 0.397, 0.488, 0.031, 0.015, 1.7, "", "", "", 
  "", "", "", "", "", "", "", "", "", "", "", "", "", "", "", "", "", "", "", 
  "", "", "", "", "", 7.794798729*^9, 58.045, 30.9, 8.696, 5.355, 15469.207, 
  10., 233.07, 8.51, 6.434, 34.635, 60.13, 2.705, 72.58, 0.737}, 
 {"OWID_WRL", "", "World", "2020-03-09", 114219., 4172., 3406., 3995., 190., 
  130., 14.653, 0.535, 0.437, 0.513, 0.024, 0.017, 1.77, "", "", "", "", "", 
  "", "", "", "", "", "", "", "", "", "", "", "", "", "", "", "", "", "", "", 
  "", "", "", 7.794798729*^9, 58.045, 30.9, 8.696, 5.355, 15469.207, 10., 
  233.07, 8.51, 6.434, 34.635, 60.13, 2.705, 72.58, 0.737}, 
 {"OWID_WRL", "", "World", "2020-03-10", 119041., 4822., 3724.286, 4269., 
  274., 158.429, 15.272, 0.619, 0.478, 0.548, 0.035, 0.02, 1.85, "", "", "", 
  "", "", "", "", "", "", "", "", "", "", "", "", "", "", "", "", "", "", "", 
  "", "", "", "", "", 7.794798729*^9, 58.045, 30.9, 8.696, 5.355, 15469.207, 
  10., 233.07, 8.51, 6.434, 34.635, 60.13, 2.705, 72.58, 0.737}, 
 {"OWID_WRL", "", "World", "2020-03-11", 126702., 7661., 4489., 4613., 344., 
  194., 16.255, 0.983, 0.576, 0.592, 0.044, 0.025, 1.94, "", "", "", "", "", 
  "", "", "", "", "", "", "", "", "", "", "", "", "", "", "", "", "", "", "", 
  "", "", "", 7.794798729*^9, 58.045, 30.9, 8.696, 5.355, 15469.207, 10., 
  233.07, 8.51, 6.434, 34.635, 60.13, 2.705, 72.58, 0.737}, 
 {"OWID_WRL", "", "World", "2020-03-12", 132492., 5790., 4914.571, 4920., 
  307., 224.429, 16.997, 0.743, 0.63, 0.631, 0.039, 0.029, 2., "", "", "", 
  "", "", "", "", "", "", "", "", "", "", "", "", "", "", "", "", "", "", "", 
  "", "", "", "", "", 7.794798729*^9, 58.045, 30.9, 8.696, 5.355, 15469.207, 
  10., 233.07, 8.51, 6.434, 34.635, 60.13, 2.705, 72.58, 0.737}, 
 {"OWID_WRL", "", "World", "2020-03-13", 146876., 14384., 6410.429, 5417., 
  497., 279.429, 18.843, 1.845, 0.822, 0.695, 0.064, 0.036, 2.09, "", "", "", 
  "", "", "", "", "", "", "", "", "", "", "", "", "", "", "", "", "", "", "", 
  "", "", "", "", "", 7.794798729*^9, 58.045, 30.9, 8.696, 5.355, 15469.207, 
  10., 233.07, 8.51, 6.434, 34.635, 60.13, 2.705, 72.58, 0.737}, 
 {"OWID_WRL", "", "World", "2020-03-14", 157950., 11074., 7407.429, 5837., 
  420., 324.571, 20.264, 1.421, 0.95, 0.749, 0.054, 0.042, 2.09, "", "", "", 
  "", "", "", "", "", "", "", "", "", "", "", "", "", "", "", "", "", "", "", 
  "", "", "", "", "", 7.794798729*^9, 58.045, 30.9, 8.696, 5.355, 15469.207, 
  10., 233.07, 8.51, 6.434, 34.635, 60.13, 2.705, 72.58, 0.737}, 
 {"OWID_WRL", "", "World", "2020-03-15", 169219., 11269., 8453.143, 6475., 
  638., 381.429, 21.709, 1.446, 1.084, 0.831, 0.082, 0.049, 2.08, "", "", "", 
  "", "", "", "", "", "", "", "", "", "", "", "", "", "", "", "", "", "", "", 
  "", "", "", "", "", 7.794798729*^9, 58.045, 30.9, 8.696, 5.355, 15469.207, 
  10., 233.07, 8.51, 6.434, 34.635, 60.13, 2.705, 72.58, 0.737}, 
 {"OWID_WRL", "", "World", "2020-03-16", 184027., 14808., 9972.571, 7158., 
  683., 451.857, 23.609, 1.9, 1.279, 0.918, 0.088, 0.058, 2.09, "", "", "", 
  "", "", "", "", "", "", "", "", "", "", "", "", "", "", "", "", "", "", "", 
  "", "", "", "", "", 7.794798729*^9, 58.045, 30.9, 8.696, 5.355, 15469.207, 
  10., 233.07, 8.51, 6.434, 34.635, 60.13, 2.705, 72.58, 0.737}, 
 {"OWID_WRL", "", "World", "2020-03-17", 199970., 15943., 11561.286, 7975., 
  817., 529.429, 25.654, 2.045, 1.483, 1.023, 0.105, 0.068, 2.09, "", "", "", 
  "", "", "", "", "", "", "", "", "", "", "", "", "", "", "", "", "", "", "", 
  "", "", "", "", "", 7.794798729*^9, 58.045, 30.9, 8.696, 5.355, 15469.207, 
  10., 233.07, 8.51, 6.434, 34.635, 60.13, 2.705, 72.58, 0.737}, 
 {"OWID_WRL", "", "World", "2020-03-18", 219535., 19565., 13261.857, 8887., 
  912., 610.571, 28.164, 2.51, 1.701, 1.14, 0.117, 0.078, 2.1, "", "", "", 
  "", "", "", "", "", "", "", "", "", "", "", "", "", "", "", "", "", "", "", 
  "", "", "", "", "", 7.794798729*^9, 58.045, 30.9, 8.696, 5.355, 15469.207, 
  10., 233.07, 8.51, 6.434, 34.635, 60.13, 2.705, 72.58, 0.737}, 
 {"OWID_WRL", "", "World", "2020-03-19", 246584., 27049., 16298.857, 10003., 
  1116., 726.143, 31.634, 3.47, 2.091, 1.283, 0.143, 0.093, 2.11, "", "", "", 
  "", "", "", "", "", "", "", "", "", "", "", "", "", "", "", "", "", "", "", 
  "", "", "", "", "", 7.794798729*^9, 58.045, 30.9, 8.696, 5.355, 15469.207, 
  10., 233.07, 8.51, 6.434, 34.635, 60.13, 2.705, 72.58, 0.737}, 
 {"OWID_WRL", "", "World", "2020-03-20", 277359., 30775., 18640.429, 11492., 
  1489., 867.857, 35.583, 3.948, 2.391, 1.474, 0.191, 0.111, 2.08, "", "", 
  "", "", "", "", "", "", "", "", "", "", "", "", "", "", "", "", "", "", "", 
  "", "", "", "", "", "", 7.794798729*^9, 58.045, 30.9, 8.696, 5.355, 
  15469.207, 10., 233.07, 8.51, 6.434, 34.635, 60.13, 2.705, 72.58, 0.737}, 
 {"OWID_WRL", "", "World", "2020-03-21", 309350., 31991., 21628.571, 13216., 
  1724., 1054.143, 39.687, 4.104, 2.775, 1.695, 0.221, 0.135, 2.05, "", "", 
  "", "", "", "", "", "", "", "", "", "", "", "", "", "", "", "", "", "", "", 
  "", "", "", "", "", "", 7.794798729*^9, 58.045, 30.9, 8.696, 5.355, 
  15469.207, 10., 233.07, 8.51, 6.434, 34.635, 60.13, 2.705, 72.58, 0.737}, 
 {"OWID_WRL", "", "World", "2020-03-22", 344205., 34855., 24998., 14908., 
  1692., 1204.714, 44.158, 4.472, 3.207, 1.913, 0.217, 0.155, 2.02, "", "", 
  "", "", "", "", "", "", "", "", "", "", "", "", "", "", "", "", "", "", "", 
  "", "", "", "", "", "", 7.794798729*^9, 58.045, 30.9, 8.696, 5.355, 
  15469.207, 10., 233.07, 8.51, 6.434, 34.635, 60.13, 2.705, 72.58, 0.737}, 
 {"OWID_WRL", "", "World", "2020-03-23", 387040., 42835., 29001.857, 16862., 
  1954., 1386.286, 49.654, 5.495, 3.721, 2.163, 0.251, 0.178, 1.99, "", "", 
  "", "", "", "", "", "", "", "", "", "", "", "", "", "", "", "", "", "", "", 
  "", "", "", "", "", "", 7.794798729*^9, 58.045, 30.9, 8.696, 5.355, 
  15469.207, 10., 233.07, 8.51, 6.434, 34.635, 60.13, 2.705, 72.58, 0.737}, 
 {"OWID_WRL", "", "World", "2020-03-24", 428219., 41179., 32607., 19156., 
  2294., 1597.286, 54.937, 5.283, 4.183, 2.458, 0.294, 0.205, 1.93, "", "", 
  "", "", "", "", "", "", "", "", "", "", "", "", "", "", "", "", "", "", "", 
  "", "", "", "", "", "", 7.794798729*^9, 58.045, 30.9, 8.696, 5.355, 
  15469.207, 10., 233.07, 8.51, 6.434, 34.635, 60.13, 2.705, 72.58, 0.737}, 
 {"OWID_WRL", "", "World", "2020-03-25", 479220., 51001., 37097.857, 21976., 
  2820., 1869.857, 61.479, 6.543, 4.759, 2.819, 0.362, 0.24, 1.89, "", "", 
  "", "", "", "", "", "", "", "", "", "", "", "", "", "", "", "", "", "", "", 
  "", "", "", "", "", "", 7.794798729*^9, 58.045, 30.9, 8.696, 5.355, 
  15469.207, 10., 233.07, 8.51, 6.434, 34.635, 60.13, 2.705, 72.58, 0.737}, 
 {"OWID_WRL", "", "World", "2020-03-26", 542097., 62877., 42216.143, 25017., 
  3041., 2144.857, 69.546, 8.067, 5.416, 3.209, 0.39, 0.275, 1.84, "", "", 
  "", "", "", "", "", "", "", "", "", "", "", "", "", "", "", "", "", "", "", 
  "", "", "", "", "", "", 7.794798729*^9, 58.045, 30.9, 8.696, 5.355, 
  15469.207, 10., 233.07, 8.51, 6.434, 34.635, 60.13, 2.705, 72.58, 0.737}, 
 {"OWID_WRL", "", "World", "2020-03-27", 607138., 65041., 47111.286, 28511., 
  3494., 2431.286, 77.89, 8.344, 6.044, 3.658, 0.448, 0.312, 1.77, "", "", 
  "", "", "", "", "", "", "", "", "", "", "", "", "", "", "", "", "", "", "", 
  "", "", "", "", "", "", 7.794798729*^9, 58.045, 30.9, 8.696, 5.355, 
  15469.207, 10., 233.07, 8.51, 6.434, 34.635, 60.13, 2.705, 72.58, 0.737}, 
 {"OWID_WRL", "", "World", "2020-03-28", 674418., 67280., 52152.571, 32251., 
  3740., 2719.286, 86.522, 8.631, 6.691, 4.138, 0.48, 0.349, 1.71, "", "", 
  "", "", "", "", "", "", "", "", "", "", "", "", "", "", "", "", "", "", "", 
  "", "", "", "", "", "", 7.794798729*^9, 58.045, 30.9, 8.696, 5.355, 
  15469.207, 10., 233.07, 8.51, 6.434, 34.635, 60.13, 2.705, 72.58, 0.737}, 
 {"OWID_WRL", "", "World", "2020-03-29", 733655., 59237., 55635.714, 35777., 
  3526., 2981.286, 94.121, 7.6, 7.138, 4.59, 0.452, 0.382, 1.64, "", "", "", 
  "", "", "", "", "", "", "", "", "", "", "", "", "", "", "", "", "", "", "", 
  "", "", "", "", "", 7.794798729*^9, 58.045, 30.9, 8.696, 5.355, 15469.207, 
  10., 233.07, 8.51, 6.434, 34.635, 60.13, 2.705, 72.58, 0.737}, 
 {"OWID_WRL", "", "World", "2020-03-30", 798949., 65294., 58844.143, 39870., 
  4093., 3286.857, 102.498, 8.377, 7.549, 5.115, 0.525, 0.422, 1.58, "", "", 
  "", "", "", "", "", "", "", "", "", "", "", "", "", "", "", "", "", "", "", 
  "", "", "", "", "", "", 7.794798729*^9, 58.045, 30.9, 8.696, 5.355, 
  15469.207, 10., 233.07, 8.51, 6.434, 34.635, 60.13, 2.705, 72.58, 0.737}, 
 {"OWID_WRL", "", "World", "2020-03-31", 875794., 76845., 63939.286, 44637., 
  4767., 3640.143, 112.356, 9.858, 8.203, 5.727, 0.612, 0.467, 1.54, "", "", 
  "", "", "", "", "", "", "", "", "", "", "", "", "", "", "", "", "", "", "", 
  "", "", "", "", "", "", 7.794798729*^9, 58.045, 30.9, 8.696, 5.355, 
  15469.207, 10., 233.07, 8.51, 6.434, 34.635, 60.13, 2.705, 72.58, 0.737}, 
 {"OWID_WRL", "", "World", "2020-04-01", 958629., 82835., 68487., 50650., 
  6013., 4096.286, 122.983, 10.627, 8.786, 6.498, 0.771, 0.526, 1.48, "", "", 
  "", "", "", "", "", "", "", "", "", "", "", "", "", "", "", "", "", "", "", 
  "", "", "", "", "", "", 7.794798729*^9, 58.045, 30.9, 8.696, 5.355, 
  15469.207, 10., 233.07, 8.51, 6.434, 34.635, 60.13, 2.705, 72.58, 0.737}, 
 {"OWID_WRL", "", "World", "2020-04-02", 1.041679*^6, 83050., 71368.857, 
  56543., 5893., 4503.714, 133.638, 10.655, 9.156, 7.254, 0.756, 0.578, 1.41, 
  "", "", "", "", "", "", "", "", "", "", "", "", "", "", "", "", "", "", "", 
  "", "", "", "", "", "", "", "", 7.794798729*^9, 58.045, 30.9, 8.696, 5.355, 
  15469.207, 10., 233.07, 8.51, 6.434, 34.635, 60.13, 2.705, 72.58, 0.737}, 
 {"OWID_WRL", "", "World", "2020-04-03", 1.12525*^6, 83571., 74016., 62725., 
  6182., 4887.714, 144.359, 10.721, 9.496, 8.047, 0.793, 0.627, 1.34, "", "", 
  "", "", "", "", "", "", "", "", "", "", "", "", "", "", "", "", "", "", "", 
  "", "", "", "", "", "", 7.794798729*^9, 58.045, 30.9, 8.696, 5.355, 
  15469.207, 10., 233.07, 8.51, 6.434, 34.635, 60.13, 2.705, 72.58, 0.737}, 
 {"OWID_WRL", "", "World", "2020-04-04", 1.183609*^6, 58359., 72741.571, 
  68680., 5955., 5204.143, 151.846, 7.487, 9.332, 8.811, 0.764, 0.668, 1.29, 
  "", "", "", "", "", "", "", "", "", "", "", "", "", "", "", "", "", "", "", 
  "", "", "", "", "", "", "", "", 7.794798729*^9, 58.045, 30.9, 8.696, 5.355, 
  15469.207, 10., 233.07, 8.51, 6.434, 34.635, 60.13, 2.705, 72.58, 0.737}, 
 {"OWID_WRL", "", "World", "2020-04-05", 1.256219*^6, 72610., 74652., 73917., 
  5237., 5448.571, 161.161, 9.315, 9.577, 9.483, 0.672, 0.699, 1.26, "", "", 
  "", "", "", "", "", "", "", "", "", "", "", "", "", "", "", "", "", "", "", 
  "", "", "", "", "", "", 7.794798729*^9, 58.045, 30.9, 8.696, 5.355, 
  15469.207, 10., 233.07, 8.51, 6.434, 34.635, 60.13, 2.705, 72.58, 0.737}, 
 {"OWID_WRL", "", "World", "2020-04-06", 1.329371*^6, 73152., 75774.571, 
  79890., 5973., 5717.143, 170.546, 9.385, 9.721, 10.249, 0.766, 0.733, 1.24, 
  "", "", "", "", "", "", "", "", "", "", "", "", "", "", "", "", "", "", "", 
  "", "", "", "", "", "", "", "", 7.794798729*^9, 58.045, 30.9, 8.696, 5.355, 
  15469.207, 10., 233.07, 8.51, 6.434, 34.635, 60.13, 2.705, 72.58, 0.737}, 
 {"OWID_WRL", "", "World", "2020-04-07", 1.399212*^6, 69841., 74774., 88195., 
  8305., 6222.571, 179.506, 8.96, 9.593, 11.315, 1.065, 0.798, 1.22, "", "", 
  "", "", "", "", "", "", "", "", "", "", "", "", "", "", "", "", "", "", "", 
  "", "", "", "", "", "", 7.794798729*^9, 58.045, 30.9, 8.696, 5.355, 
  15469.207, 10., 233.07, 8.51, 6.434, 34.635, 60.13, 2.705, 72.58, 0.737}, 
 {"OWID_WRL", "", "World", "2020-04-08", 1.48261*^6, 83398., 74854.429, 
  95041., 6846., 6341.571, 190.205, 10.699, 9.603, 12.193, 0.878, 0.814, 
  1.21, "", "", "", "", "", "", "", "", "", "", "", "", "", "", "", "", "", 
  "", "", "", "", "", "", "", "", "", "", 7.794798729*^9, 58.045, 30.9, 
  8.696, 5.355, 15469.207, 10., 233.07, 8.51, 6.434, 34.635, 60.13, 2.705, 
  72.58, 0.737}, {"OWID_WRL", "", "World", "2020-04-09", 1.56963*^6, 87020., 
  75421.571, 102912., 7871., 6624.143, 201.369, 11.164, 9.676, 13.203, 1.01, 
  0.85, 1.19, "", "", "", "", "", "", "", "", "", "", "", "", "", "", "", "", 
  "", "", "", "", "", "", "", "", "", "", "", 7.794798729*^9, 58.045, 30.9, 
  8.696, 5.355, 15469.207, 10., 233.07, 8.51, 6.434, 34.635, 60.13, 2.705, 
  72.58, 0.737}, {"OWID_WRL", "", "World", "2020-04-10", 1.655153*^6, 85523., 
  75700.429, 110343., 7431., 6802.571, 212.341, 10.972, 9.712, 14.156, 0.953, 
  0.873, 1.18, "", "", "", "", "", "", "", "", "", "", "", "", "", "", "", 
  "", "", "", "", "", "", "", "", "", "", "", "", 7.794798729*^9, 58.045, 
  30.9, 8.696, 5.355, 15469.207, 10., 233.07, 8.51, 6.434, 34.635, 60.13, 
  2.705, 72.58, 0.737}, {"OWID_WRL", "", "World", "2020-04-11", 1.729417*^6, 
  74264., 77972.571, 116604., 6261., 6846.286, 221.868, 9.527, 10.003, 
  14.959, 0.803, 0.878, 1.17, "", "", "", "", "", "", "", "", "", "", "", "", 
  "", "", "", "", "", "", "", "", "", "", "", "", "", "", "", 7.794798729*^9, 
  58.045, 30.9, 8.696, 5.355, 15469.207, 10., 233.07, 8.51, 6.434, 34.635, 
  60.13, 2.705, 72.58, 0.737}, {"OWID_WRL", "", "World", "2020-04-12", 
  1.849112*^6, 119695., 84699., 122545., 5941., 6946.857, 237.224, 15.356, 
  10.866, 15.721, 0.762, 0.891, 1.17, "", "", "", "", "", "", "", "", "", "", 
  "", "", "", "", "", "", "", "", "", "", "", "", "", "", "", "", "", 
  7.794798729*^9, 58.045, 30.9, 8.696, 5.355, 15469.207, 10., 233.07, 8.51, 
  6.434, 34.635, 60.13, 2.705, 72.58, 0.737}, 
 {"OWID_WRL", "", "World", "2020-04-13", 1.919853*^6, 70741., 84354.571, 
  128600., 6055., 6958.571, 246.299, 9.075, 10.822, 16.498, 0.777, 0.893, 
  1.14, "", "", "", "", "", "", "", "", "", "", "", "", "", "", "", "", "", 
  "", "", "", "", "", "", "", "", "", "", 7.794798729*^9, 58.045, 30.9, 
  8.696, 5.355, 15469.207, 10., 233.07, 8.51, 6.434, 34.635, 60.13, 2.705, 
  72.58, 0.737}, {"OWID_WRL", "", "World", "2020-04-14", 2.003857*^6, 84004., 
  86377.857, 135670., 7070., 6782.143, 257.076, 10.777, 11.081, 17.405, 
  0.907, 0.87, 1.11, "", "", "", "", "", "", "", "", "", "", "", "", "", "", 
  "", "", "", "", "", "", "", "", "", "", "", "", "", 7.794798729*^9, 58.045, 
  30.9, 8.696, 5.355, 15469.207, 10., 233.07, 8.51, 6.434, 34.635, 60.13, 
  2.705, 72.58, 0.737}, {"OWID_WRL", "", "World", "2020-04-15", 2.080973*^6, 
  77116., 85480.429, 144258., 8588., 7031., 266.969, 9.893, 10.966, 18.507, 
  1.102, 0.902, 1.08, "", "", "", "", "", "", "", "", "", "", "", "", "", "", 
  "", "", "", "", "", "", "", "", "", "", "", "", "", 7.794798729*^9, 58.045, 
  30.9, 8.696, 5.355, 15469.207, 10., 233.07, 8.51, 6.434, 34.635, 60.13, 
  2.705, 72.58, 0.737}, {"OWID_WRL", "", "World", "2020-04-16", 2.176491*^6, 
  95518., 86694.429, 151642., 7384., 6961.429, 279.224, 12.254, 11.122, 
  19.454, 0.947, 0.893, 1.06, "", "", "", "", "", "", "", "", "", "", "", "", 
  "", "", "", "", "", "", "", "", "", "", "", "", "", "", "", 7.794798729*^9, 
  58.045, 30.9, 8.696, 5.355, 15469.207, 10., 233.07, 8.51, 6.434, 34.635, 
  60.13, 2.705, 72.58, 0.737}, {"OWID_WRL", "", "World", "2020-04-17", 
  2.264524*^6, 88033., 87053., 160170., 8528., 7118.143, 290.517, 11.294, 
  11.168, 20.548, 1.094, 0.913, 1.04, "", "", "", "", "", "", "", "", "", "", 
  "", "", "", "", "", "", "", "", "", "", "", "", "", "", "", "", "", 
  7.794798729*^9, 58.045, 30.9, 8.696, 5.355, 15469.207, 10., 233.07, 8.51, 
  6.434, 34.635, 60.13, 2.705, 72.58, 0.737}, 
 {"OWID_WRL", "", "World", "2020-04-18", 2.341739*^6, 77215., 87474.571, 
  166405., 6235., 7114.429, 300.423, 9.906, 11.222, 21.348, 0.8, 0.913, 1.03, 
  "", "", "", "", "", "", "", "", "", "", "", "", "", "", "", "", "", "", "", 
  "", "", "", "", "", "", "", "", 7.794798729*^9, 58.045, 30.9, 8.696, 5.355, 
  15469.207, 10., 233.07, 8.51, 6.434, 34.635, 60.13, 2.705, 72.58, 0.737}, 
 {"OWID_WRL", "", "World", "2020-04-19", 2.41831*^6, 76571., 81314., 171749., 
  5344., 7029.143, 310.247, 9.823, 10.432, 22.034, 0.686, 0.902, 1.02, "", 
  "", "", "", "", "", "", "", "", "", "", "", "", "", "", "", "", "", "", "", 
  "", "", "", "", "", "", "", 7.794798729*^9, 58.045, 30.9, 8.696, 5.355, 
  15469.207, 10., 233.07, 8.51, 6.434, 34.635, 60.13, 2.705, 72.58, 0.737}, 
 {"OWID_WRL", "", "World", "2020-04-20", 2.49432*^6, 76010., 82066.714, 
  177785., 6036., 7026.429, 319.998, 9.751, 10.528, 22.808, 0.774, 0.901, 
  1.02, "", "", "", "", "", "", "", "", "", "", "", "", "", "", "", "", "", 
  "", "", "", "", "", "", "", "", "", "", 7.794798729*^9, 58.045, 30.9, 
  8.696, 5.355, 15469.207, 10., 233.07, 8.51, 6.434, 34.635, 60.13, 2.705, 
  72.58, 0.737}, {"OWID_WRL", "", "World", "2020-04-21", 2.570078*^6, 75758., 
  80888.714, 185216., 7431., 7078., 329.717, 9.719, 10.377, 23.761, 0.953, 
  0.908, 1.01, "", "", "", "", "", "", "", "", "", "", "", "", "", "", "", 
  "", "", "", "", "", "", "", "", "", "", "", "", 7.794798729*^9, 58.045, 
  30.9, 8.696, 5.355, 15469.207, 10., 233.07, 8.51, 6.434, 34.635, 60.13, 
  2.705, 72.58, 0.737}, {"OWID_WRL", "", "World", "2020-04-22", 2.651377*^6, 
  81299., 81486.286, 192258., 7042., 6857.143, 340.147, 10.43, 10.454, 
  24.665, 0.903, 0.88, 1., "", "", "", "", "", "", "", "", "", "", "", "", 
  "", "", "", "", "", "", "", "", "", "", "", "", "", "", "", 7.794798729*^9, 
  58.045, 30.9, 8.696, 5.355, 15469.207, 10., 233.07, 8.51, 6.434, 34.635, 
  60.13, 2.705, 72.58, 0.737}, {"OWID_WRL", "", "World", "2020-04-23", 
  2.735668*^6, 84291., 79882.429, 199295., 7037., 6807.571, 350.961, 10.814, 
  10.248, 25.568, 0.903, 0.873, 0.99, "", "", "", "", "", "", "", "", "", "", 
  "", "", "", "", "", "", "", "", "", "", "", "", "", "", "", "", "", 
  7.794798729*^9, 58.045, 30.9, 8.696, 5.355, 15469.207, 10., 233.07, 8.51, 
  6.434, 34.635, 60.13, 2.705, 72.58, 0.737}, 
 {"OWID_WRL", "", "World", "2020-04-24", 2.819764*^6, 84096., 79320., 
  206247., 6952., 6582.429, 361.749, 10.789, 10.176, 26.46, 0.892, 0.844, 
  0.99, "", "", "", "", "", "", "", "", "", "", "", "", "", "", "", "", "", 
  "", "", "", "", "", "", "", "", "", "", 7.794798729*^9, 58.045, 30.9, 
  8.696, 5.355, 15469.207, 10., 233.07, 8.51, 6.434, 34.635, 60.13, 2.705, 
  72.58, 0.737}, {"OWID_WRL", "", "World", "2020-04-25", 2.902007*^6, 82243., 
  80038.286, 212104., 5857., 6528.429, 372.3, 10.551, 10.268, 27.211, 0.751, 
  0.838, 0.99, "", "", "", "", "", "", "", "", "", "", "", "", "", "", "", 
  "", "", "", "", "", "", "", "", "", "", "", "", 7.794798729*^9, 58.045, 
  30.9, 8.696, 5.355, 15469.207, 10., 233.07, 8.51, 6.434, 34.635, 60.13, 
  2.705, 72.58, 0.737}, {"OWID_WRL", "", "World", "2020-04-26", 2.973582*^6, 
  71575., 79324.571, 216350., 4246., 6371.571, 381.483, 9.182, 10.177, 
  27.756, 0.545, 0.817, 0.99, "", "", "", "", "", "", "", "", "", "", "", "", 
  "", "", "", "", "", "", "", "", "", "", "", "", "", "", "", 7.794798729*^9, 
  58.045, 30.9, 8.696, 5.355, 15469.207, 10., 233.07, 8.51, 6.434, 34.635, 
  60.13, 2.705, 72.58, 0.737}, {"OWID_WRL", "", "World", "2020-04-27", 
  3.043786*^6, 70204., 78495.143, 221358., 5008., 6224.714, 390.489, 9.007, 
  10.07, 28.398, 0.642, 0.799, 0.99, "", "", "", "", "", "", "", "", "", "", 
  "", "", "", "", "", "", "", "", "", "", "", "", "", "", "", "", "", 
  7.794798729*^9, 58.045, 30.9, 8.696, 5.355, 15469.207, 10., 233.07, 8.51, 
  6.434, 34.635, 60.13, 2.705, 72.58, 0.737}, 
 {"OWID_WRL", "", "World", "2020-04-28", 3.119324*^6, 75538., 78463.714, 
  228179., 6821., 6137.571, 400.18, 9.691, 10.066, 29.273, 0.875, 0.787, 1., 
  "", "", "", "", "", "", "", "", "", "", "", "", "", "", "", "", "", "", "", 
  "", "", "", "", "", "", "", "", 7.794798729*^9, 58.045, 30.9, 8.696, 5.355, 
  15469.207, 10., 233.07, 8.51, 6.434, 34.635, 60.13, 2.705, 72.58, 0.737}, 
 {"OWID_WRL", "", "World", "2020-04-29", 3.196455*^6, 77131., 77868.286, 
  235147., 6968., 6127., 410.075, 9.895, 9.99, 30.167, 0.894, 0.786, 1., "", 
  "", "", "", "", "", "", "", "", "", "", "", "", "", "", "", "", "", "", "", 
  "", "", "", "", "", "", "", 7.794798729*^9, 58.045, 30.9, 8.696, 5.355, 
  15469.207, 10., 233.07, 8.51, 6.434, 34.635, 60.13, 2.705, 72.58, 0.737}, 
 {"OWID_WRL", "", "World", "2020-04-30", 3.279935*^6, 83480., 77752.429, 
  241208., 6061., 5987.571, 420.785, 10.71, 9.975, 30.945, 0.778, 0.768, 1., 
  "", "", "", "", "", "", "", "", "", "", "", "", "", "", "", "", "", "", "", 
  "", "", "", "", "", "", "", "", 7.794798729*^9, 58.045, 30.9, 8.696, 5.355, 
  15469.207, 10., 233.07, 8.51, 6.434, 34.635, 60.13, 2.705, 72.58, 0.737}, 
 {"OWID_WRL", "", "World", "2020-05-01", 3.368292*^6, 88357., 78361.143, 
  246690., 5482., 5777.571, 432.12, 11.335, 10.053, 31.648, 0.703, 0.741, 
  1.01, "", "", "", "", "", "", "", "", "", "", "", "", "", "", "", "", "", 
  "", "", "", "", "", "", "", "", "", "", 7.794798729*^9, 58.045, 30.9, 
  8.696, 5.355, 15469.207, 10., 233.07, 8.51, 6.434, 34.635, 60.13, 2.705, 
  72.58, 0.737}, {"OWID_WRL", "", "World", "2020-05-02", 3.44749*^6, 79198., 
  77926.143, 252516., 5826., 5773.143, 442.281, 10.16, 9.997, 32.395, 0.747, 
  0.741, 1.02, "", "", "", "", "", "", "", "", "", "", "", "", "", "", "", 
  "", "", "", "", "", "", "", "", "", "", "", "", 7.794798729*^9, 58.045, 
  30.9, 8.696, 5.355, 15469.207, 10., 233.07, 8.51, 6.434, 34.635, 60.13, 
  2.705, 72.58, 0.737}, {"OWID_WRL", "", "World", "2020-05-03", 3.523887*^6, 
  76397., 78615., 256363., 3847., 5716.143, 452.082, 9.801, 10.086, 32.889, 
  0.494, 0.733, 1.02, "", "", "", "", "", "", "", "", "", "", "", "", "", "", 
  "", "", "", "", "", "", "", "", "", "", "", "", "", 7.794798729*^9, 58.045, 
  30.9, 8.696, 5.355, 15469.207, 10., 233.07, 8.51, 6.434, 34.635, 60.13, 
  2.705, 72.58, 0.737}, {"OWID_WRL", "", "World", "2020-05-04", 3.601559*^6, 
  77672., 79681.857, 260965., 4602., 5658.143, 462.046, 9.965, 10.222, 
  33.479, 0.59, 0.726, 1.03, "", "", "", "", "", "", "", "", "", "", "", "", 
  "", "", "", "", "", "", "", "", "", "", "", "", "", "", "", 7.794798729*^9, 
  58.045, 30.9, 8.696, 5.355, 15469.207, 10., 233.07, 8.51, 6.434, 34.635, 
  60.13, 2.705, 72.58, 0.737}, {"OWID_WRL", "", "World", "2020-05-05", 
  3.682058*^6, 80499., 80390.571, 267091., 6126., 5558.857, 472.374, 10.327, 
  10.313, 34.265, 0.786, 0.713, 1.03, "", "", "", "", "", "", "", "", "", "", 
  "", "", "", "", "", "", "", "", "", "", "", "", "", "", "", "", "", 
  7.794798729*^9, 58.045, 30.9, 8.696, 5.355, 15469.207, 10., 233.07, 8.51, 
  6.434, 34.635, 60.13, 2.705, 72.58, 0.737}, 
 {"OWID_WRL", "", "World", "2020-05-06", 3.772095*^6, 90037., 82234.286, 
  273959., 6868., 5544.571, 483.925, 11.551, 10.55, 35.146, 0.881, 0.711, 
  1.04, "", "", "", "", "", "", "", "", "", "", "", "", "", "", "", "", "", 
  "", "", "", "", "", "", "", "", "", "", 7.794798729*^9, 58.045, 30.9, 
  8.696, 5.355, 15469.207, 10., 233.07, 8.51, 6.434, 34.635, 60.13, 2.705, 
  72.58, 0.737}, {"OWID_WRL", "", "World", "2020-05-07", 3.860819*^6, 88724., 
  82983.429, 279652., 5693., 5492., 495.307, 11.382, 10.646, 35.877, 0.73, 
  0.705, 1.03, "", "", "", "", "", "", "", "", "", "", "", "", "", "", "", 
  "", "", "", "", "", "", "", "", "", "", "", "", 7.794798729*^9, 58.045, 
  30.9, 8.696, 5.355, 15469.207, 10., 233.07, 8.51, 6.434, 34.635, 60.13, 
  2.705, 72.58, 0.737}, {"OWID_WRL", "", "World", "2020-05-08", 3.951089*^6, 
  90270., 83256.714, 285567., 5915., 5553.857, 506.888, 11.581, 10.681, 
  36.636, 0.759, 0.713, 1.03, "", "", "", "", "", "", "", "", "", "", "", "", 
  "", "", "", "", "", "", "", "", "", "", "", "", "", "", "", 7.794798729*^9, 
  58.045, 30.9, 8.696, 5.355, 15469.207, 10., 233.07, 8.51, 6.434, 34.635, 
  60.13, 2.705, 72.58, 0.737}, {"OWID_WRL", "", "World", "2020-05-09", 
  4.036352*^6, 85263., 84123.143, 290164., 4597., 5378.286, 517.826, 10.938, 
  10.792, 37.225, 0.59, 0.69, 1.03, "", "", "", "", "", "", "", "", "", "", 
  "", "", "", "", "", "", "", "", "", "", "", "", "", "", "", "", "", 
  7.794798729*^9, 58.045, 30.9, 8.696, 5.355, 15469.207, 10., 233.07, 8.51, 
  6.434, 34.635, 60.13, 2.705, 72.58, 0.737}, 
 {"OWID_WRL", "", "World", "2020-05-10", 4.111266*^6, 74914., 83911.286, 
  294175., 4011., 5401.714, 527.437, 9.611, 10.765, 37.74, 0.515, 0.693, 
  1.03, "", "", "", "", "", "", "", "", "", "", "", "", "", "", "", "", "", 
  "", "", "", "", "", "", "", "", "", "", 7.794798729*^9, 58.045, 30.9, 
  8.696, 5.355, 15469.207, 10., 233.07, 8.51, 6.434, 34.635, 60.13, 2.705, 
  72.58, 0.737}, {"OWID_WRL", "", "World", "2020-05-11", 4.187924*^6, 76658., 
  83766.429, 298111., 3936., 5306.571, 537.272, 9.835, 10.746, 38.245, 0.505, 
  0.681, 1.04, "", "", "", "", "", "", "", "", "", "", "", "", "", "", "", 
  "", "", "", "", "", "", "", "", "", "", "", "", 7.794798729*^9, 58.045, 
  30.9, 8.696, 5.355, 15469.207, 10., 233.07, 8.51, 6.434, 34.635, 60.13, 
  2.705, 72.58, 0.737}, {"OWID_WRL", "", "World", "2020-05-12", 4.272394*^6, 
  84470., 84333.714, 304015., 5904., 5274.857, 548.108, 10.837, 10.819, 
  39.002, 0.757, 0.677, 1.04, "", "", "", "", "", "", "", "", "", "", "", "", 
  "", "", "", "", "", "", "", "", "", "", "", "", "", "", "", 7.794798729*^9, 
  58.045, 30.9, 8.696, 5.355, 15469.207, 10., 233.07, 8.51, 6.434, 34.635, 
  60.13, 2.705, 72.58, 0.737}, {"OWID_WRL", "", "World", "2020-05-13", 
  4.357399*^6, 85005., 83614.857, 309497., 5482., 5076.857, 559.014, 10.905, 
  10.727, 39.706, 0.703, 0.651, 1.05, "", "", "", "", "", "", "", "", "", "", 
  "", "", "", "", "", "", "", "", "", "", "", "", "", "", "", "", "", 
  7.794798729*^9, 58.045, 30.9, 8.696, 5.355, 15469.207, 10., 233.07, 8.51, 
  6.434, 34.635, 60.13, 2.705, 72.58, 0.737}, 
 {"OWID_WRL", "", "World", "2020-05-14", 4.453629*^6, 96230., 84687.143, 
  315072., 5575., 5060., 571.359, 12.345, 10.865, 40.421, 0.715, 0.649, 1.05, 
  "", "", "", "", "", "", "", "", "", "", "", "", "", "", "", "", "", "", "", 
  "", "", "", "", "", "", "", "", 7.794798729*^9, 58.045, 30.9, 8.696, 5.355, 
  15469.207, 10., 233.07, 8.51, 6.434, 34.635, 60.13, 2.705, 72.58, 0.737}, 
 {"OWID_WRL", "", "World", "2020-05-15", 4.549347*^6, 95718., 85465.429, 
  320714., 5642., 5021., 583.639, 12.28, 10.964, 41.145, 0.724, 0.644, 1.06, 
  "", "", "", "", "", "", "", "", "", "", "", "", "", "", "", "", "", "", "", 
  "", "", "", "", "", "", "", "", 7.794798729*^9, 58.045, 30.9, 8.696, 5.355, 
  15469.207, 10., 233.07, 8.51, 6.434, 34.635, 60.13, 2.705, 72.58, 0.737}, 
 {"OWID_WRL", "", "World", "2020-05-16", 4.643762*^6, 94415., 86772.857, 
  325271., 4557., 5015.286, 595.751, 12.113, 11.132, 41.729, 0.585, 0.643, 
  1.06, "", "", "", "", "", "", "", "", "", "", "", "", "", "", "", "", "", 
  "", "", "", "", "", "", "", "", "", "", 7.794798729*^9, 58.045, 30.9, 
  8.696, 5.355, 15469.207, 10., 233.07, 8.51, 6.434, 34.635, 60.13, 2.705, 
  72.58, 0.737}, {"OWID_WRL", "", "World", "2020-05-17", 4.721809*^6, 78047., 
  87220.429, 328839., 3568., 4952., 605.764, 10.013, 11.19, 42.187, 0.458, 
  0.635, 1.07, "", "", "", "", "", "", "", "", "", "", "", "", "", "", "", 
  "", "", "", "", "", "", "", "", "", "", "", "", 7.794798729*^9, 58.045, 
  30.9, 8.696, 5.355, 15469.207, 10., 233.07, 8.51, 6.434, 34.635, 60.13, 
  2.705, 72.58, 0.737}, {"OWID_WRL", "", "World", "2020-05-18", 4.810975*^6, 
  89166., 89007.286, 332990., 4151., 4982.714, 617.203, 11.439, 11.419, 
  42.72, 0.533, 0.639, 1.08, "", "", "", "", "", "", "", "", "", "", "", "", 
  "", "", "", "", "", "", "", "", "", "", "", "", "", "", "", 7.794798729*^9, 
  58.045, 30.9, 8.696, 5.355, 15469.207, 10., 233.07, 8.51, 6.434, 34.635, 
  60.13, 2.705, 72.58, 0.737}, {"OWID_WRL", "", "World", "2020-05-19", 
  4.907722*^6, 96747., 90761.143, 338130., 5140., 4873.571, 629.615, 12.412, 
  11.644, 43.379, 0.659, 0.625, 1.09, "", "", "", "", "", "", "", "", "", "", 
  "", "", "", "", "", "", "", "", "", "", "", "", "", "", "", "", "", 
  7.794798729*^9, 58.045, 30.9, 8.696, 5.355, 15469.207, 10., 233.07, 8.51, 
  6.434, 34.635, 60.13, 2.705, 72.58, 0.737}, 
 {"OWID_WRL", "", "World", "2020-05-20", 5.009628*^6, 101906., 93175.571, 
  343326., 5196., 4832.714, 642.689, 13.074, 11.954, 44.046, 0.667, 0.62, 
  1.09, "", "", "", "", "", "", "", "", "", "", "", "", "", "", "", "", "", 
  "", "", "", "", "", "", "", "", "", "", 7.794798729*^9, 58.045, 30.9, 
  8.696, 5.355, 15469.207, 10., 233.07, 8.51, 6.434, 34.635, 60.13, 2.705, 
  72.58, 0.737}, {"OWID_WRL", "", "World", "2020-05-21", 5.116275*^6, 
  106647., 94663.714, 348407., 5081., 4762.143, 656.37, 13.682, 12.144, 
  44.697, 0.652, 0.611, 1.09, "", "", "", "", "", "", "", "", "", "", "", "", 
  "", "", "", "", "", "", "", "", "", "", "", "", "", "", "", 7.794798729*^9, 
  58.045, 30.9, 8.696, 5.355, 15469.207, 10., 233.07, 8.51, 6.434, 34.635, 
  60.13, 2.705, 72.58, 0.737}, {"OWID_WRL", "", "World", "2020-05-22", 
  5.222689*^6, 106414., 96191.714, 354085., 5678., 4767.286, 670.022, 13.652, 
  12.341, 45.426, 0.728, 0.612, 1.09, "", "", "", "", "", "", "", "", "", "", 
  "", "", "", "", "", "", "", "", "", "", "", "", "", "", "", "", "", 
  7.794798729*^9, 58.045, 30.9, 8.696, 5.355, 15469.207, 10., 233.07, 8.51, 
  6.434, 34.635, 60.13, 2.705, 72.58, 0.737}, 
 {"OWID_WRL", "", "World", "2020-05-23", 5.327481*^6, 104792., 97674.143, 
  358399., 4314., 4732.571, 683.466, 13.444, 12.531, 45.979, 0.553, 0.607, 
  1.08, "", "", "", "", "", "", "", "", "", "", "", "", "", "", "", "", "", 
  "", "", "", "", "", "", "", "", "", "", 7.794798729*^9, 58.045, 30.9, 
  8.696, 5.355, 15469.207, 10., 233.07, 8.51, 6.434, 34.635, 60.13, 2.705, 
  72.58, 0.737}, {"OWID_WRL", "", "World", "2020-05-24", 5.421702*^6, 94221., 
  99984.714, 361876., 3477., 4719.571, 695.554, 12.088, 12.827, 46.425, 
  0.446, 0.605, 1.08, "", "", "", "", "", "", "", "", "", "", "", "", "", "", 
  "", "", "", "", "", "", "", "", "", "", "", "", "", 7.794798729*^9, 58.045, 
  30.9, 8.696, 5.355, 15469.207, 10., 233.07, 8.51, 6.434, 34.635, 60.13, 
  2.705, 72.58, 0.737}, {"OWID_WRL", "", "World", "2020-05-25", 5.508408*^6, 
  86706., 99633.286, 363492., 1616., 4357.429, 706.677, 11.124, 12.782, 
  46.633, 0.207, 0.559, 1.08, "", "", "", "", "", "", "", "", "", "", "", "", 
  "", "", "", "", "", "", "", "", "", "", "", "", "", "", "", 7.794798729*^9, 
  58.045, 30.9, 8.696, 5.355, 15469.207, 10., 233.07, 8.51, 6.434, 34.635, 
  60.13, 2.705, 72.58, 0.737}, {"OWID_WRL", "", "World", "2020-05-26", 
  5.602388*^6, 93980., 99238., 368156., 4664., 4289.429, 718.734, 12.057, 
  12.731, 47.231, 0.598, 0.55, 1.08, "", "", "", "", "", "", "", "", "", "", 
  "", "", "", "", "", "", "", "", "", "", "", "", "", "", "", "", "", 
  7.794798729*^9, 58.045, 30.9, 8.696, 5.355, 15469.207, 10., 233.07, 8.51, 
  6.434, 34.635, 60.13, 2.705, 72.58, 0.737}, 
 {"OWID_WRL", "", "World", "2020-05-27", 5.705152*^6, 102764., 99360.571, 
  373555., 5399., 4318.429, 731.918, 13.184, 12.747, 47.924, 0.693, 0.554, 
  1.09, "", "", "", "", "", "", "", "", "", "", "", "", "", "", "", "", "", 
  "", "", "", "", "", "", "", "", "", "", 7.794798729*^9, 58.045, 30.9, 
  8.696, 5.355, 15469.207, 10., 233.07, 8.51, 6.434, 34.635, 60.13, 2.705, 
  72.58, 0.737}, {"OWID_WRL", "", "World", "2020-05-28", 5.824433*^6, 
  119281., 101165.429, 378567., 5012., 4308.571, 747.22, 15.303, 12.979, 
  48.567, 0.643, 0.553, 1.11, "", "", "", "", "", "", "", "", "", "", "", "", 
  "", "", "", "", "", "", "", "", "", "", "", "", "", "", "", 7.794798729*^9, 
  58.045, 30.9, 8.696, 5.355, 15469.207, 10., 233.07, 8.51, 6.434, 34.635, 
  60.13, 2.705, 72.58, 0.737}, {"OWID_WRL", "", "World", "2020-05-29", 
  5.945341*^6, 120908., 103236., 383725., 5158., 4234.286, 762.732, 15.511, 
  13.244, 49.228, 0.662, 0.543, 1.12, "", "", "", "", "", "", "", "", "", "", 
  "", "", "", "", "", "", "", "", "", "", "", "", "", "", "", "", "", 
  7.794798729*^9, 58.045, 30.9, 8.696, 5.355, 15469.207, 10., 233.07, 8.51, 
  6.434, 34.635, 60.13, 2.705, 72.58, 0.737}, 
 {"OWID_WRL", "", "World", "2020-05-30", 6.081855*^6, 136514., 107767.714, 
  388110., 4385., 4244.429, 780.245, 17.513, 13.826, 49.791, 0.563, 0.545, 
  1.12, "", "", "", "", "", "", "", "", "", "", "", "", "", "", "", "", "", 
  "", "", "", "", "", "", "", "", "", "", 7.794798729*^9, 58.045, 30.9, 
  8.696, 5.355, 15469.207, 10., 233.07, 8.51, 6.434, 34.635, 60.13, 2.705, 
  72.58, 0.737}, {"OWID_WRL", "", "World", "2020-05-31", 6.188259*^6, 
  106404., 109508.143, 391267., 3157., 4198.714, 793.896, 13.651, 14.049, 
  50.196, 0.405, 0.539, 1.11, "", "", "", "", "", "", "", "", "", "", "", "", 
  "", "", "", "", "", "", "", "", "", "", "", "", "", "", "", 7.794798729*^9, 
  58.045, 30.9, 8.696, 5.355, 15469.207, 10., 233.07, 8.51, 6.434, 34.635, 
  60.13, 2.705, 72.58, 0.737}, {"OWID_WRL", "", "World", "2020-06-01", 
  6.284232*^6, 95973., 110832., 394782., 3515., 4470., 806.208, 12.312, 
  14.219, 50.647, 0.451, 0.573, 1.11, "", "", "", "", "", "", "", "", "", "", 
  "", "", "", "", "", "", "", "", "", "", "", "", "", "", "", "", "", 
  7.794798729*^9, 58.045, 30.9, 8.696, 5.355, 15469.207, 10., 233.07, 8.51, 
  6.434, 34.635, 60.13, 2.705, 72.58, 0.737}, 
 {"OWID_WRL", "", "World", "2020-06-02", 6.406196*^6, 121964., 114829.714, 
  399985., 5203., 4547., 821.855, 15.647, 14.732, 51.314, 0.667, 0.583, 1.1, 
  "", "", "", "", "", "", "", "", "", "", "", "", "", "", "", "", "", "", "", 
  "", "", "", "", "", "", "", "", 7.794798729*^9, 58.045, 30.9, 8.696, 5.355, 
  15469.207, 10., 233.07, 8.51, 6.434, 34.635, 60.13, 2.705, 72.58, 0.737}, 
 {"OWID_WRL", "", "World", "2020-06-03", 6.520447*^6, 114251., 116470.714, 
  405826., 5841., 4610.143, 836.513, 14.657, 14.942, 52.064, 0.749, 0.591, 
  1.1, "", "", "", "", "", "", "", "", "", "", "", "", "", "", "", "", "", 
  "", "", "", "", "", "", "", "", "", "", 7.794798729*^9, 58.045, 30.9, 
  8.696, 5.355, 15469.207, 10., 233.07, 8.51, 6.434, 34.635, 60.13, 2.705, 
  72.58, 0.737}, {"OWID_WRL", "", "World", "2020-06-04", 6.65141*^6, 130963., 
  118139.571, 411265., 5439., 4671.143, 853.314, 16.801, 15.156, 52.761, 
  0.698, 0.599, 1.09, "", "", "", "", "", "", "", "", "", "", "", "", "", "", 
  "", "", "", "", "", "", "", "", "", "", "", "", "", 7.794798729*^9, 58.045, 
  30.9, 8.696, 5.355, 15469.207, 10., 233.07, 8.51, 6.434, 34.635, 60.13, 
  2.705, 72.58, 0.737}, {"OWID_WRL", "", "World", "2020-06-05", 6.782636*^6, 
  131226., 119613.571, 416326., 5061., 4657.286, 870.149, 16.835, 15.345, 
  53.411, 0.649, 0.597, 1.09, "", "", "", "", "", "", "", "", "", "", "", "", 
  "", "", "", "", "", "", "", "", "", "", "", "", "", "", "", 7.794798729*^9, 
  58.045, 30.9, 8.696, 5.355, 15469.207, 10., 233.07, 8.51, 6.434, 34.635, 
  60.13, 2.705, 72.58, 0.737}, {"OWID_WRL", "", "World", "2020-06-06", 
  6.916355*^6, 133719., 119214.286, 420541., 4215., 4633., 887.304, 17.155, 
  15.294, 53.951, 0.541, 0.594, 1.09, "", "", "", "", "", "", "", "", "", "", 
  "", "", "", "", "", "", "", "", "", "", "", "", "", "", "", "", "", 
  7.794798729*^9, 58.045, 30.9, 8.696, 5.355, 15469.207, 10., 233.07, 8.51, 
  6.434, 34.635, 60.13, 2.705, 72.58, 0.737}, 
 {"OWID_WRL", "", "World", "2020-06-07", 7.02873*^6, 112375., 120067.286, 
  423727., 3186., 4637.143, 901.721, 14.417, 15.404, 54.36, 0.409, 0.595, 
  1.09, "", "", "", "", "", "", "", "", "", "", "", "", "", "", "", "", "", 
  "", "", "", "", "", "", "", "", "", "", 7.794798729*^9, 58.045, 30.9, 
  8.696, 5.355, 15469.207, 10., 233.07, 8.51, 6.434, 34.635, 60.13, 2.705, 
  72.58, 0.737}, {"OWID_WRL", "", "World", "2020-06-08", 7.131206*^6, 
  102476., 120996.286, 427892., 4165., 4730., 914.867, 13.147, 15.523, 
  54.895, 0.534, 0.607, 1.08, "", "", "", "", "", "", "", "", "", "", "", "", 
  "", "", "", "", "", "", "", "", "", "", "", "", "", "", "", 7.794798729*^9, 
  58.045, 30.9, 8.696, 5.355, 15469.207, 10., 233.07, 8.51, 6.434, 34.635, 
  60.13, 2.705, 72.58, 0.737}, {"OWID_WRL", "", "World", "2020-06-09", 
  7.256265*^6, 125059., 121438.429, 433107., 5215., 4731.714, 930.911, 
  16.044, 15.579, 55.564, 0.669, 0.607, 1.08, "", "", "", "", "", "", "", "", 
  "", "", "", "", "", "", "", "", "", "", "", "", "", "", "", "", "", "", "", 
  7.794798729*^9, 58.045, 30.9, 8.696, 5.355, 15469.207, 10., 233.07, 8.51, 
  6.434, 34.635, 60.13, 2.705, 72.58, 0.737}, 
 {"OWID_WRL", "", "World", "2020-06-10", 7.391371*^6, 135106., 124417.714, 
  438582., 5475., 4679.429, 948.244, 17.333, 15.962, 56.266, 0.702, 0.6, 
  1.08, "", "", "", "", "", "", "", "", "", "", "", "", "", "", "", "", "", 
  "", "", "", "", "", "", "", "", "", "", 7.794798729*^9, 58.045, 30.9, 
  8.696, 5.355, 15469.207, 10., 233.07, 8.51, 6.434, 34.635, 60.13, 2.705, 
  72.58, 0.737}, {"OWID_WRL", "", "World", "2020-06-11", 7.529424*^6, 
  138053., 125430.571, 443653., 5071., 4626.857, 965.955, 17.711, 16.092, 
  56.917, 0.651, 0.594, 1.08, "", "", "", "", "", "", "", "", "", "", "", "", 
  "", "", "", "", "", "", "", "", "", "", "", "", "", "", "", 7.794798729*^9, 
  58.045, 30.9, 8.696, 5.355, 15469.207, 10., 233.07, 8.51, 6.434, 34.635, 
  60.13, 2.705, 72.58, 0.737}, {"OWID_WRL", "", "World", "2020-06-12", 
  7.658151*^6, 128727., 125073.571, 448461., 4808., 4590.714, 982.469, 
  16.514, 16.046, 57.533, 0.617, 0.589, 1.08, "", "", "", "", "", "", "", "", 
  "", "", "", "", "", "", "", "", "", "", "", "", "", "", "", "", "", "", "", 
  7.794798729*^9, 58.045, 30.9, 8.696, 5.355, 15469.207, 10., 233.07, 8.51, 
  6.434, 34.635, 60.13, 2.705, 72.58, 0.737}, 
 {"OWID_WRL", "", "World", "2020-06-13", 7.793444*^6, 135293., 125298.429, 
  452920., 4459., 4625.571, 999.826, 17.357, 16.075, 58.105, 0.572, 0.593, 
  1.09, "", "", "", "", "", "", "", "", "", "", "", "", "", "", "", "", "", 
  "", "", "", "", "", "", "", "", "", "", 7.794798729*^9, 58.045, 30.9, 
  8.696, 5.355, 15469.207, 10., 233.07, 8.51, 6.434, 34.635, 60.13, 2.705, 
  72.58, 0.737}, {"OWID_WRL", "", "World", "2020-06-14", 7.925721*^6, 
  132277., 128141.571, 456567., 3647., 4691.429, 1016.796, 16.97, 16.439, 
  58.573, 0.468, 0.602, 1.1, "", "", "", "", "", "", "", "", "", "", "", "", 
  "", "", "", "", "", "", "", "", "", "", "", "", "", "", "", 7.794798729*^9, 
  58.045, 30.9, 8.696, 5.355, 15469.207, 10., 233.07, 8.51, 6.434, 34.635, 
  60.13, 2.705, 72.58, 0.737}, {"OWID_WRL", "", "World", "2020-06-15", 
  8.045387*^6, 119666., 130597.286, 460404., 3837., 4644.571, 1032.148, 
  15.352, 16.754, 59.066, 0.492, 0.596, 1.1, "", "", "", "", "", "", "", "", 
  "", "", "", "", "", "", "", "", "", "", "", "", "", "", "", "", "", "", "", 
  7.794798729*^9, 58.045, 30.9, 8.696, 5.355, 15469.207, 10., 233.07, 8.51, 
  6.434, 34.635, 60.13, 2.705, 72.58, 0.737}, 
 {"OWID_WRL", "", "World", "2020-06-16", 8.187468*^6, 142081., 133029., 
  467543., 7139., 4919.429, 1050.376, 18.228, 17.066, 59.981, 0.916, 0.631, 
  1.1, "", "", "", "", "", "", "", "", "", "", "", "", "", "", "", "", "", 
  "", "", "", "", "", "", "", "", "", "", 7.794798729*^9, 58.045, 30.9, 
  8.696, 5.355, 15469.207, 10., 233.07, 8.51, 6.434, 34.635, 60.13, 2.705, 
  72.58, 0.737}, {"OWID_WRL", "", "World", "2020-06-17", 8.331222*^6, 
  143754., 134264.429, 473099., 5556., 4931., 1068.818, 18.442, 17.225, 
  60.694, 0.713, 0.633, 1.11, "", "", "", "", "", "", "", "", "", "", "", "", 
  "", "", "", "", "", "", "", "", "", "", "", "", "", "", "", 7.794798729*^9, 
  58.045, 30.9, 8.696, 5.355, 15469.207, 10., 233.07, 8.51, 6.434, 34.635, 
  60.13, 2.705, 72.58, 0.737}, {"OWID_WRL", "", "World", "2020-06-18", 
  8.472296*^6, 141074., 134696., 478407., 5308., 4964.857, 1086.917, 18.098, 
  17.28, 61.375, 0.681, 0.637, 1.11, "", "", "", "", "", "", "", "", "", "", 
  "", "", "", "", "", "", "", "", "", "", "", "", "", "", "", "", "", 
  7.794798729*^9, 58.045, 30.9, 8.696, 5.355, 15469.207, 10., 233.07, 8.51, 
  6.434, 34.635, 60.13, 2.705, 72.58, 0.737}, 
 {"OWID_WRL", "", "World", "2020-06-19", 8.652193*^6, 179897., 142006., 
  484792., 6385., 5190.143, 1109.996, 23.079, 18.218, 62.194, 0.819, 0.666, 
  1.12, "", "", "", "", "", "", "", "", "", "", "", "", "", "", "", "", "", 
  "", "", "", "", "", "", "", "", "", "", 7.794798729*^9, 58.045, 30.9, 
  8.696, 5.355, 15469.207, 10., 233.07, 8.51, 6.434, 34.635, 60.13, 2.705, 
  72.58, 0.737}, {"OWID_WRL", "", "World", "2020-06-20", 8.809651*^6, 
  157458., 145172.429, 489311., 4519., 5198.714, 1130.196, 20.2, 18.624, 
  62.774, 0.58, 0.667, 1.12, "", "", "", "", "", "", "", "", "", "", "", "", 
  "", "", "", "", "", "", "", "", "", "", "", "", "", "", "", 7.794798729*^9, 
  58.045, 30.9, 8.696, 5.355, 15469.207, 10., 233.07, 8.51, 6.434, 34.635, 
  60.13, 2.705, 72.58, 0.737}, {"OWID_WRL", "", "World", "2020-06-21", 
  8.937355*^6, 127704., 144519.143, 493908., 4597., 5334.429, 1146.579, 
  16.383, 18.54, 63.364, 0.59, 0.684, 1.12, "", "", "", "", "", "", "", "", 
  "", "", "", "", "", "", "", "", "", "", "", "", "", "", "", "", "", "", "", 
  7.794798729*^9, 58.045, 30.9, 8.696, 5.355, 15469.207, 10., 233.07, 8.51, 
  6.434, 34.635, 60.13, 2.705, 72.58, 0.737}, 
 {"OWID_WRL", "", "World", "2020-06-22", 9.076708*^6, 139353., 147331.571, 
  497647., 3739., 5320.429, 1164.457, 17.878, 18.901, 63.843, 0.48, 0.683, 
  1.13, "", "", "", "", "", "", "", "", "", "", "", "", "", "", "", "", "", 
  "", "", "", "", "", "", "", "", "", "", 7.794798729*^9, 58.045, 30.9, 
  8.696, 5.355, 15469.207, 10., 233.07, 8.51, 6.434, 34.635, 60.13, 2.705, 
  72.58, 0.737}, {"OWID_WRL", "", "World", "2020-06-23", 9.243514*^6, 
  166806., 150863.714, 503221., 5574., 5096.857, 1185.857, 21.4, 19.354, 
  64.559, 0.715, 0.654, 1.13, "", "", "", "", "", "", "", "", "", "", "", "", 
  "", "", "", "", "", "", "", "", "", "", "", "", "", "", "", 7.794798729*^9, 
  58.045, 30.9, 8.696, 5.355, 15469.207, 10., 233.07, 8.51, 6.434, 34.635, 
  60.13, 2.705, 72.58, 0.737}, {"OWID_WRL", "", "World", "2020-06-24", 
  9.41611*^6, 172596., 154984., 508761., 5540., 5094.571, 1207.999, 22.142, 
  19.883, 65.269, 0.711, 0.654, 1.13, "", "", "", "", "", "", "", "", "", "", 
  "", "", "", "", "", "", "", "", "", "", "", "", "", "", "", "", "", 
  7.794798729*^9, 58.045, 30.9, 8.696, 5.355, 15469.207, 10., 233.07, 8.51, 
  6.434, 34.635, 60.13, 2.705, 72.58, 0.737}, 
 {"OWID_WRL", "", "World", "2020-06-25", 9.5945*^6, 178390., 160314.857, 
  513798., 5037., 5055.857, 1230.885, 22.886, 20.567, 65.915, 0.646, 0.649, 
  1.13, "", "", "", "", "", "", "", "", "", "", "", "", "", "", "", "", "", 
  "", "", "", "", "", "", "", "", "", "", 7.794798729*^9, 58.045, 30.9, 
  8.696, 5.355, 15469.207, 10., 233.07, 8.51, 6.434, 34.635, 60.13, 2.705, 
  72.58, 0.737}, {"OWID_WRL", "", "World", "2020-06-26", 9.786102*^6, 
  191602., 161987., 518882., 5084., 4870., 1255.466, 24.581, 20.781, 66.568, 
  0.652, 0.625, 1.13, "", "", "", "", "", "", "", "", "", "", "", "", "", "", 
  "", "", "", "", "", "", "", "", "", "", "", "", "", 7.794798729*^9, 58.045, 
  30.9, 8.696, 5.355, 15469.207, 10., 233.07, 8.51, 6.434, 34.635, 60.13, 
  2.705, 72.58, 0.737}, {"OWID_WRL", "", "World", "2020-06-27", 9.964218*^6, 
  178116., 164938.143, 523672., 4790., 4908.714, 1278.316, 22.851, 21.16, 
  67.182, 0.615, 0.63, 1.13, "", "", "", "", "", "", "", "", "", "", "", "", 
  "", "", "", "", "", "", "", "", "", "", "", "", "", "", "", 7.794798729*^9, 
  58.045, 30.9, 8.696, 5.355, 15469.207, 10., 233.07, 8.51, 6.434, 34.635, 
  60.13, 2.705, 72.58, 0.737}, {"OWID_WRL", "", "World", "2020-06-28", 
  1.0128093*^7, 163875., 170105.429, 527190., 3518., 4754.571, 1299.34, 
  21.024, 21.823, 67.634, 0.451, 0.61, 1.13, "", "", "", "", "", "", "", "", 
  "", "", "", "", "", "", "", "", "", "", "", "", "", "", "", "", "", "", "", 
  7.794798729*^9, 58.045, 30.9, 8.696, 5.355, 15469.207, 10., 233.07, 8.51, 
  6.434, 34.635, 60.13, 2.705, 72.58, 0.737}, 
 {"OWID_WRL", "", "World", "2020-06-29", 1.0283456*^7, 155363., 172392.571, 
  531217., 4027., 4795.714, 1319.272, 19.932, 22.116, 68.15, 0.517, 0.615, 
  1.13, "", "", "", "", "", "", "", "", "", "", "", "", "", "", "", "", "", 
  "", "", "", "", "", "", "", "", "", "", 7.794798729*^9, 58.045, 30.9, 
  8.696, 5.355, 15469.207, 10., 233.07, 8.51, 6.434, 34.635, 60.13, 2.705, 
  72.58, 0.737}, {"OWID_WRL", "", "World", "2020-06-30", 1.0457988*^7, 
  174532., 173496.286, 536424., 5207., 4743.286, 1341.662, 22.391, 22.258, 
  68.818, 0.668, 0.609, 1.13, "", "", "", "", "", "", "", "", "", "", "", "", 
  "", "", "", "", "", "", "", "", "", "", "", "", "", "", "", 7.794798729*^9, 
  58.045, 30.9, 8.696, 5.355, 15469.207, 10., 233.07, 8.51, 6.434, 34.635, 
  60.13, 2.705, 72.58, 0.737}, {"OWID_WRL", "", "World", "2020-07-01", 
  1.0675596*^7, 217608., 179926.571, 541735., 5311., 4710.571, 1369.579, 
  27.917, 23.083, 69.5, 0.681, 0.604, 1.13, "", "", "", "", "", "", "", "", 
  "", "", "", "", "", "", "", "", "", "", "", "", "", "", "", "", "", "", "", 
  7.794798729*^9, 58.045, 30.9, 8.696, 5.355, 15469.207, 10., 233.07, 8.51, 
  6.434, 34.635, 60.13, 2.705, 72.58, 0.737}, 
 {"OWID_WRL", "", "World", "2020-07-02", 1.0885548*^7, 209952., 184435.429, 
  547158., 5423., 4765.714, 1396.514, 26.935, 23.661, 70.195, 0.696, 0.611, 
  1.13, "", "", "", "", "", "", "", "", "", "", "", "", "", "", "", "", "", 
  "", "", "", "", "", "", "", "", "", "", 7.794798729*^9, 58.045, 30.9, 
  8.696, 5.355, 15469.207, 10., 233.07, 8.51, 6.434, 34.635, 60.13, 2.705, 
  72.58, 0.737}, {"OWID_WRL", "", "World", "2020-07-03", 1.1086923*^7, 
  201375., 185831.571, 552452., 5294., 4795.714, 1422.349, 25.835, 23.84, 
  70.874, 0.679, 0.615, 1.12, "", "", "", "", "", "", "", "", "", "", "", "", 
  "", "", "", "", "", "", "", "", "", "", "", "", "", "", "", 7.794798729*^9, 
  58.045, 30.9, 8.696, 5.355, 15469.207, 10., 233.07, 8.51, 6.434, 34.635, 
  60.13, 2.705, 72.58, 0.737}, {"OWID_WRL", "", "World", "2020-07-04", 
  1.1280744*^7, 193821., 188075.143, 557245., 4793., 4796.143, 1447.214, 
  24.865, 24.128, 71.489, 0.615, 0.615, 1.11, "", "", "", "", "", "", "", "", 
  "", "", "", "", "", "", "", "", "", "", "", "", "", "", "", "", "", "", "", 
  7.794798729*^9, 58.045, 30.9, 8.696, 5.355, 15469.207, 10., 233.07, 8.51, 
  6.434, 34.635, 60.13, 2.705, 72.58, 0.737}, 
 {"OWID_WRL", "", "World", "2020-07-05", 1.1464726*^7, 183982., 190947.571, 
  561074., 3829., 4840.571, 1470.817, 23.603, 24.497, 71.981, 0.491, 0.621, 
  1.11, "", "", "", "", "", "", "", "", "", "", "", "", "", "", "", "", "", 
  "", "", "", "", "", "", "", "", "", "", 7.794798729*^9, 58.045, 30.9, 
  8.696, 5.355, 15469.207, 10., 233.07, 8.51, 6.434, 34.635, 60.13, 2.705, 
  72.58, 0.737}, {"OWID_WRL", "", "World", "2020-07-06", 1.1628722*^7, 
  163996., 192180.857, 565312., 4238., 4870.714, 1491.857, 21.039, 24.655, 
  72.524, 0.544, 0.625, 1.11, "", "", "", "", "", "", "", "", "", "", "", "", 
  "", "", "", "", "", "", "", "", "", "", "", "", "", "", "", 7.794798729*^9, 
  58.045, 30.9, 8.696, 5.355, 15469.207, 10., 233.07, 8.51, 6.434, 34.635, 
  60.13, 2.705, 72.58, 0.737}, {"OWID_WRL", "", "World", "2020-07-07", 
  1.1840091*^7, 211369., 197443.286, 571654., 6342., 5032.857, 1518.973, 
  27.117, 25.33, 73.338, 0.814, 0.646, 1.11, "", "", "", "", "", "", "", "", 
  "", "", "", "", "", "", "", "", "", "", "", "", "", "", "", "", "", "", "", 
  7.794798729*^9, 58.045, 30.9, 8.696, 5.355, 15469.207, 10., 233.07, 8.51, 
  6.434, 34.635, 60.13, 2.705, 72.58, 0.737}, 
 {"OWID_WRL", "", "World", "2020-07-08", 1.205425*^7, 214159., 196950.571, 
  577284., 5630., 5078.429, 1546.448, 27.475, 25.267, 74.06, 0.722, 0.652, 
  1.11, "", "", "", "", "", "", "", "", "", "", "", "", "", "", "", "", "", 
  "", "", "", "", "", "", "", "", "", "", 7.794798729*^9, 58.045, 30.9, 
  8.696, 5.355, 15469.207, 10., 233.07, 8.51, 6.434, 34.635, 60.13, 2.705, 
  72.58, 0.737}, {"OWID_WRL", "", "World", "2020-07-09", 1.228109*^7, 
  226840., 199363.143, 583074., 5790., 5130.857, 1575.549, 29.101, 25.576, 
  74.803, 0.743, 0.658, 1.11, "", "", "", "", "", "", "", "", "", "", "", "", 
  "", "", "", "", "", "", "", "", "", "", "", "", "", "", "", 7.794798729*^9, 
  58.045, 30.9, 8.696, 5.355, 15469.207, 10., 233.07, 8.51, 6.434, 34.635, 
  60.13, 2.705, 72.58, 0.737}, {"OWID_WRL", "", "World", "2020-07-10", 
  1.2513766*^7, 232676., 203834.714, 588705., 5631., 5179., 1605.4, 29.85, 
  26.15, 75.525, 0.722, 0.664, 1.1, "", "", "", "", "", "", "", "", "", "", 
  "", "", "", "", "", "", "", "", "", "", "", "", "", "", "", "", "", 
  7.794798729*^9, 58.045, 30.9, 8.696, 5.355, 15469.207, 10., 233.07, 8.51, 
  6.434, 34.635, 60.13, 2.705, 72.58, 0.737}, 
 {"OWID_WRL", "", "World", "2020-07-11", 1.2730232*^7, 216466., 207069.714, 
  593917., 5212., 5238.857, 1633.17, 27.771, 26.565, 76.194, 0.669, 0.672, 
  1.1, "", "", "", "", "", "", "", "", "", "", "", "", "", "", "", "", "", 
  "", "", "", "", "", "", "", "", "", "", 7.794798729*^9, 58.045, 30.9, 
  8.696, 5.355, 15469.207, 10., 233.07, 8.51, 6.434, 34.635, 60.13, 2.705, 
  72.58, 0.737}, {"OWID_WRL", "", "World", "2020-07-12", 1.2922492*^7, 
  192260., 208252.286, 598292., 4375., 5316.857, 1657.835, 24.665, 26.717, 
  76.755, 0.561, 0.682, 1.1, "", "", "", "", "", "", "", "", "", "", "", "", 
  "", "", "", "", "", "", "", "", "", "", "", "", "", "", "", 7.794798729*^9, 
  58.045, 30.9, 8.696, 5.355, 15469.207, 10., 233.07, 8.51, 6.434, 34.635, 
  60.13, 2.705, 72.58, 0.737}, {"OWID_WRL", "", "World", "2020-07-13", 
  1.311397*^7, 191478., 212178.286, 602608., 4316., 5328., 1682.4, 24.565, 
  27.22, 77.309, 0.554, 0.684, 1.1, "", "", "", "", "", "", "", "", "", "", 
  "", "", "", "", "", "", "", "", "", "", "", "", "", "", "", "", "", 
  7.794798729*^9, 58.045, 30.9, 8.696, 5.355, 15469.207, 10., 233.07, 8.51, 
  6.434, 34.635, 60.13, 2.705, 72.58, 0.737}, 
 {"OWID_WRL", "", "World", "2020-07-14", 1.3336173*^7, 222203., 213726., 
  608626., 6018., 5281.714, 1710.907, 28.507, 27.419, 78.081, 0.772, 0.678, 
  1.09, "", "", "", "", "", "", "", "", "", "", "", "", "", "", "", "", "", 
  "", "", "", "", "", "", "", "", "", "", 7.794798729*^9, 58.045, 30.9, 
  8.696, 5.355, 15469.207, 10., 233.07, 8.51, 6.434, 34.635, 60.13, 2.705, 
  72.58, 0.737}, {"OWID_WRL", "", "World", "2020-07-15", 1.3567611*^7, 
  231438., 216194.429, 614474., 5848., 5312.857, 1740.598, 29.691, 27.736, 
  78.831, 0.75, 0.682, 1.09, "", "", "", "", "", "", "", "", "", "", "", "", 
  "", "", "", "", "", "", "", "", "", "", "", "", "", "", "", 7.794798729*^9, 
  58.045, 30.9, 8.696, 5.355, 15469.207, 10., 233.07, 8.51, 6.434, 34.635, 
  60.13, 2.705, 72.58, 0.737}, {"OWID_WRL", "", "World", "2020-07-16", 
  1.3818969*^7, 251358., 219697., 620660., 6186., 5369.429, 1772.845, 32.247, 
  28.185, 79.625, 0.794, 0.689, 1.09, "", "", "", "", "", "", "", "", "", "", 
  "", "", "", "", "", "", "", "", "", "", "", "", "", "", "", "", "", 
  7.794798729*^9, 58.045, 30.9, 8.696, 5.355, 15469.207, 10., 233.07, 8.51, 
  6.434, 34.635, 60.13, 2.705, 72.58, 0.737}, 
 {"OWID_WRL", "", "World", "2020-07-17", 1.4061686*^7, 242717., 221131.429, 
  627704., 7044., 5571.286, 1803.983, 31.138, 28.369, 80.529, 0.904, 0.715, 
  1.09, "", "", "", "", "", "", "", "", "", "", "", "", "", "", "", "", "", 
  "", "", "", "", "", "", "", "", "", "", 7.794798729*^9, 58.045, 30.9, 
  8.696, 5.355, 15469.207, 10., 233.07, 8.51, 6.434, 34.635, 60.13, 2.705, 
  72.58, 0.737}, {"OWID_WRL", "", "World", "2020-07-18", 1.4297865*^7, 
  236179., 223947.571, 634276., 6572., 5765.571, 1834.283, 30.3, 28.73, 
  81.372, 0.843, 0.74, 1.09, "", "", "", "", "", "", "", "", "", "", "", "", 
  "", "", "", "", "", "", "", "", "", "", "", "", "", "", "", 7.794798729*^9, 
  58.045, 30.9, 8.696, 5.355, 15469.207, 10., 233.07, 8.51, 6.434, 34.635, 
  60.13, 2.705, 72.58, 0.737}, {"OWID_WRL", "", "World", "2020-07-19", 
  1.4511279*^7, 213414., 226969.571, 638957., 4681., 5809.286, 1861.662, 
  27.379, 29.118, 81.972, 0.601, 0.745, 1.09, "", "", "", "", "", "", "", "", 
  "", "", "", "", "", "", "", "", "", "", "", "", "", "", "", "", "", "", "", 
  7.794798729*^9, 58.045, 30.9, 8.696, 5.355, 15469.207, 10., 233.07, 8.51, 
  6.434, 34.635, 60.13, 2.705, 72.58, 0.737}, 
 {"OWID_WRL", "", "World", "2020-07-20", 1.4718412*^7, 207133., 229206., 
  642985., 4028., 5768.143, 1888.235, 26.573, 29.405, 82.489, 0.517, 0.74, 
  1.1, "", "", "", "", "", "", "", "", "", "", "", "", "", "", "", "", "", 
  "", "", "", "", "", "", "", "", "", "", 7.794798729*^9, 58.045, 30.9, 
  8.696, 5.355, 15469.207, 10., 233.07, 8.51, 6.434, 34.635, 60.13, 2.705, 
  72.58, 0.737}, {"OWID_WRL", "", "World", "2020-07-21", 1.4952034*^7, 
  233622., 230837.286, 649384., 6399., 5822.571, 1918.207, 29.972, 29.614, 
  83.31, 0.821, 0.747, 1.1, "", "", "", "", "", "", "", "", "", "", "", "", 
  "", "", "", "", "", "", "", "", "", "", "", "", "", "", "", 7.794798729*^9, 
  58.045, 30.9, 8.696, 5.355, 15469.207, 10., 233.07, 8.51, 6.434, 34.635, 
  60.13, 2.705, 72.58, 0.737}, {"OWID_WRL", "", "World", "2020-07-22", 
  1.5231917*^7, 279883., 237758., 656742., 7358., 6038.286, 1954.113, 35.906, 
  30.502, 84.254, 0.944, 0.775, 1.1, "", "", "", "", "", "", "", "", "", "", 
  "", "", "", "", "", "", "", "", "", "", "", "", "", "", "", "", "", 
  7.794798729*^9, 58.045, 30.9, 8.696, 5.355, 15469.207, 10., 233.07, 8.51, 
  6.434, 34.635, 60.13, 2.705, 72.58, 0.737}, 
 {"OWID_WRL", "", "World", "2020-07-23", 1.5514776*^7, 282859., 242258.143, 
  663367., 6625., 6101., 1990.401, 36.288, 31.079, 85.104, 0.85, 0.783, 1.1, 
  "", "", "", "", "", "", "", "", "", "", "", "", "", "", "", "", "", "", "", 
  "", "", "", "", "", "", "", "", 7.794798729*^9, 58.045, 30.9, 8.696, 5.355, 
  15469.207, 10., 233.07, 8.51, 6.434, 34.635, 60.13, 2.705, 72.58, 0.737}, 
 {"OWID_WRL", "", "World", "2020-07-24", 1.5795846*^7, 281070., 247737.143, 
  669826., 6459., 6017.429, 2026.46, 36.059, 31.782, 85.932, 0.829, 0.772, 
  1.09, "", "", "", "", "", "", "", "", "", "", "", "", "", "", "", "", "", 
  "", "", "", "", "", "", "", "", "", "", 7.794798729*^9, 58.045, 30.9, 
  8.696, 5.355, 15469.207, 10., 233.07, 8.51, 6.434, 34.635, 60.13, 2.705, 
  72.58, 0.737}, {"OWID_WRL", "", "World", "2020-07-25", 1.6049938*^7, 
  254092., 250296.143, 675975., 6149., 5957., 2059.057, 32.598, 32.111, 
  86.721, 0.789, 0.764, 1.08, "", "", "", "", "", "", "", "", "", "", "", "", 
  "", "", "", "", "", "", "", "", "", "", "", "", "", "", "", 7.794798729*^9, 
  58.045, 30.9, 8.696, 5.355, 15469.207, 10., 233.07, 8.51, 6.434, 34.635, 
  60.13, 2.705, 72.58, 0.737}, {"OWID_WRL", "", "World", "2020-07-26", 
  1.6263015*^7, 213077., 250248., 680302., 4327., 5906.429, 2086.393, 27.336, 
  32.104, 87.276, 0.555, 0.758, 1.07, "", "", "", "", "", "", "", "", "", "", 
  "", "", "", "", "", "", "", "", "", "", "", "", "", "", "", "", "", 
  7.794798729*^9, 58.045, 30.9, 8.696, 5.355, 15469.207, 10., 233.07, 8.51, 
  6.434, 34.635, 60.13, 2.705, 72.58, 0.737}, 
 {"OWID_WRL", "", "World", "2020-07-27", 1.6489477*^7, 226462., 253009.286, 
  685534., 5232., 6078.429, 2115.446, 29.053, 32.459, 87.948, 0.671, 0.78, 
  1.07, "", "", "", "", "", "", "", "", "", "", "", "", "", "", "", "", "", 
  "", "", "", "", "", "", "", "", "", "", 7.794798729*^9, 58.045, 30.9, 
  8.696, 5.355, 15469.207, 10., 233.07, 8.51, 6.434, 34.635, 60.13, 2.705, 
  72.58, 0.737}, {"OWID_WRL", "", "World", "2020-07-28", 1.6742217*^7, 
  252740., 255740.429, 692256., 6722., 6124.571, 2147.87, 32.424, 32.809, 
  88.81, 0.862, 0.786, 1.06, "", "", "", "", "", "", "", "", "", "", "", "", 
  "", "", "", "", "", "", "", "", "", "", "", "", "", "", "", 7.794798729*^9, 
  58.045, 30.9, 8.696, 5.355, 15469.207, 10., 233.07, 8.51, 6.434, 34.635, 
  60.13, 2.705, 72.58, 0.737}, {"OWID_WRL", "", "World", "2020-07-29", 
  1.7033965*^7, 291748., 257435.429, 699268., 7012., 6075.143, 2185.299, 
  37.429, 33.027, 89.71, 0.9, 0.779, 1.06, "", "", "", "", "", "", "", "", 
  "", "", "", "", "", "", "", "", "", "", "", "", "", "", "", "", "", "", "", 
  7.794798729*^9, 58.045, 30.9, 8.696, 5.355, 15469.207, 10., 233.07, 8.51, 
  6.434, 34.635, 60.13, 2.705, 72.58, 0.737}, 
 {"OWID_WRL", "", "World", "2020-07-30", 1.7314074*^7, 280109., 257042.571, 
  705906., 6638., 6077., 2221.234, 35.935, 32.976, 90.561, 0.852, 0.78, 1.05, 
  "", "", "", "", "", "", "", "", "", "", "", "", "", "", "", "", "", "", "", 
  "", "", "", "", "", "", "", "", 7.794798729*^9, 58.045, 30.9, 8.696, 5.355, 
  15469.207, 10., 233.07, 8.51, 6.434, 34.635, 60.13, 2.705, 72.58, 0.737}, 
 {"OWID_WRL", "", "World", "2020-07-31", 1.7604811*^7, 290737., 258423.571, 
  712485., 6579., 6094.143, 2258.533, 37.299, 33.153, 91.405, 0.844, 0.782, 
  1.04, "", "", "", "", "", "", "", "", "", "", "", "", "", "", "", "", "", 
  "", "", "", "", "", "", "", "", "", "", 7.794798729*^9, 58.045, 30.9, 
  8.696, 5.355, 15469.207, 10., 233.07, 8.51, 6.434, 34.635, 60.13, 2.705, 
  72.58, 0.737}, {"OWID_WRL", "", "World", "2020-08-01", 1.7853166*^7, 
  248355., 257604., 718572., 6087., 6085.286, 2290.395, 31.862, 33.048, 
  92.186, 0.781, 0.781, 1.03, "", "", "", "", "", "", "", "", "", "", "", "", 
  "", "", "", "", "", "", "", "", "", "", "", "", "", "", "", 7.794798729*^9, 
  58.045, 30.9, 8.696, 5.355, 15469.207, 10., 233.07, 8.51, 6.434, 34.635, 
  60.13, 2.705, 72.58, 0.737}, {"OWID_WRL", "", "World", "2020-08-02", 
  1.8084181*^7, 231015., 260166.571, 722976., 4404., 6096.286, 2320.032, 
  29.637, 33.377, 92.751, 0.565, 0.782, 1.03, "", "", "", "", "", "", "", "", 
  "", "", "", "", "", "", "", "", "", "", "", "", "", "", "", "", "", "", "", 
  7.794798729*^9, 58.045, 30.9, 8.696, 5.355, 15469.207, 10., 233.07, 8.51, 
  6.434, 34.635, 60.13, 2.705, 72.58, 0.737}, 
 {"OWID_WRL", "", "World", "2020-08-03", 1.8290628*^7, 206447., 257307.286, 
  728041., 5065., 6072.429, 2346.517, 26.485, 33.01, 93.401, 0.65, 0.779, 
  1.02, "", "", "", "", "", "", "", "", "", "", "", "", "", "", "", "", "", 
  "", "", "", "", "", "", "", "", "", "", 7.794798729*^9, 58.045, 30.9, 
  8.696, 5.355, 15469.207, 10., 233.07, 8.51, 6.434, 34.635, 60.13, 2.705, 
  72.58, 0.737}, {"OWID_WRL", "", "World", "2020-08-04", 1.8548543*^7, 
  257915., 258046.571, 735033., 6992., 6111., 2379.605, 33.088, 33.105, 
  94.298, 0.897, 0.784, 1.02, "", "", "", "", "", "", "", "", "", "", "", "", 
  "", "", "", "", "", "", "", "", "", "", "", "", "", "", "", 7.794798729*^9, 
  58.045, 30.9, 8.696, 5.355, 15469.207, 10., 233.07, 8.51, 6.434, 34.635, 
  60.13, 2.705, 72.58, 0.737}, {"OWID_WRL", "", "World", "2020-08-05", 
  1.8825127*^7, 276584., 255880.286, 742521., 7488., 6179., 2415.088, 35.483, 
  32.827, 95.259, 0.961, 0.793, 1.02, "", "", "", "", "", "", "", "", "", "", 
  "", "", "", "", "", "", "", "", "", "", "", "", "", "", "", "", "", 
  7.794798729*^9, 58.045, 30.9, 8.696, 5.355, 15469.207, 10., 233.07, 8.51, 
  6.434, 34.635, 60.13, 2.705, 72.58, 0.737}, 
 {"OWID_WRL", "", "World", "2020-08-06", 1.9110321*^7, 285194., 256606.714, 
  749418., 6897., 6216., 2451.676, 36.588, 32.92, 96.143, 0.885, 0.797, 1.02, 
  "", "", "", "", "", "", "", "", "", "", "", "", "", "", "", "", "", "", "", 
  "", "", "", "", "", "", "", "", 7.794798729*^9, 58.045, 30.9, 8.696, 5.355, 
  15469.207, 10., 233.07, 8.51, 6.434, 34.635, 60.13, 2.705, 72.58, 0.737}, 
 {"OWID_WRL", "", "World", "2020-08-07", 1.9392566*^7, 282245., 255393.571, 
  756109., 6691., 6232., 2487.885, 36.209, 32.765, 97.002, 0.858, 0.8, 1.02, 
  "", "", "", "", "", "", "", "", "", "", "", "", "", "", "", "", "", "", "", 
  "", "", "", "", "", "", "", "", 7.794798729*^9, 58.045, 30.9, 8.696, 5.355, 
  15469.207, 10., 233.07, 8.51, 6.434, 34.635, 60.13, 2.705, 72.58, 0.737}, 
 {"OWID_WRL", "", "World", "2020-08-08", 1.9651099*^7, 258533., 256847.571, 
  762185., 6076., 6230.429, 2521.053, 33.167, 32.951, 97.781, 0.779, 0.799, 
  1.02, "", "", "", "", "", "", "", "", "", "", "", "", "", "", "", "", "", 
  "", "", "", "", "", "", "", "", "", "", 7.794798729*^9, 58.045, 30.9, 
  8.696, 5.355, 15469.207, 10., 233.07, 8.51, 6.434, 34.635, 60.13, 2.705, 
  72.58, 0.737}, {"OWID_WRL", "", "World", "2020-08-09", 1.9875797*^7, 
  224698., 255945.143, 766987., 4802., 6287.286, 2549.879, 28.827, 32.835, 
  98.397, 0.616, 0.807, 1.01, "", "", "", "", "", "", "", "", "", "", "", "", 
  "", "", "", "", "", "", "", "", "", "", "", "", "", "", "", 7.794798729*^9, 
  58.045, 30.9, 8.696, 5.355, 15469.207, 10., 233.07, 8.51, 6.434, 34.635, 
  60.13, 2.705, 72.58, 0.737}, {"OWID_WRL", "", "World", "2020-08-10", 
  2.0101808*^7, 226011., 258740., 772716., 5729., 6382.143, 2578.875, 28.995, 
  33.194, 99.132, 0.735, 0.819, 1.01, "", "", "", "", "", "", "", "", "", "", 
  "", "", "", "", "", "", "", "", "", "", "", "", "", "", "", "", "", 
  7.794798729*^9, 58.045, 30.9, 8.696, 5.355, 15469.207, 10., 233.07, 8.51, 
  6.434, 34.635, 60.13, 2.705, 72.58, 0.737}, 
 {"OWID_WRL", "", "World", "2020-08-11", 2.035938*^7, 257572., 258691., 
  779325., 6609., 6327.429, 2611.919, 33.044, 33.188, 99.98, 0.848, 0.812, 
  1.01, "", "", "", "", "", "", "", "", "", "", "", "", "", "", "", "", "", 
  "", "", "", "", "", "", "", "", "", "", 7.794798729*^9, 58.045, 30.9, 
  8.696, 5.355, 15469.207, 10., 233.07, 8.51, 6.434, 34.635, 60.13, 2.705, 
  72.58, 0.737}, {"OWID_WRL", "", "World", "2020-08-12", 2.0636018*^7, 
  276638., 258698.714, 786265., 6940., 6249.143, 2647.409, 35.49, 33.189, 
  100.87, 0.89, 0.802, 1.01, "", "", "", "", "", "", "", "", "", "", "", "", 
  "", "", "", "", "", "", "", "", "", "", "", "", "", "", "", 7.794798729*^9, 
  58.045, 30.9, 8.696, 5.355, 15469.207, 10., 233.07, 8.51, 6.434, 34.635, 
  60.13, 2.705, 72.58, 0.737}, {"OWID_WRL", "", "World", "2020-08-13", 
  2.0925236*^7, 289218., 259273.571, 793100., 6835., 6240.286, 2684.513, 
  37.104, 33.262, 101.747, 0.877, 0.801, 1.01, "", "", "", "", "", "", "", 
  "", "", "", "", "", "", "", "", "", "", "", "", "", "", "", "", "", "", "", 
  "", 7.794798729*^9, 58.045, 30.9, 8.696, 5.355, 15469.207, 10., 233.07, 
  8.51, 6.434, 34.635, 60.13, 2.705, 72.58, 0.737}, 
 {"OWID_WRL", "", "World", "2020-08-14", 2.122898*^7, 303744., 262344.857, 
  799764., 6664., 6236.429, 2723.48, 38.968, 33.656, 102.602, 0.855, 0.8, 
  1.01, "", "", "", "", "", "", "", "", "", "", "", "", "", "", "", "", "", 
  "", "", "", "", "", "", "", "", "", "", 7.794798729*^9, 58.045, 30.9, 
  8.696, 5.355, 15469.207, 10., 233.07, 8.51, 6.434, 34.635, 60.13, 2.705, 
  72.58, 0.737}, {"OWID_WRL", "", "World", "2020-08-15", 2.1476718*^7, 
  247738., 260802.714, 805769., 6005., 6226.286, 2755.263, 31.782, 33.459, 
  103.373, 0.77, 0.799, 1., "", "", "", "", "", "", "", "", "", "", "", "", 
  "", "", "", "", "", "", "", "", "", "", "", "", "", "", "", 7.794798729*^9, 
  58.045, 30.9, 8.696, 5.355, 15469.207, 10., 233.07, 8.51, 6.434, 34.635, 
  60.13, 2.705, 72.58, 0.737}, {"OWID_WRL", "", "World", "2020-08-16", 
  2.1691208*^7, 214490., 259344.429, 810399., 4630., 6201.714, 2782.78, 
  27.517, 33.271, 103.967, 0.594, 0.796, 1., "", "", "", "", "", "", "", "", 
  "", "", "", "", "", "", "", "", "", "", "", "", "", "", "", "", "", "", "", 
  7.794798729*^9, 58.045, 30.9, 8.696, 5.355, 15469.207, 10., 233.07, 8.51, 
  6.434, 34.635, 60.13, 2.705, 72.58, 0.737}, 
 {"OWID_WRL", "", "World", "2020-08-17", 2.1898916*^7, 207708., 256729.714, 
  814923., 4524., 6029.571, 2809.427, 26.647, 32.936, 104.547, 0.58, 0.774, 
  0.99, "", "", "", "", "", "", "", "", "", "", "", "", "", "", "", "", "", 
  "", "", "", "", "", "", "", "", "", "", 7.794798729*^9, 58.045, 30.9, 
  8.696, 5.355, 15469.207, 10., 233.07, 8.51, 6.434, 34.635, 60.13, 2.705, 
  72.58, 0.737}, {"OWID_WRL", "", "World", "2020-08-18", 2.2157171*^7, 
  258255., 256827.286, 822140., 7217., 6116.429, 2842.558, 33.132, 32.949, 
  105.473, 0.926, 0.785, 1., "", "", "", "", "", "", "", "", "", "", "", "", 
  "", "", "", "", "", "", "", "", "", "", "", "", "", "", "", 7.794798729*^9, 
  58.045, 30.9, 8.696, 5.355, 15469.207, 10., 233.07, 8.51, 6.434, 34.635, 
  60.13, 2.705, 72.58, 0.737}, {"OWID_WRL", "", "World", "2020-08-19", 
  2.2436722*^7, 279551., 257243.429, 829262., 7122., 6142.429, 2878.422, 
  35.864, 33.002, 106.387, 0.914, 0.788, 0.99, "", "", "", "", "", "", "", 
  "", "", "", "", "", "", "", "", "", "", "", "", "", "", "", "", "", "", "", 
  "", 7.794798729*^9, 58.045, 30.9, 8.696, 5.355, 15469.207, 10., 233.07, 
  8.51, 6.434, 34.635, 60.13, 2.705, 72.58, 0.737}, 
 {"OWID_WRL", "", "World", "2020-08-20", 2.2709277*^7, 272555., 254863., 
  835674., 6412., 6082., 2913.389, 34.966, 32.697, 107.209, 0.823, 0.78, 
  0.99, "", "", "", "", "", "", "", "", "", "", "", "", "", "", "", "", "", 
  "", "", "", "", "", "", "", "", "", "", 7.794798729*^9, 58.045, 30.9, 
  8.696, 5.355, 15469.207, 10., 233.07, 8.51, 6.434, 34.635, 60.13, 2.705, 
  72.58, 0.737}, {"OWID_WRL", "", "World", "2020-08-21", 2.2970496*^7, 
  261219., 248788., 841417., 5743., 5950.429, 2946.9, 33.512, 31.917, 
  107.946, 0.737, 0.763, 0.99, "", "", "", "", "", "", "", "", "", "", "", 
  "", "", "", "", "", "", "", "", "", "", "", "", "", "", "", "", 
  7.794798729*^9, 58.045, 30.9, 8.696, 5.355, 15469.207, 10., 233.07, 8.51, 
  6.434, 34.635, 60.13, 2.705, 72.58, 0.737}, 
 {"OWID_WRL", "", "World", "2020-08-22", 2.3234766*^7, 264270., 251149.714, 
  847225., 5808., 5922.286, 2980.804, 33.903, 32.22, 108.691, 0.745, 0.76, 
  1., "", "", "", "", "", "", "", "", "", "", "", "", "", "", "", "", "", "", 
  "", "", "", "", "", "", "", "", "", 7.794798729*^9, 58.045, 30.9, 8.696, 
  5.355, 15469.207, 10., 233.07, 8.51, 6.434, 34.635, 60.13, 2.705, 72.58, 
  0.737}, {"OWID_WRL", "", "World", "2020-08-23", 2.344093*^7, 206164., 
  249960.286, 851485., 4260., 5869.429, 3007.253, 26.449, 32.068, 109.238, 
  0.547, 0.753, 1., "", "", "", "", "", "", "", "", "", "", "", "", "", "", 
  "", "", "", "", "", "", "", "", "", "", "", "", "", 7.794798729*^9, 58.045, 
  30.9, 8.696, 5.355, 15469.207, 10., 233.07, 8.51, 6.434, 34.635, 60.13, 
  2.705, 72.58, 0.737}, {"OWID_WRL", "", "World", "2020-08-24", 2.3666158*^7, 
  225228., 252463.143, 856307., 4822., 5912., 3036.147, 28.895, 32.389, 
  109.856, 0.619, 0.758, 1., "", "", "", "", "", "", "", "", "", "", "", "", 
  "", "", "", "", "", "", "", "", "", "", "", "", "", "", "", 7.794798729*^9, 
  58.045, 30.9, 8.696, 5.355, 15469.207, 10., 233.07, 8.51, 6.434, 34.635, 
  60.13, 2.705, 72.58, 0.737}, {"OWID_WRL", "", "World", "2020-08-25", 
  2.3910153*^7, 243995., 250426., 862953., 6646., 5830.429, 3067.45, 31.302, 
  32.127, 110.709, 0.853, 0.748, 1.01, "", "", "", "", "", "", "", "", "", 
  "", "", "", "", "", "", "", "", "", "", "", "", "", "", "", "", "", "", 
  7.794798729*^9, 58.045, 30.9, 8.696, 5.355, 15469.207, 10., 233.07, 8.51, 
  6.434, 34.635, 60.13, 2.705, 72.58, 0.737}, 
 {"OWID_WRL", "", "World", "2020-08-26", 2.4193952*^7, 283799., 251032.857, 
  869514., 6561., 5750.286, 3103.858, 36.409, 32.205, 111.551, 0.842, 0.738, 
  1.01, "", "", "", "", "", "", "", "", "", "", "", "", "", "", "", "", "", 
  "", "", "", "", "", "", "", "", "", "", 7.794798729*^9, 58.045, 30.9, 
  8.696, 5.355, 15469.207, 10., 233.07, 8.51, 6.434, 34.635, 60.13, 2.705, 
  72.58, 0.737}, {"OWID_WRL", "", "World", "2020-08-27", 2.447786*^7, 
  283908., 252654.714, 875731., 6217., 5722.429, 3140.281, 36.423, 32.413, 
  112.348, 0.798, 0.734, 1.02, "", "", "", "", "", "", "", "", "", "", "", 
  "", "", "", "", "", "", "", "", "", "", "", "", "", "", "", "", 
  7.794798729*^9, 58.045, 30.9, 8.696, 5.355, 15469.207, 10., 233.07, 8.51, 
  6.434, 34.635, 60.13, 2.705, 72.58, 0.737}, 
 {"OWID_WRL", "", "World", "2020-08-28", 2.4761471*^7, 283611., 255853.571, 
  881595., 5864., 5739.714, 3176.666, 36.385, 32.824, 113.1, 0.752, 0.736, 
  1.02, "", "", "", "", "", "", "", "", "", "", "", "", "", "", "", "", "", 
  "", "", "", "", "", "", "", "", "", "", 7.794798729*^9, 58.045, 30.9, 
  8.696, 5.355, 15469.207, 10., 233.07, 8.51, 6.434, 34.635, 60.13, 2.705, 
  72.58, 0.737}, {"OWID_WRL", "", "World", "2020-08-29", 2.5025287*^7, 
  263816., 255788.714, 887205., 5610., 5711.429, 3210.511, 33.845, 32.815, 
  113.82, 0.72, 0.733, 1.02, "", "", "", "", "", "", "", "", "", "", "", "", 
  "", "", "", "", "", "", "", "", "", "", "", "", "", "", "", 7.794798729*^9, 
  58.045, 30.9, 8.696, 5.355, 15469.207, 10., 233.07, 8.51, 6.434, 34.635, 
  60.13, 2.705, 72.58, 0.737}, {"OWID_WRL", "", "World", "2020-08-30", 
  2.5246275*^7, 220988., 257906.429, 891540., 4335., 5722.143, 3238.862, 
  28.351, 33.087, 114.376, 0.556, 0.734, 1.03, "", "", "", "", "", "", "", 
  "", "", "", "", "", "", "", "", "", "", "", "", "", "", "", "", "", "", "", 
  "", 7.794798729*^9, 58.045, 30.9, 8.696, 5.355, 15469.207, 10., 233.07, 
  8.51, 6.434, 34.635, 60.13, 2.705, 72.58, 0.737}, 
 {"OWID_WRL", "", "World", "2020-08-31", 2.550914*^7, 262865., 263283.143, 
  895920., 4380., 5659., 3272.585, 33.723, 33.777, 114.938, 0.562, 0.726, 
  1.03, "", "", "", "", "", "", "", "", "", "", "", "", "", "", "", "", "", 
  "", "", "", "", "", "", "", "", "", "", 7.794798729*^9, 58.045, 30.9, 
  8.696, 5.355, 15469.207, 10., 233.07, 8.51, 6.434, 34.635, 60.13, 2.705, 
  72.58, 0.737}, {"OWID_WRL", "", "World", "2020-09-01", 2.5774047*^7, 
  264907., 266270.571, 902590., 6670., 5662.429, 3306.57, 33.985, 34.16, 
  115.794, 0.856, 0.726, 1.03, "", "", "", "", "", "", "", "", "", "", "", 
  "", "", "", "", "", "", "", "", "", "", "", "", "", "", "", "", 
  7.794798729*^9, 58.045, 30.9, 8.696, 5.355, 15469.207, 10., 233.07, 8.51, 
  6.434, 34.635, 60.13, 2.705, 72.58, 0.737}, 
 {"OWID_WRL", "", "World", "2020-09-02", 2.6057555*^7, 283508., 266229., 
  908951., 6361., 5633.857, 3342.941, 36.371, 34.155, 116.61, 0.816, 0.723, 
  1.02, "", "", "", "", "", "", "", "", "", "", "", "", "", "", "", "", "", 
  "", "", "", "", "", "", "", "", "", "", 7.794798729*^9, 58.045, 30.9, 
  8.696, 5.355, 15469.207, 10., 233.07, 8.51, 6.434, 34.635, 60.13, 2.705, 
  72.58, 0.737}, {"OWID_WRL", "", "World", "2020-09-03", 2.6339015*^7, 
  281460., 265879.286, 915035., 6084., 5614.857, 3379.05, 36.109, 34.11, 
  117.39, 0.781, 0.72, 1.02, "", "", "", "", "", "", "", "", "", "", "", "", 
  "", "", "", "", "", "", "", "", "", "", "", "", "", "", "", 7.794798729*^9, 
  58.045, 30.9, 8.696, 5.355, 15469.207, 10., 233.07, 8.51, 6.434, 34.635, 
  60.13, 2.705, 72.58, 0.737}, {"OWID_WRL", "", "World", "2020-09-04", 
  2.665302*^7, 314005., 270221.286, 920924., 5889., 5618.429, 3419.334, 
  40.284, 34.667, 118.146, 0.756, 0.721, 1.02, "", "", "", "", "", "", "", 
  "", "", "", "", "", "", "", "", "", "", "", "", "", "", "", "", "", "", "", 
  "", 7.794798729*^9, 58.045, 30.9, 8.696, 5.355, 15469.207, 10., 233.07, 
  8.51, 6.434, 34.635, 60.13, 2.705, 72.58, 0.737}, 
 {"OWID_WRL", "", "World", "2020-09-05", 2.6923081*^7, 270061., 271113.429, 
  926081., 5157., 5553.714, 3453.98, 34.646, 34.781, 118.808, 0.662, 0.712, 
  1.02, "", "", "", "", "", "", "", "", "", "", "", "", "", "", "", "", "", 
  "", "", "", "", "", "", "", "", "", "", 7.794798729*^9, 58.045, 30.9, 
  8.696, 5.355, 15469.207, 10., 233.07, 8.51, 6.434, 34.635, 60.13, 2.705, 
  72.58, 0.737}, {"OWID_WRL", "", "World", "2020-09-06", 2.7153595*^7, 
  230514., 272474.286, 930155., 4074., 5516.429, 3483.553, 29.573, 34.956, 
  119.33, 0.523, 0.708, 1.02, "", "", "", "", "", "", "", "", "", "", "", "", 
  "", "", "", "", "", "", "", "", "", "", "", "", "", "", "", 7.794798729*^9, 
  58.045, 30.9, 8.696, 5.355, 15469.207, 10., 233.07, 8.51, 6.434, 34.635, 
  60.13, 2.705, 72.58, 0.737}, {"OWID_WRL", "", "World", "2020-09-07", 
  2.7371523*^7, 217928., 266054.714, 939732., 9577., 6258.857, 3511.511, 
  27.958, 34.132, 120.559, 1.229, 0.803, 1.01, "", "", "", "", "", "", "", 
  "", "", "", "", "", "", "", "", "", "", "", "", "", "", "", "", "", "", "", 
  "", 7.794798729*^9, 58.045, 30.9, 8.696, 5.355, 15469.207, 10., 233.07, 
  8.51, 6.434, 34.635, 60.13, 2.705, 72.58, 0.737}, 
 {"OWID_WRL", "", "World", "2020-09-08", 2.7613555*^7, 242032., 262786.857, 
  944837., 5105., 6035.286, 3542.562, 31.05, 33.713, 121.214, 0.655, 0.774, 
  1.01, "", "", "", "", "", "", "", "", "", "", "", "", "", "", "", "", "", 
  "", "", "", "", "", "", "", "", "", "", 7.794798729*^9, 58.045, 30.9, 
  8.696, 5.355, 15469.207, 10., 233.07, 8.51, 6.434, 34.635, 60.13, 2.705, 
  72.58, 0.737}, {"OWID_WRL", "", "World", "2020-09-09", 2.7898369*^7, 
  284814., 262973.429, 951115., 6278., 6023.429, 3579.101, 36.539, 33.737, 
  122.019, 0.805, 0.773, 1.02, "", "", "", "", "", "", "", "", "", "", "", 
  "", "", "", "", "", "", "", "", "", "", "", "", "", "", "", "", 
  7.794798729*^9, 58.045, 30.9, 8.696, 5.355, 15469.207, 10., 233.07, 8.51, 
  6.434, 34.635, 60.13, 2.705, 72.58, 0.737}, 
 {"OWID_WRL", "", "World", "2020-09-10", 2.8198228*^7, 299859., 265601.857, 
  957129., 6014., 6013.429, 3617.57, 38.469, 34.074, 122.791, 0.772, 0.771, 
  1.03, "", "", "", "", "", "", "", "", "", "", "", "", "", "", "", "", "", 
  "", "", "", "", "", "", "", "", "", "", 7.794798729*^9, 58.045, 30.9, 
  8.696, 5.355, 15469.207, 10., 233.07, 8.51, 6.434, 34.635, 60.13, 2.705, 
  72.58, 0.737}, {"OWID_WRL", "", "World", "2020-09-11", 2.8519589*^7, 
  321361., 266652.714, 963175., 6046., 6035.857, 3658.797, 41.228, 34.209, 
  123.566, 0.776, 0.774, 1.04, "", "", "", "", "", "", "", "", "", "", "", 
  "", "", "", "", "", "", "", "", "", "", "", "", "", "", "", "", 
  7.794798729*^9, 58.045, 30.9, 8.696, 5.355, 15469.207, 10., 233.07, 8.51, 
  6.434, 34.635, 60.13, 2.705, 72.58, 0.737}, 
 {"OWID_WRL", "", "World", "2020-09-12", 2.8806206*^7, 286617., 269017.857, 
  968224., 5049., 6020.429, 3695.568, 36.77, 34.512, 124.214, 0.648, 0.772, 
  1.05, "", "", "", "", "", "", "", "", "", "", "", "", "", "", "", "", "", 
  "", "", "", "", "", "", "", "", "", "", 7.794798729*^9, 58.045, 30.9, 
  8.696, 5.355, 15469.207, 10., 233.07, 8.51, 6.434, 34.635, 60.13, 2.705, 
  72.58, 0.737}, {"OWID_WRL", "", "World", "2020-09-13", 2.9048946*^7, 
  242740., 270764.429, 972174., 3950., 6002.714, 3726.709, 31.141, 34.737, 
  124.721, 0.507, 0.77, 1.05, "", "", "", "", "", "", "", "", "", "", "", "", 
  "", "", "", "", "", "", "", "", "", "", "", "", "", "", "", 7.794798729*^9, 
  58.045, 30.9, 8.696, 5.355, 15469.207, 10., 233.07, 8.51, 6.434, 34.635, 
  60.13, 2.705, 72.58, 0.737}, {"OWID_WRL", "", "World", "2020-09-14", 
  2.9312693*^7, 263747., 277310., 976710., 4536., 5282.571, 3760.545, 33.836, 
  35.576, 125.303, 0.582, 0.678, 1.05, "", "", "", "", "", "", "", "", "", 
  "", "", "", "", "", "", "", "", "", "", "", "", "", "", "", "", "", "", 
  7.794798729*^9, 58.045, 30.9, 8.696, 5.355, 15469.207, 10., 233.07, 8.51, 
  6.434, 34.635, 60.13, 2.705, 72.58, 0.737}, 
 {"OWID_WRL", "", "World", "2020-09-15", 2.959814*^7, 285447., 283512.143, 
  983321., 6611., 5497.714, 3797.165, 36.62, 36.372, 126.151, 0.848, 0.705, 
  1.05, "", "", "", "", "", "", "", "", "", "", "", "", "", "", "", "", "", 
  "", "", "", "", "", "", "", "", "", "", 7.794798729*^9, 58.045, 30.9, 
  8.696, 5.355, 15469.207, 10., 233.07, 8.51, 6.434, 34.635, 60.13, 2.705, 
  72.58, 0.737}, {"OWID_WRL", "", "World", "2020-09-16", 2.9902687*^7, 
  304547., 286331.143, 989269., 5948., 5450.571, 3836.236, 39.071, 36.734, 
  126.914, 0.763, 0.699, 1.04, "", "", "", "", "", "", "", "", "", "", "", 
  "", "", "", "", "", "", "", "", "", "", "", "", "", "", "", "", 
  7.794798729*^9, 58.045, 30.9, 8.696, 5.355, 15469.207, 10., 233.07, 8.51, 
  6.434, 34.635, 60.13, 2.705, 72.58, 0.737}, 
 {"OWID_WRL", "", "World", "2020-09-17", 3.0217566*^7, 314879., 288476.857, 
  994871., 5602., 5391.714, 3876.632, 40.396, 37.009, 127.633, 0.719, 0.692, 
  1.04, "", "", "", "", "", "", "", "", "", "", "", "", "", "", "", "", "", 
  "", "", "", "", "", "", "", "", "", "", 7.794798729*^9, 58.045, 30.9, 
  8.696, 5.355, 15469.207, 10., 233.07, 8.51, 6.434, 34.635, 60.13, 2.705, 
  72.58, 0.737}, {"OWID_WRL", "", "World", "2020-09-18", 3.0543485*^7, 
  325919., 289128., 1.000695*^6, 5824., 5360., 3918.444, 41.812, 37.092, 
  128.38, 0.747, 0.688, 1.04, "", "", "", "", "", "", "", "", "", "", "", "", 
  "", "", "", "", "", "", "", "", "", "", "", "", "", "", "", 7.794798729*^9, 
  58.045, 30.9, 8.696, 5.355, 15469.207, 10., 233.07, 8.51, 6.434, 34.635, 
  60.13, 2.705, 72.58, 0.737}, {"OWID_WRL", "", "World", "2020-09-19", 
  3.0835647*^7, 292162., 289920.143, 1.006087*^6, 5392., 5409., 3955.926, 
  37.482, 37.194, 129.072, 0.692, 0.694, 1.04, "", "", "", "", "", "", "", 
  "", "", "", "", "", "", "", "", "", "", "", "", "", "", "", "", "", "", "", 
  "", 7.794798729*^9, 58.045, 30.9, 8.696, 5.355, 15469.207, 10., 233.07, 
  8.51, 6.434, 34.635, 60.13, 2.705, 72.58, 0.737}, 
 {"OWID_WRL", "", "World", "2020-09-20", 3.1087793*^7, 252146., 291263.857, 
  1.010023*^6, 3936., 5407., 3988.274, 32.348, 37.366, 129.577, 0.505, 0.694, 
  1.04, "", "", "", "", "", "", "", "", "", "", "", "", "", "", "", "", "", 
  "", "", "", "", "", "", "", "", "", "", 7.794798729*^9, 58.045, 30.9, 
  8.696, 5.355, 15469.207, 10., 233.07, 8.51, 6.434, 34.635, 60.13, 2.705, 
  72.58, 0.737}, {"OWID_WRL", "", "World", "2020-09-21", 3.1363785*^7, 
  275992., 293013.143, 1.014364*^6, 4341., 5379.143, 4023.681, 35.407, 
  37.591, 130.133, 0.557, 0.69, 1.03, "", "", "", "", "", "", "", "", "", "", 
  "", "", "", "", "", "", "", "", "", "", "", "", "", "", "", "", "", 
  7.794798729*^9, 58.045, 30.9, 8.696, 5.355, 15469.207, 10., 233.07, 8.51, 
  6.434, 34.635, 60.13, 2.705, 72.58, 0.737}, 
 {"OWID_WRL", "", "World", "2020-09-22", 3.1648303*^7, 284518., 292880.429, 
  1.02057*^6, 6206., 5321.286, 4060.182, 36.501, 37.574, 130.93, 0.796, 
  0.683, 1.03, "", "", "", "", "", "", "", "", "", "", "", "", "", "", "", 
  "", "", "", "", "", "", "", "", "", "", "", "", 7.794798729*^9, 58.045, 
  30.9, 8.696, 5.355, 15469.207, 10., 233.07, 8.51, 6.434, 34.635, 60.13, 
  2.705, 72.58, 0.737}, {"OWID_WRL", "", "World", "2020-09-23", 3.1924402*^7, 
  276099., 288816.429, 1.026213*^6, 5643., 5277.714, 4095.603, 35.421, 
  37.052, 131.654, 0.724, 0.677, 1.02, "", "", "", "", "", "", "", "", "", 
  "", "", "", "", "", "", "", "", "", "", "", "", "", "", "", "", "", "", 
  7.794798729*^9, 58.045, 30.9, 8.696, 5.355, 15469.207, 10., 233.07, 8.51, 
  6.434, 34.635, 60.13, 2.705, 72.58, 0.737}, 
 {"OWID_WRL", "", "World", "2020-09-24", 3.2277431*^7, 353029., 294266.429, 
  1.032789*^6, 6576., 5416.857, 4140.893, 45.29, 37.752, 132.497, 0.844, 
  0.695, 1.03, "", "", "", "", "", "", "", "", "", "", "", "", "", "", "", 
  "", "", "", "", "", "", "", "", "", "", "", "", 7.794798729*^9, 58.045, 
  30.9, 8.696, 5.355, 15469.207, 10., 233.07, 8.51, 6.434, 34.635, 60.13, 
  2.705, 72.58, 0.737}, {"OWID_WRL", "", "World", "2020-09-25", 3.2608314*^7, 
  330883., 294975.571, 1.038738*^6, 5949., 5434.714, 4183.343, 42.449, 
  37.843, 133.26, 0.763, 0.697, 1.03, "", "", "", "", "", "", "", "", "", "", 
  "", "", "", "", "", "", "", "", "", "", "", "", "", "", "", "", "", 
  7.794798729*^9, 58.045, 30.9, 8.696, 5.355, 15469.207, 10., 233.07, 8.51, 
  6.434, 34.635, 60.13, 2.705, 72.58, 0.737}, 
 {"OWID_WRL", "", "World", "2020-09-26", 3.2896777*^7, 288463., 294447.143, 
  1.044302*^6, 5564., 5459.286, 4220.35, 37.007, 37.775, 133.974, 0.714, 0.7, 
  1.02, "", "", "", "", "", "", "", "", "", "", "", "", "", "", "", "", "", 
  "", "", "", "", "", "", "", "", "", "", 7.794798729*^9, 58.045, 30.9, 
  8.696, 5.355, 15469.207, 10., 233.07, 8.51, 6.434, 34.635, 60.13, 2.705, 
  72.58, 0.737}, {"OWID_WRL", "", "World", "2020-09-27", 3.3148188*^7, 
  251411., 294342.143, 1.048114*^6, 3812., 5441.571, 4252.603, 32.254, 
  37.761, 134.463, 0.489, 0.698, 1.02, "", "", "", "", "", "", "", "", "", 
  "", "", "", "", "", "", "", "", "", "", "", "", "", "", "", "", "", "", 
  7.794798729*^9, 58.045, 30.9, 8.696, 5.355, 15469.207, 10., 233.07, 8.51, 
  6.434, 34.635, 60.13, 2.705, 72.58, 0.737}, 
 {"OWID_WRL", "", "World", "2020-09-28", 3.3403027*^7, 254839., 291320.286, 
  1.052135*^6, 4021., 5395.857, 4285.297, 32.693, 37.374, 134.979, 0.516, 
  0.692, 1.02, "", "", "", "", "", "", "", "", "", "", "", "", "", "", "", 
  "", "", "", "", "", "", "", "", "", "", "", "", 7.794798729*^9, 58.045, 
  30.9, 8.696, 5.355, 15469.207, 10., 233.07, 8.51, 6.434, 34.635, 60.13, 
  2.705, 72.58, 0.737}, {"OWID_WRL", "", "World", "2020-09-29", 3.3685585*^7, 
  282558., 291040.286, 1.058175*^6, 6040., 5372.143, 4321.546, 36.25, 37.338, 
  135.754, 0.775, 0.689, 1.02, "", "", "", "", "", "", "", "", "", "", "", 
  "", "", "", "", "", "", "", "", "", "", "", "", "", "", "", "", 
  7.794798729*^9, 58.045, 30.9, 8.696, 5.355, 15469.207, 10., 233.07, 8.51, 
  6.434, 34.635, 60.13, 2.705, 72.58, 0.737}, 
 {"OWID_WRL", "", "World", "2020-09-30", 3.4011804*^7, 326219., 298200.286, 
  1.06474*^6, 6565., 5503.857, 4363.397, 41.851, 38.256, 136.596, 0.842, 
  0.706, 1.03, "", "", "", "", "", "", "", "", "", "", "", "", "", "", "", 
  "", "", "", "", "", "", "", "", "", "", "", "", 7.794798729*^9, 58.045, 
  30.9, 8.696, 5.355, 15469.207, 10., 233.07, 8.51, 6.434, 34.635, 60.13, 
  2.705, 72.58, 0.737}, {"OWID_WRL", "", "World", "2020-10-01", 3.4330104*^7, 
  318300., 293239., 1.073548*^6, 8808., 5822.714, 4404.232, 40.835, 37.62, 
  137.726, 1.13, 0.747, 1.03, "", "", "", "", "", "", "", "", "", "", "", "", 
  "", "", "", "", "", "", "", "", "", "", "", "", "", "", "", 7.794798729*^9, 
  58.045, 30.9, 8.696, 5.355, 15469.207, 10., 233.07, 8.51, 6.434, 34.635, 
  60.13, 2.705, 72.58, 0.737}, {"OWID_WRL", "", "World", "2020-10-02", 
  3.4627958*^7, 297854., 288520.571, 1.078596*^6, 5048., 5694., 4442.444, 
  38.212, 37.014, 138.374, 0.648, 0.73, 1.03, "", "", "", "", "", "", "", "", 
  "", "", "", "", "", "", "", "", "", "", "", "", "", "", "", "", "", "", "", 
  7.794798729*^9, 58.045, 30.9, 8.696, 5.355, 15469.207, 10., 233.07, 8.51, 
  6.434, 34.635, 60.13, 2.705, 72.58, 0.737}, 
 {"OWID_WRL", "", "World", "2020-10-03", 3.4960044*^7, 332086., 294752.429, 
  1.084047*^6, 5451., 5677.857, 4485.048, 42.604, 37.814, 139.073, 0.699, 
  0.728, 1.05, "", "", "", "", "", "", "", "", "", "", "", "", "", "", "", 
  "", "", "", "", "", "", "", "", "", "", "", "", 7.794798729*^9, 58.045, 
  30.9, 8.696, 5.355, 15469.207, 10., 233.07, 8.51, 6.434, 34.635, 60.13, 
  2.705, 72.58, 0.737}, {"OWID_WRL", "", "World", "2020-10-04", 3.5221464*^7, 
  261420., 296182.286, 1.088056*^6, 4009., 5706., 4518.585, 33.538, 37.997, 
  139.587, 0.514, 0.732, 1.06, "", "", "", "", "", "", "", "", "", "", "", 
  "", "", "", "", "", "", "", "", "", "", "", "", "", "", "", "", 
  7.794798729*^9, 58.045, 30.9, 8.696, 5.355, 15469.207, 10., 233.07, 8.51, 
  6.434, 34.635, 60.13, 2.705, 72.58, 0.737}, 
 {"OWID_WRL", "", "World", "2020-10-05", 3.5522414*^7, 300950., 302769.571, 
  1.095052*^6, 6996., 6131., 4557.195, 38.609, 38.843, 140.485, 0.898, 0.787, 
  1.07, "", "", "", "", "", "", "", "", "", "", "", "", "", "", "", "", "", 
  "", "", "", "", "", "", "", "", "", "", 7.794798729*^9, 58.045, 30.9, 
  8.696, 5.355, 15469.207, 10., 233.07, 8.51, 6.434, 34.635, 60.13, 2.705, 
  72.58, 0.737}, {"OWID_WRL", "", "World", "2020-10-06", 3.5848966*^7, 
  326552., 309054.429, 1.100904*^6, 5852., 6104.143, 4599.088, 41.894, 
  39.649, 141.236, 0.751, 0.783, 1.07, "", "", "", "", "", "", "", "", "", 
  "", "", "", "", "", "", "", "", "", "", "", "", "", "", "", "", "", "", 
  7.794798729*^9, 58.045, 30.9, 8.696, 5.355, 15469.207, 10., 233.07, 8.51, 
  6.434, 34.635, 60.13, 2.705, 72.58, 0.737}, 
 {"OWID_WRL", "", "World", "2020-10-07", 3.6199957*^7, 350991., 312593.286, 
  1.106834*^6, 5930., 6013.429, 4644.117, 45.029, 40.103, 141.996, 0.761, 
  0.771, 1.07, "", "", "", "", "", "", "", "", "", "", "", "", "", "", "", 
  "", "", "", "", "", "", "", "", "", "", "", "", 7.794798729*^9, 58.045, 
  30.9, 8.696, 5.355, 15469.207, 10., 233.07, 8.51, 6.434, 34.635, 60.13, 
  2.705, 72.58, 0.737}, {"OWID_WRL", "", "World", "2020-10-08", 3.656129*^7, 
  361333., 318740.857, 1.113198*^6, 6364., 5664.286, 4690.473, 46.356, 
  40.891, 142.813, 0.816, 0.727, 1.07, "", "", "", "", "", "", "", "", "", 
  "", "", "", "", "", "", "", "", "", "", "", "", "", "", "", "", "", "", 
  7.794798729*^9, 58.045, 30.9, 8.696, 5.355, 15469.207, 10., 233.07, 8.51, 
  6.434, 34.635, 60.13, 2.705, 72.58, 0.737}, 
 {"OWID_WRL", "", "World", "2020-10-09", 3.692219*^7, 360900., 327747.429, 
  1.119407*^6, 6209., 5830.143, 4736.773, 46.3, 42.047, 143.609, 0.797, 
  0.748, 1.07, "", "", "", "", "", "", "", "", "", "", "", "", "", "", "", 
  "", "", "", "", "", "", "", "", "", "", "", "", 7.794798729*^9, 58.045, 
  30.9, 8.696, 5.355, 15469.207, 10., 233.07, 8.51, 6.434, 34.635, 60.13, 
  2.705, 72.58, 0.737}, {"OWID_WRL", "", "World", "2020-10-10", 3.7279326*^7, 
  357136., 331326., 1.124324*^6, 4917., 5753.857, 4782.59, 45.817, 42.506, 
  144.24, 0.631, 0.738, 1.08, "", "", "", "", "", "", "", "", "", "", "", "", 
  "", "", "", "", "", "", "", "", "", "", "", "", "", "", "", 7.794798729*^9, 
  58.045, 30.9, 8.696, 5.355, 15469.207, 10., 233.07, 8.51, 6.434, 34.635, 
  60.13, 2.705, 72.58, 0.737}, {"OWID_WRL", "", "World", "2020-10-11", 
  3.7566278*^7, 286952., 334973.429, 1.128428*^6, 4104., 5767.429, 4819.403, 
  36.813, 42.974, 144.767, 0.527, 0.74, 1.07, "", "", "", "", "", "", "", "", 
  "", "", "", "", "", "", "", "", "", "", "", "", "", "", "", "", "", "", "", 
  7.794798729*^9, 58.045, 30.9, 8.696, 5.355, 15469.207, 10., 233.07, 8.51, 
  6.434, 34.635, 60.13, 2.705, 72.58, 0.737}, 
 {"OWID_WRL", "", "World", "2020-10-12", 3.7857976*^7, 291698., 333651.714, 
  1.132496*^6, 4068., 5349.143, 4856.825, 37.422, 42.804, 145.289, 0.522, 
  0.686, 1.07, "", "", "", "", "", "", "", "", "", "", "", "", "", "", "", 
  "", "", "", "", "", "", "", "", "", "", "", "", 7.794798729*^9, 58.045, 
  30.9, 8.696, 5.355, 15469.207, 10., 233.07, 8.51, 6.434, 34.635, 60.13, 
  2.705, 72.58, 0.737}, {"OWID_WRL", "", "World", "2020-10-13", 3.8177218*^7, 
  319242., 332607.429, 1.137869*^6, 5373., 5280.714, 4897.781, 40.956, 42.67, 
  145.978, 0.689, 0.677, 1.08, "", "", "", "", "", "", "", "", "", "", "", 
  "", "", "", "", "", "", "", "", "", "", "", "", "", "", "", "", 
  7.794798729*^9, 58.045, 30.9, 8.696, 5.355, 15469.207, 10., 233.07, 8.51, 
  6.434, 34.635, 60.13, 2.705, 72.58, 0.737}, 
 {"OWID_WRL", "", "World", "2020-10-14", 3.8559565*^7, 382347., 337086.857, 
  1.144089*^6, 6220., 5322.143, 4946.833, 49.052, 43.245, 146.776, 0.798, 
  0.683, 1.09, "", "", "", "", "", "", "", "", "", "", "", "", "", "", "", 
  "", "", "", "", "", "", "", "", "", "", "", "", 7.794798729*^9, 58.045, 
  30.9, 8.696, 5.355, 15469.207, 10., 233.07, 8.51, 6.434, 34.635, 60.13, 
  2.705, 72.58, 0.737}, {"OWID_WRL", "", "World", "2020-10-15", 3.8966541*^7, 
  406976., 343607.286, 1.150185*^6, 6096., 5283.857, 4999.044, 52.211, 
  44.082, 147.558, 0.782, 0.678, 1.1, "", "", "", "", "", "", "", "", "", "", 
  "", "", "", "", "", "", "", "", "", "", "", "", "", "", "", "", "", 
  7.794798729*^9, 58.045, 30.9, 8.696, 5.355, 15469.207, 10., 233.07, 8.51, 
  6.434, 34.635, 60.13, 2.705, 72.58, 0.737}, 
 {"OWID_WRL", "", "World", "2020-10-16", 3.9378313*^7, 411772., 350874.714, 
  1.156503*^6, 6318., 5299.429, 5051.87, 52.827, 45.014, 148.369, 0.811, 
  0.68, 1.11, "", "", "", "", "", "", "", "", "", "", "", "", "", "", "", "", 
  "", "", "", "", "", "", "", "", "", "", "", 7.794798729*^9, 58.045, 30.9, 
  8.696, 5.355, 15469.207, 10., 233.07, 8.51, 6.434, 34.635, 60.13, 2.705, 
  72.58, 0.737}, {"OWID_WRL", "", "World", "2020-10-17", 3.9750993*^7, 
  372680., 353095.286, 1.162178*^6, 5675., 5407.714, 5099.682, 47.811, 
  45.299, 149.097, 0.728, 0.694, 1.11, "", "", "", "", "", "", "", "", "", 
  "", "", "", "", "", "", "", "", "", "", "", "", "", "", "", "", "", "", 
  7.794798729*^9, 58.045, 30.9, 8.696, 5.355, 15469.207, 10., 233.07, 8.51, 
  6.434, 34.635, 60.13, 2.705, 72.58, 0.737}, 
 {"OWID_WRL", "", "World", "2020-10-18", 4.0067583*^7, 316590., 357329.286, 
  1.165793*^6, 3615., 5337.857, 5140.297, 40.616, 45.842, 149.56, 0.464, 
  0.685, 1.12, "", "", "", "", "", "", "", "", "", "", "", "", "", "", "", 
  "", "", "", "", "", "", "", "", "", "", "", "", 7.794798729*^9, 58.045, 
  30.9, 8.696, 5.355, 15469.207, 10., 233.07, 8.51, 6.434, 34.635, 60.13, 
  2.705, 72.58, 0.737}, {"OWID_WRL", "", "World", "2020-10-19", 4.0454758*^7, 
  387175., 370968.857, 1.170693*^6, 4900., 5456.714, 5189.968, 49.671, 
  47.592, 150.189, 0.629, 0.7, 1.13, "", "", "", "", "", "", "", "", "", "", 
  "", "", "", "", "", "", "", "", "", "", "", "", "", "", "", "", "", 
  7.794798729*^9, 58.045, 30.9, 8.696, 5.355, 15469.207, 10., 233.07, 8.51, 
  6.434, 34.635, 60.13, 2.705, 72.58, 0.737}, 
 {"OWID_WRL", "", "World", "2020-10-20", 4.0843745*^7, 388987., 380932.429, 
  1.177327*^6, 6634., 5636.857, 5239.872, 49.903, 48.87, 151.04, 0.851, 
  0.723, 1.14, "", "", "", "", "", "", "", "", "", "", "", "", "", "", "", 
  "", "", "", "", "", "", "", "", "", "", "", "", 7.794798729*^9, 58.045, 
  30.9, 8.696, 5.355, 15469.207, 10., 233.07, 8.51, 6.434, 34.635, 60.13, 
  2.705, 72.58, 0.737}, {"OWID_WRL", "", "World", "2020-10-21", 4.1288653*^7, 
  444908., 389869.714, 1.184038*^6, 6711., 5707., 5296.949, 57.078, 50.017, 
  151.901, 0.861, 0.732, 1.14, "", "", "", "", "", "", "", "", "", "", "", 
  "", "", "", "", "", "", "", "", "", "", "", "", "", "", "", "", 
  7.794798729*^9, 58.045, 30.9, 8.696, 5.355, 15469.207, 10., 233.07, 8.51, 
  6.434, 34.635, 60.13, 2.705, 72.58, 0.737}, 
 {"OWID_WRL", "", "World", "2020-10-22", 4.1761382*^7, 472729., 399263., 
  1.189992*^6, 5954., 5686.714, 5357.596, 60.647, 51.222, 152.665, 0.764, 
  0.73, 1.15, "", "", "", "", "", "", "", "", "", "", "", "", "", "", "", "", 
  "", "", "", "", "", "", "", "", "", "", "", 7.794798729*^9, 58.045, 30.9, 
  8.696, 5.355, 15469.207, 10., 233.07, 8.51, 6.434, 34.635, 60.13, 2.705, 
  72.58, 0.737}, {"OWID_WRL", "", "World", "2020-10-23", 4.2258164*^7, 
  496782., 411407.286, 1.197074*^6, 7082., 5795.857, 5421.328, 63.732, 52.78, 
  153.573, 0.909, 0.744, 1.15, "", "", "", "", "", "", "", "", "", "", "", 
  "", "", "", "", "", "", "", "", "", "", "", "", "", "", "", "", 
  7.794798729*^9, 58.045, 30.9, 8.696, 5.355, 15469.207, 10., 233.07, 8.51, 
  6.434, 34.635, 60.13, 2.705, 72.58, 0.737}, 
 {"OWID_WRL", "", "World", "2020-10-24", 4.2714986*^7, 456822., 423427.571, 
  1.202957*^6, 5883., 5825.571, 5479.934, 58.606, 54.322, 154.328, 0.755, 
  0.747, 1.15, "", "", "", "", "", "", "", "", "", "", "", "", "", "", "", 
  "", "", "", "", "", "", "", "", "", "", "", "", 7.794798729*^9, 58.045, 
  30.9, 8.696, 5.355, 15469.207, 10., 233.07, 8.51, 6.434, 34.635, 60.13, 
  2.705, 72.58, 0.737}, {"OWID_WRL", "", "World", "2020-10-25", 4.3075703*^7, 
  360717., 429731.429, 1.207157*^6, 4200., 5909.143, 5526.211, 46.277, 
  55.131, 154.867, 0.539, 0.758, 1.15, "", "", "", "", "", "", "", "", "", 
  "", "", "", "", "", "", "", "", "", "", "", "", "", "", "", "", "", "", 
  7.794798729*^9, 58.045, 30.9, 8.696, 5.355, 15469.207, 10., 233.07, 8.51, 
  6.434, 34.635, 60.13, 2.705, 72.58, 0.737}, 
 {"OWID_WRL", "", "World", "2020-10-26", 4.3562021*^7, 486318., 443894.714, 
  1.212767*^6, 5610., 6010.571, 5588.601, 62.39, 56.948, 155.587, 0.72, 
  0.771, 1.16, "", "", "", "", "", "", "", "", "", "", "", "", "", "", "", 
  "", "", "", "", "", "", "", "", "", "", "", "", 7.794798729*^9, 58.045, 
  30.9, 8.696, 5.355, 15469.207, 10., 233.07, 8.51, 6.434, 34.635, 60.13, 
  2.705, 72.58, 0.737}, {"OWID_WRL", "", "World", "2020-10-27", 4.4032249*^7, 
  470228., 455500.571, 1.220214*^6, 7447., 6126.714, 5648.927, 60.326, 
  58.436, 156.542, 0.955, 0.786, 1.15, "", "", "", "", "", "", "", "", "", 
  "", "", "", "", "", "", "", "", "", "", "", "", "", "", "", "", "", "", 
  7.794798729*^9, 58.045, 30.9, 8.696, 5.355, 15469.207, 10., 233.07, 8.51, 
  6.434, 34.635, 60.13, 2.705, 72.58, 0.737}, 
 {"OWID_WRL", "", "World", "2020-10-28", 4.4544143*^7, 511894., 465070., 
  1.227425*^6, 7211., 6198.143, 5714.598, 65.671, 59.664, 157.467, 0.925, 
  0.795, 1.15, "", "", "", "", "", "", "", "", "", "", "", "", "", "", "", 
  "", "", "", "", "", "", "", "", "", "", "", "", 7.794798729*^9, 58.045, 
  30.9, 8.696, 5.355, 15469.207, 10., 233.07, 8.51, 6.434, 34.635, 60.13, 
  2.705, 72.58, 0.737}, {"OWID_WRL", "", "World", "2020-10-29", 4.5094525*^7, 
  550382., 476163.286, 1.234572*^6, 7147., 6368.571, 5785.207, 70.609, 
  61.087, 158.384, 0.917, 0.817, 1.14, "", "", "", "", "", "", "", "", "", 
  "", "", "", "", "", "", "", "", "", "", "", "", "", "", "", "", "", "", 
  7.794798729*^9, 58.045, 30.9, 8.696, 5.355, 15469.207, 10., 233.07, 8.51, 
  6.434, 34.635, 60.13, 2.705, 72.58, 0.737}, 
 {"OWID_WRL", "", "World", "2020-10-30", 4.5665604*^7, 571079., 486777.143, 
  1.242228*^6, 7656., 6450.571, 5858.471, 73.264, 62.449, 159.366, 0.982, 
  0.828, 1.14, "", "", "", "", "", "", "", "", "", "", "", "", "", "", "", 
  "", "", "", "", "", "", "", "", "", "", "", "", 7.794798729*^9, 58.045, 
  30.9, 8.696, 5.355, 15469.207, 10., 233.07, 8.51, 6.434, 34.635, 60.13, 
  2.705, 72.58, 0.737}, {"OWID_WRL", "", "World", "2020-10-31", 4.6142428*^7, 
  476824., 489634.571, 1.248882*^6, 6654., 6560.714, 5919.643, 61.172, 
  62.816, 160.22, 0.854, 0.842, 1.14, "", "", "", "", "", "", "", "", "", "", 
  "", "", "", "", "", "", "", "", "", "", "", "", "", "", "", "", "", 
  7.794798729*^9, 58.045, 30.9, 8.696, 5.355, 15469.207, 10., 233.07, 8.51, 
  6.434, 34.635, 60.13, 2.705, 72.58, 0.737}, 
 {"OWID_WRL", "", "World", "2020-11-01", 4.6604864*^7, 462436., 504165.857, 
  1.253921*^6, 5039., 6680.571, 5978.97, 59.326, 64.68, 160.866, 0.646, 
  0.857, 1.14, "", "", "", "", "", "", "", "", "", "", "", "", "", "", "", 
  "", "", "", "", "", "", "", "", "", "", "", "", 7.794798729*^9, 58.045, 
  30.9, 8.696, 5.355, 15469.207, 10., 233.07, 8.51, 6.434, 34.635, 60.13, 
  2.705, 72.58, 0.737}, {"OWID_WRL", "", "World", "2020-11-02", 4.7167894*^7, 
  563030., 515124.714, 1.26014*^6, 6219., 6767.571, 6051.201, 72.231, 66.086, 
  161.664, 0.798, 0.868, 1.14, "", "", "", "", "", "", "", "", "", "", "", 
  "", "", "", "", "", "", "", "", "", "", "", "", "", "", "", "", 
  7.794798729*^9, 58.045, 30.9, 8.696, 5.355, 15469.207, 10., 233.07, 8.51, 
  6.434, 34.635, 60.13, 2.705, 72.58, 0.737}, 
 {"OWID_WRL", "", "World", "2020-11-03", 4.7721721*^7, 553827., 527067.429, 
  1.269591*^6, 9451., 7053.857, 6122.252, 71.051, 67.618, 162.877, 1.212, 
  0.905, 1.13, "", "", "", "", "", "", "", "", "", "", "", "", "", "", "", 
  "", "", "", "", "", "", "", "", "", "", "", "", 7.794798729*^9, 58.045, 
  30.9, 8.696, 5.355, 15469.207, 10., 233.07, 8.51, 6.434, 34.635, 60.13, 
  2.705, 72.58, 0.737}, {"OWID_WRL", "", "World", "2020-11-04", 4.8233206*^7, 
  511485., 527009., 1.279746*^6, 10155., 7474.429, 6187.871, 65.619, 67.61, 
  164.179, 1.303, 0.959, 1.11, "", "", "", "", "", "", "", "", "", "", "", 
  "", "", "", "", "", "", "", "", "", "", "", "", "", "", "", "", 
  7.794798729*^9, 58.045, 30.9, 8.696, 5.355, 15469.207, 10., 233.07, 8.51, 
  6.434, 34.635, 60.13, 2.705, 72.58, 0.737}, 
 {"OWID_WRL", "", "World", "2020-11-05", 4.8829777*^7, 596571., 533607.429, 
  1.287828*^6, 8082., 7608., 6264.405, 76.534, 68.457, 165.216, 1.037, 0.976, 
  1.11, "", "", "", "", "", "", "", "", "", "", "", "", "", "", "", "", "", 
  "", "", "", "", "", "", "", "", "", "", 7.794798729*^9, 58.045, 30.9, 
  8.696, 5.355, 15469.207, 10., 233.07, 8.51, 6.434, 34.635, 60.13, 2.705, 
  72.58, 0.737}, {"OWID_WRL", "", "World", "2020-11-06", 4.9474659*^7, 
  644882., 544150.714, 1.297582*^6, 9754., 7907.714, 6347.137, 82.732, 
  69.809, 166.468, 1.251, 1.014, 1.11, "", "", "", "", "", "", "", "", "", 
  "", "", "", "", "", "", "", "", "", "", "", "", "", "", "", "", "", "", 
  7.794798729*^9, 58.045, 30.9, 8.696, 5.355, 15469.207, 10., 233.07, 8.51, 
  6.434, 34.635, 60.13, 2.705, 72.58, 0.737}, 
 {"OWID_WRL", "", "World", "2020-11-07", 5.0071611*^7, 596952., 561311.857, 
  1.305237*^6, 7655., 8050.714, 6423.721, 76.583, 72.011, 167.45, 0.982, 
  1.033, 1.11, "", "", "", "", "", "", "", "", "", "", "", "", "", "", "", 
  "", "", "", "", "", "", "", "", "", "", "", "", 7.794798729*^9, 58.045, 
  30.9, 8.696, 5.355, 15469.207, 10., 233.07, 8.51, 6.434, 34.635, 60.13, 
  2.705, 72.58, 0.737}, {"OWID_WRL", "", "World", "2020-11-08", 5.0555683*^7, 
  484072., 564402.714, 1.311165*^6, 5928., 8177.714, 6485.823, 62.102, 
  72.408, 168.21, 0.761, 1.049, 1.1, "", "", "", "", "", "", "", "", "", "", 
  "", "", "", "", "", "", "", "", "", "", "", "", "", "", "", "", "", 
  7.794798729*^9, 58.045, 30.9, 8.696, 5.355, 15469.207, 10., 233.07, 8.51, 
  6.434, 34.635, 60.13, 2.705, 72.58, 0.737}, 
 {"OWID_WRL", "", "World", "2020-11-09", 5.1057076*^7, 501393., 555597.429, 
  1.318435*^6, 7270., 8327.857, 6550.147, 64.324, 71.278, 169.143, 0.933, 
  1.068, 1.09, "", "", "", "", "", "", "", "", "", "", "", "", "", "", "", 
  "", "", "", "", "", "", "", "", "", "", "", "", 7.794798729*^9, 58.045, 
  30.9, 8.696, 5.355, 15469.207, 10., 233.07, 8.51, 6.434, 34.635, 60.13, 
  2.705, 72.58, 0.737}, {"OWID_WRL", "", "World", "2020-11-10", 5.1616461*^7, 
  559385., 556391.429, 1.328475*^6, 10040., 8412., 6621.911, 71.764, 71.38, 
  170.431, 1.288, 1.079, 1.08, "", "", "", "", "", "", "", "", "", "", "", 
  "", "", "", "", "", "", "", "", "", "", "", "", "", "", "", "", 
  7.794798729*^9, 58.045, 30.9, 8.696, 5.355, 15469.207, 10., 233.07, 8.51, 
  6.434, 34.635, 60.13, 2.705, 72.58, 0.737}, 
 {"OWID_WRL", "", "World", "2020-11-11", 5.2265191*^7, 648730., 575997.857, 
  1.338981*^6, 10506., 8462.143, 6705.137, 83.226, 73.895, 171.779, 1.348, 
  1.086, 1.08, "", "", "", "", "", "", "", "", "", "", "", "", "", "", "", 
  "", "", "", "", "", "", "", "", "", "", "", "", 7.794798729*^9, 58.045, 
  30.9, 8.696, 5.355, 15469.207, 10., 233.07, 8.51, 6.434, 34.635, 60.13, 
  2.705, 72.58, 0.737}, {"OWID_WRL", "", "World", "2020-11-12", 5.2914645*^7, 
  649454., 583552.571, 1.348803*^6, 9822., 8710.714, 6788.456, 83.319, 
  74.864, 173.039, 1.26, 1.118, 1.07, "", "", "", "", "", "", "", "", "", "", 
  "", "", "", "", "", "", "", "", "", "", "", "", "", "", "", "", "", 
  7.794798729*^9, 58.045, 30.9, 8.696, 5.355, 15469.207, 10., 233.07, 8.51, 
  6.434, 34.635, 60.13, 2.705, 72.58, 0.737}, 
 {"OWID_WRL", "", "World", "2020-11-13", 5.3566727*^7, 652082., 584581.143, 
  1.358449*^6, 9646., 8695.286, 6872.112, 83.656, 74.996, 174.276, 1.237, 
  1.116, 1.07, "", "", "", "", "", "", "", "", "", "", "", "", "", "", "", 
  "", "", "", "", "", "", "", "", "", "", "", "", 7.794798729*^9, 58.045, 
  30.9, 8.696, 5.355, 15469.207, 10., 233.07, 8.51, 6.434, 34.635, 60.13, 
  2.705, 72.58, 0.737}, {"OWID_WRL", "", "World", "2020-11-14", 5.4161862*^7, 
  595135., 584321.571, 1.367615*^6, 9166., 8911.143, 6948.462, 76.35, 74.963, 
  175.452, 1.176, 1.143, 1.06, "", "", "", "", "", "", "", "", "", "", "", 
  "", "", "", "", "", "", "", "", "", "", "", "", "", "", "", "", 
  7.794798729*^9, 58.045, 30.9, 8.696, 5.355, 15469.207, 10., 233.07, 8.51, 
  6.434, 34.635, 60.13, 2.705, 72.58, 0.737}, 
 {"OWID_WRL", "", "World", "2020-11-15", 5.4635935*^7, 474073., 582893.143, 
  1.374073*^6, 6458., 8986.857, 7009.281, 60.819, 74.78, 176.281, 0.829, 
  1.153, 1.05, "", "", "", "", "", "", "", "", "", "", "", "", "", "", "", 
  "", "", "", "", "", "", "", "", "", "", "", "", 7.794798729*^9, 58.045, 
  30.9, 8.696, 5.355, 15469.207, 10., 233.07, 8.51, 6.434, 34.635, 60.13, 
  2.705, 72.58, 0.737}, {"OWID_WRL", "", "World", "2020-11-16", 5.5170071*^7, 
  534136., 587570.714, 1.382046*^6, 7973., 9087.286, 7077.806, 68.525, 75.38, 
  177.304, 1.023, 1.166, 1.05, "", "", "", "", "", "", "", "", "", "", "", 
  "", "", "", "", "", "", "", "", "", "", "", "", "", "", "", "", 
  7.794798729*^9, 58.045, 30.9, 8.696, 5.355, 15469.207, 10., 233.07, 8.51, 
  6.434, 34.635, 60.13, 2.705, 72.58, 0.737}, 
 {"OWID_WRL", "", "World", "2020-11-17", 5.5781327*^7, 611256., 594980.857, 
  1.393168*^6, 11122., 9241.857, 7156.224, 78.418, 76.33, 178.73, 1.427, 
  1.186, 1.04, "", "", "", "", "", "", "", "", "", "", "", "", "", "", "", 
  "", "", "", "", "", "", "", "", "", "", "", "", 7.794798729*^9, 58.045, 
  30.9, 8.696, 5.355, 15469.207, 10., 233.07, 8.51, 6.434, 34.635, 60.13, 
  2.705, 72.58, 0.737}, {"OWID_WRL", "", "World", "2020-11-18", 5.6408504*^7, 
  627177., 591901.857, 1.404639*^6, 11471., 9379.714, 7236.685, 80.461, 
  75.935, 180.202, 1.472, 1.203, 1.04, "", "", "", "", "", "", "", "", "", 
  "", "", "", "", "", "", "", "", "", "", "", "", "", "", "", "", "", "", 
  7.794798729*^9, 58.045, 30.9, 8.696, 5.355, 15469.207, 10., 233.07, 8.51, 
  6.434, 34.635, 60.13, 2.705, 72.58, 0.737}, 
 {"OWID_WRL", "", "World", "2020-11-19", 5.7062051*^7, 653547., 592486.571, 
  1.415768*^6, 11129., 9566.429, 7320.529, 83.844, 76.011, 181.63, 1.428, 
  1.227, 1.03, "", "", "", "", "", "", "", "", "", "", "", "", "", "", "", 
  "", "", "", "", "", "", "", "", "", "", "", "", 7.794798729*^9, 58.045, 
  30.9, 8.696, 5.355, 15469.207, 10., 233.07, 8.51, 6.434, 34.635, 60.13, 
  2.705, 72.58, 0.737}, {"OWID_WRL", "", "World", "2020-11-20", 5.7730831*^7, 
  668780., 594872., 1.427607*^6, 11839., 9879.714, 7406.327, 85.798, 76.317, 
  183.149, 1.519, 1.267, 1.03, "", "", "", "", "", "", "", "", "", "", "", 
  "", "", "", "", "", "", "", "", "", "", "", "", "", "", "", "", 
  7.794798729*^9, 58.045, 30.9, 8.696, 5.355, 15469.207, 10., 233.07, 8.51, 
  6.434, 34.635, 60.13, 2.705, 72.58, 0.737}, 
 {"OWID_WRL", "", "World", "2020-11-21", 5.8318557*^7, 587726., 593813.571, 
  1.436581*^6, 8974., 9852.286, 7481.727, 75.4, 76.181, 184.3, 1.151, 1.264, 
  1.03, "", "", "", "", "", "", "", "", "", "", "", "", "", "", "", "", "", 
  "", "", "", "", "", "", "", "", "", "", 7.794798729*^9, 58.045, 30.9, 
  8.696, 5.355, 15469.207, 10., 233.07, 8.51, 6.434, 34.635, 60.13, 2.705, 
  72.58, 0.737}, {"OWID_WRL", "", "World", "2020-11-22", 5.8806701*^7, 
  488144., 595823.714, 1.443884*^6, 7303., 9973., 7544.351, 62.624, 76.439, 
  185.237, 0.937, 1.279, 1.02, "", "", "", "", "", "", "", "", "", "", "", 
  "", "", "", "", "", "", "", "", "", "", "", "", "", "", "", "", 
  7.794798729*^9, 58.045, 30.9, 8.696, 5.355, 15469.207, 10., 233.07, 8.51, 
  6.434, 34.635, 60.13, 2.705, 72.58, 0.737}, 
 {"OWID_WRL", "", "World", "2020-11-23", 5.933166*^7, 524959., 594512.714, 
  1.452449*^6, 8565., 10057.571, 7611.699, 67.347, 76.27, 186.336, 1.099, 
  1.29, 1.02, "", "", "", "", "", "", "", "", "", "", "", "", "", "", "", "", 
  "", "", "", "", "", "", "", "", "", "", "", 7.794798729*^9, 58.045, 30.9, 
  8.696, 5.355, 15469.207, 10., 233.07, 8.51, 6.434, 34.635, 60.13, 2.705, 
  72.58, 0.737}, {"OWID_WRL", "", "World", "2020-11-24", 5.9921951*^7, 
  590291., 591517.714, 1.465167*^6, 12718., 10285.571, 7687.428, 75.729, 
  75.886, 187.967, 1.632, 1.32, 1.01, "", "", "", "", "", "", "", "", "", "", 
  "", "", "", "", "", "", "", "", "", "", "", "", "", "", "", "", "", 
  7.794798729*^9, 58.045, 30.9, 8.696, 5.355, 15469.207, 10., 233.07, 8.51, 
  6.434, 34.635, 60.13, 2.705, 72.58, 0.737}, 
 {"OWID_WRL", "", "World", "2020-11-25", 6.0558291*^7, 636340., 592826.714, 
  1.477353*^6, 12186., 10387.714, 7769.064, 81.636, 76.054, 189.531, 1.563, 
  1.333, 1.01, "", "", "", "", "", "", "", "", "", "", "", "", "", "", "", 
  "", "", "", "", "", "", "", "", "", "", "", "", 7.794798729*^9, 58.045, 
  30.9, 8.696, 5.355, 15469.207, 10., 233.07, 8.51, 6.434, 34.635, 60.13, 
  2.705, 72.58, 0.737}, {"OWID_WRL", "", "World", "2020-11-26", 6.114097*^7, 
  582679., 582702.714, 1.488335*^6, 10982., 10366.714, 7843.816, 74.752, 
  74.755, 190.94, 1.409, 1.33, 1., "", "", "", "", "", "", "", "", "", "", 
  "", "", "", "", "", "", "", "", "", "", "", "", "", "", "", "", "", 
  7.794798729*^9, 58.045, 30.9, 8.696, 5.355, 15469.207, 10., 233.07, 8.51, 
  6.434, 34.635, 60.13, 2.705, 72.58, 0.737}, 
 {"OWID_WRL", "", "World", "2020-11-27", 6.1827863*^7, 686893., 585290.286, 
  1.499725*^6, 11390., 10302.571, 7931.938, 88.122, 75.087, 192.401, 1.461, 
  1.322, 1.02, "", "", "", "", "", "", "", "", "", "", "", "", "", "", "", 
  "", "", "", "", "", "", "", "", "", "", "", "", 7.794798729*^9, 58.045, 
  30.9, 8.696, 5.355, 15469.207, 10., 233.07, 8.51, 6.434, 34.635, 60.13, 
  2.705, 72.58, 0.737}, {"OWID_WRL", "", "World", "2020-11-28", 6.2414022*^7, 
  586159., 585066.429, 1.509004*^6, 9279., 10346.143, 8007.137, 75.199, 
  75.059, 193.591, 1.19, 1.327, 1.02, "", "", "", "", "", "", "", "", "", "", 
  "", "", "", "", "", "", "", "", "", "", "", "", "", "", "", "", "", 
  7.794798729*^9, 58.045, 30.9, 8.696, 5.355, 15469.207, 10., 233.07, 8.51, 
  6.434, 34.635, 60.13, 2.705, 72.58, 0.737}, 
 {"OWID_WRL", "", "World", "2020-11-29", 6.2902699*^7, 488677., 585142.571, 
  1.516215*^6, 7211., 10333., 8069.83, 62.693, 75.068, 194.516, 0.925, 1.326, 
  1.03, "", "", "", "", "", "", "", "", "", "", "", "", "", "", "", "", "", 
  "", "", "", "", "", "", "", "", "", "", 7.794798729*^9, 58.045, 30.9, 
  8.696, 5.355, 15469.207, 10., 233.07, 8.51, 6.434, 34.635, 60.13, 2.705, 
  72.58, 0.737}, {"OWID_WRL", "", "World", "2020-11-30", 6.3411091*^7, 
  508392., 582775.857, 1.525182*^6, 8967., 10390.429, 8135.052, 65.222, 
  74.765, 195.667, 1.15, 1.333, 1.03, "", "", "", "", "", "", "", "", "", "", 
  "", "", "", "", "", "", "", "", "", "", "", "", "", "", "", "", "", 
  7.794798729*^9, 58.045, 30.9, 8.696, 5.355, 15469.207, 10., 233.07, 8.51, 
  6.434, 34.635, 60.13, 2.705, 72.58, 0.737}, 
 {"OWID_WRL", "", "World", "2020-12-01", 6.4023308*^7, 612217., 585908.143, 
  1.537941*^6, 12759., 10396.286, 8213.593, 78.542, 75.167, 197.303, 1.637, 
  1.334, 1.04, "", "", "", "", "", "", "", "", "", "", "", "", "", "", "", 
  "", "", "", "", "", "", "", "", "", "", "", "", 7.794798729*^9, 58.045, 
  30.9, 8.696, 5.355, 15469.207, 10., 233.07, 8.51, 6.434, 34.635, 60.13, 
  2.705, 72.58, 0.737}, {"OWID_WRL", "", "World", "2020-12-02", 6.4675043*^7, 
  651735., 588107.429, 1.550635*^6, 12694., 10468.857, 8297.205, 83.612, 
  75.449, 198.932, 1.629, 1.343, 1.04, "", "", "", "", "", "", "", "", "", 
  "", "", "", "", "", "", "", "", 0., 0., "", "", "", 0., 0., "", "", "", 
  7.794798729*^9, 58.045, 30.9, 8.696, 5.355, 15469.207, 10., 233.07, 8.51, 
  6.434, 34.635, 60.13, 2.705, 72.58, 0.737}, 
 {"OWID_WRL", "", "World", "2020-12-03", 6.5369179*^7, 694136., 604029.857, 
  1.563197*^6, 12562., 10694.571, 8386.256, 89.051, 77.491, 200.544, 1.612, 
  1.372, 1.04, "", "", "", "", "", "", "", "", "", "", "", "", "", "", "", 
  "", "", 0., 0., "", 0., 0., 0., 0., "", 0., "", 7.794798729*^9, 58.045, 
  30.9, 8.696, 5.355, 15469.207, 10., 233.07, 8.51, 6.434, 34.635, 60.13, 
  2.705, 72.58, 0.737}, {"OWID_WRL", "", "World", "2020-12-04", 6.6052314*^7, 
  683135., 603493., 1.575799*^6, 12602., 10867.714, 8473.896, 87.64, 77.423, 
  202.16, 1.617, 1.394, 1.06, "", "", "", "", "", "", "", "", "", "", "", "", 
  "", "", "", "", "", 0., 0., "", 0., 0., 0., 0., "", 0., "", 7.794798729*^9, 
  58.045, 30.9, 8.696, 5.355, 15469.207, 10., 233.07, 8.51, 6.434, 34.635, 
  60.13, 2.705, 72.58, 0.737}, {"OWID_WRL", "", "World", "2020-12-05", 
  6.6694746*^7, 642432., 611532., 1.586076*^6, 10277., 11010.286, 8556.314, 
  82.418, 78.454, 203.479, 1.318, 1.413, 1.07, "", "", "", "", "", "", "", 
  "", "", "", "", "", "", "", "", "", "", 0., 0., "", 0., 0., 0., 0., "", 0., 
  "", 7.794798729*^9, 58.045, 30.9, 8.696, 5.355, 15469.207, 10., 233.07, 
  8.51, 6.434, 34.635, 60.13, 2.705, 72.58, 0.737}, 
 {"OWID_WRL", "", "World", "2020-12-06", 6.7233741*^7, 538995., 618720.286, 
  1.593567*^6, 7491., 11050.286, 8625.462, 69.148, 79.376, 204.44, 0.961, 
  1.418, 1.08, "", "", "", "", "", "", "", "", "", "", "", "", "", "", "", 
  "", "", 0., 0., "", 0., 0., 0., 0., "", 0., "", 7.794798729*^9, 58.045, 
  30.9, 8.696, 5.355, 15469.207, 10., 233.07, 8.51, 6.434, 34.635, 60.13, 
  2.705, 72.58, 0.737}, {"OWID_WRL", "", "World", "2020-12-07", 6.7753311*^7, 
  519570., 620317.143, 1.602344*^6, 8777., 11023.143, 8692.118, 66.656, 
  79.581, 205.566, 1.126, 1.414, 1.09, "", "", "", "", "", "", "", "", "", 
  "", "", "", "", "", "", "", "", 0., 0., "", 0., 0., 0., 0., "", 0., "", 
  7.794798729*^9, 58.045, 30.9, 8.696, 5.355, 15469.207, 10., 233.07, 8.51, 
  6.434, 34.635, 60.13, 2.705, 72.58, 0.737}, 
 {"OWID_WRL", "", "World", "2020-12-08", 6.8396799*^7, 643488., 624784.429, 
  1.614735*^6, 12391., 10970.571, 8774.672, 82.554, 80.154, 207.155, 1.59, 
  1.407, 1.11, "", "", "", "", "", "", "", "", "", "", "", "", "", "", "", 
  "", "", 0., 0., "", 0., 0., 0., 0., "", 0., "", 7.794798729*^9, 58.045, 
  30.9, 8.696, 5.355, 15469.207, 10., 233.07, 8.51, 6.434, 34.635, 60.13, 
  2.705, 72.58, 0.737}, {"OWID_WRL", "", "World", "2020-12-09", 6.9066819*^7, 
  670020., 627396.571, 1.627411*^6, 12676., 10968., 8860.629, 85.957, 80.489, 
  208.782, 1.626, 1.407, 1.13, "", "", "", "", "", "", "", "", "", "", "", 
  "", "", "", "", "", "", 0., 0., "", 0., 0., 0., 0., "", 0., "", 
  7.794798729*^9, 58.045, 30.9, 8.696, 5.355, 15469.207, 10., 233.07, 8.51, 
  6.434, 34.635, 60.13, 2.705, 72.58, 0.737}, 
 {"OWID_WRL", "", "World", "2020-12-10", 7.0564945*^7, 674901., 624648.714, 
  1.64011*^6, 12699., 10987.571, 9052.825, 86.584, 80.137, 210.411, 1.629, 
  1.41, 1.16, "", "", "", "", "", "", "", "", "", "", "", "", "", "", "", "", 
  "", 0., 0., "", 0., 0., 0., 0., "", 0., "", 7.794798729*^9, 58.045, 30.9, 
  8.696, 5.355, 15469.207, 10., 233.07, 8.51, 6.434, 34.635, 60.13, 2.705, 
  72.58, 0.737}, {"OWID_WRL", "", "World", "2020-12-11", 7.1269554*^7, 
  704609., 627716.429, 1.653232*^6, 13122., 11061.857, 9143.219, 90.395, 
  80.53, 212.094, 1.683, 1.419, 1.11, "", "", "", "", "", "", "", "", "", "", 
  "", "", "", "", "", "", "", 0., 0., "", 0., 0., 0., 0., "", 0., "", 
  7.794798729*^9, 58.045, 30.9, 8.696, 5.355, 15469.207, 10., 233.07, 8.51, 
  6.434, 34.635, 60.13, 2.705, 72.58, 0.737}, 
 {"OWID_WRL", "", "World", "2020-12-12", 7.1904616*^7, 635062., 626663.571, 
  1.663861*^6, 10629., 11112.143, 9224.692, 81.473, 80.395, 213.458, 1.364, 
  1.426, 1.06, "", "", "", "", "", "", "", "", "", "", "", "", "", "", "", 
  "", "", 0., 0., "", 0., 0., 0., 0., "", 0., "", 7.794798729*^9, 58.045, 
  30.9, 8.696, 5.355, 15469.207, 10., 233.07, 8.51, 6.434, 34.635, 60.13, 
  2.705, 72.58, 0.737}, {"OWID_WRL", "", "World", "2020-12-13", 7.2435722*^7, 
  531106., 625536.571, 1.671447*^6, 7586., 11125.714, 9292.828, 68.136, 
  80.251, 214.431, 0.973, 1.427, 1.03, "", "", "", "", "", "", "", "", "", 
  "", "", "", "", "", "", "", "", 0., 0., "", 0., 0., 0., 0., "", 0., "", 
  7.794798729*^9, 58.045, 30.9, 8.696, 5.355, 15469.207, 10., 233.07, 8.51, 
  6.434, 34.635, 60.13, 2.705, 72.58, 0.737}, 
 {"OWID_WRL", "", "World", "2020-12-14", 7.2960602*^7, 524880., 626295.143, 
  1.680595*^6, 9148., 11178.714, 9360.165, 67.337, 80.348, 215.605, 1.174, 
  1.434, 1., "", "", "", "", "", "", "", "", "", "", "", "", "", "", "", "", 
  "", 5., 0., "", 5., 1., 0., 0., "", 0., "", 7.794798729*^9, 58.045, 30.9, 
  8.696, 5.355, 15469.207, 10., 233.07, 8.51, 6.434, 34.635, 60.13, 2.705, 
  72.58, 0.737}, {"OWID_WRL", "", "World", "2020-12-15", 7.3596794*^7, 
  636192., 625252.857, 1.694594*^6, 13999., 11408.429, 9441.782, 81.618, 
  80.214, 217.401, 1.796, 1.464, 0.99, "", "", "", "", "", "", "", "", "", 
  "", "", "", "", "", "", "", "", 1.529223*^6, 28500., "", 1.529218*^6, 
  218460., 0.02, 0., "", 28., "", 7.794798729*^9, 58.045, 30.9, 8.696, 5.355, 
  15469.207, 10., 233.07, 8.51, 6.434, 34.635, 60.13, 2.705, 72.58, 0.737}, 
 {"OWID_WRL", "", "World", "2020-12-16", 7.4330464*^7, 733670., 634345.714, 
  1.708359*^6, 13765., 11564., 9535.905, 94.123, 81.381, 219.167, 1.766, 
  1.484, 0.98, "", "", "", "", "", "", "", "", "", "", "", "", "", "", "", 
  "", "", 1.531523*^6, 28500., "", 2300., 218789., 0.02, 0., "", 28., "", 
  7.794798729*^9, 58.045, 30.9, 8.696, 5.355, 15469.207, 10., 233.07, 8.51, 
  6.434, 34.635, 60.13, 2.705, 72.58, 0.737}, 
 {"OWID_WRL", "", "World", "2020-12-17", 7.5070221*^7, 739757., 643610.857, 
  1.721813*^6, 13454., 11671.857, 9630.809, 94.904, 82.569, 220.893, 1.726, 
  1.497, 0.97, "", "", "", "", "", "", "", "", "", "", "", "", "", "", "", 
  "", "", 1.535703*^6, 28501., "", 4180., 219386., 0.02, 0., "", 28., "", 
  7.794798729*^9, 58.045, 30.9, 8.696, 5.355, 15469.207, 10., 233.07, 8.51, 
  6.434, 34.635, 60.13, 2.705, 72.58, 0.737}, 
 {"OWID_WRL", "", "World", "2020-12-18", 7.5790546*^7, 720325., 645856., 
  1.734731*^6, 12918., 11642.714, 9723.22, 92.411, 82.857, 222.55, 1.657, 
  1.494, 0.97, "", "", "", "", "", "", "", "", "", "", "", "", "", "", "", 
  "", "", 1.539675*^6, 28501., "", 3972., 219954., 0.02, 0., "", 28., "", 
  7.794798729*^9, 58.045, 30.9, 8.696, 5.355, 15469.207, 10., 233.07, 8.51, 
  6.434, 34.635, 60.13, 2.705, 72.58, 0.737}, 
 {"OWID_WRL", "", "World", "2020-12-19", 7.6401995*^7, 611449., 642482.714, 
  1.745627*^6, 10896., 11680.857, 9801.664, 78.443, 82.425, 223.948, 1.398, 
  1.499, 0.97, "", "", "", "", "", "", "", "", "", "", "", "", "", "", "", 
  "", "", 1.540456*^6, 28562., "", 781., 220065., 0.02, 0., "", 28., "", 
  7.794798729*^9, 58.045, 30.9, 8.696, 5.355, 15469.207, 10., 233.07, 8.51, 
  6.434, 34.635, 60.13, 2.705, 72.58, 0.737}, 
 {"OWID_WRL", "", "World", "2020-12-20", 7.6935664*^7, 533669., 642848.857, 
  1.753507*^6, 7880., 11722.857, 9870.128, 68.465, 82.472, 224.959, 1.011, 
  1.504, 0.96, "", "", "", "", "", "", "", "", "", "", "", "", "", "", "", 
  "", "", 2.104867*^6, 592129., "", 564411., 300695., 0.03, 0.01, "", 39., 
  "", 7.794798729*^9, 58.045, 30.9, 8.696, 5.355, 15469.207, 10., 233.07, 
  8.51, 6.434, 34.635, 60.13, 2.705, 72.58, 0.737}, 
 {"OWID_WRL", "", "World", "2020-12-21", 7.7484615*^7, 548951., 646287.571, 
  1.763211*^6, 9704., 11802.286, 9940.554, 70.425, 82.913, 226.204, 1.245, 
  1.514, 0.96, "", "", "", "", "", "", "", "", "", "", "", "", "", "", "", 
  "", "", 2.195789*^6, 674923., "", 90922., 313683., 0.03, 0.01, "", 40., "", 
  7.794798729*^9, 58.045, 30.9, 8.696, 5.355, 15469.207, 10., 233.07, 8.51, 
  6.434, 34.635, 60.13, 2.705, 72.58, 0.737}, 
 {"OWID_WRL", "", "World", "2020-12-22", 7.8134972*^7, 650357., 648311.143, 
  1.777586*^6, 14375., 11856., 10023.988, 83.435, 83.172, 228.048, 1.844, 
  1.521, 0.95, "", "", "", "", "", "", "", "", "", "", "", "", "", "", "", 
  "", "", 2.269639*^6, 743036., "", 73850., 105774., 0.03, 0.01, "", 14., "", 
  7.794798729*^9, 58.045, 30.9, 8.696, 5.355, 15469.207, 10., 233.07, 8.51, 
  6.434, 34.635, 60.13, 2.705, 72.58, 0.737}, 
 {"OWID_WRL", "", "World", "2020-12-23", 7.88301*^7, 695128., 642805.143, 
  1.791484*^6, 13898., 11875., 10113.167, 89.178, 82.466, 229.831, 1.783, 
  1.523, 0.93, "", "", "", "", "", "", "", "", "", "", "", "", "", "", "", 
  "", "", 2.773834*^6, 1.238745*^6, "", 504195., 177473., 0.04, 0.02, "", 
  23., "", 7.794798729*^9, 58.045, 30.9, 8.696, 5.355, 15469.207, 10., 
  233.07, 8.51, 6.434, 34.635, 60.13, 2.705, 72.58, 0.737}, 
 {"OWID_WRL", "", "World", "2020-12-24", 7.9496691*^7, 666591., 632352.857, 
  1.803232*^6, 11748., 11631.286, 10198.684, 85.517, 81.125, 231.338, 1.507, 
  1.492, 0.92, "", "", "", "", "", "", "", "", "", "", "", "", "", "", "", 
  "", "", 2.871975*^6, 1.326577*^6, "", 98141., 190896., 0.04, 0.02, "", 24., 
  "", 7.794798729*^9, 58.045, 30.9, 8.696, 5.355, 15469.207, 10., 233.07, 
  8.51, 6.434, 34.635, 60.13, 2.705, 72.58, 0.737}, 
 {"OWID_WRL", "", "World", "2020-12-25", 7.9962475*^7, 465784., 595989.857, 
  1.811858*^6, 8626., 11018.143, 10258.44, 59.756, 76.46, 232.444, 1.107, 
  1.414, 0.92, "", "", "", "", "", "", "", "", "", "", "", "", "", "", "", 
  "", "", 2.915674*^6, 1.370276*^6, "", 43699., 196571., 0.04, 0.02, "", 25., 
  "", 7.794798729*^9, 58.045, 30.9, 8.696, 5.355, 15469.207, 10., 233.07, 
  8.51, 6.434, 34.635, 60.13, 2.705, 72.58, 0.737}, 
 {"OWID_WRL", "", "World", "2020-12-26", 8.0475205*^7, 512730., 581887.143, 
  1.819333*^6, 7475., 10529.429, 10324.218, 65.778, 74.651, 233.403, 0.959, 
  1.351, 0.93, "", "", "", "", "", "", "", "", "", "", "", "", "", "", "", 
  "", "", 3.89198*^6, 2.343563*^6, "", 976306., 335932., 0.05, 0.03, "", 43., 
  "", 7.794798729*^9, 58.045, 30.9, 8.696, 5.355, 15469.207, 10., 233.07, 
  8.51, 6.434, 34.635, 60.13, 2.705, 72.58, 0.737}, 
 {"OWID_WRL", "", "World", "2020-12-27", 8.0913868*^7, 438663., 568314.857, 
  1.826882*^6, 7549., 10482.143, 10380.495, 56.276, 72.909, 234.372, 0.968, 
  1.345, 0.95, "", "", "", "", "", "", "", "", "", "", "", "", "", "", "", 
  "", "", 4.062975*^6, 2.510678*^6, 17., 170995., 279730., 0.05, 0.03, 0., 
  36., "", 7.794798729*^9, 58.045, 30.9, 8.696, 5.355, 15469.207, 10., 
  233.07, 8.51, 6.434, 34.635, 60.13, 2.705, 72.58, 0.737}, 
 {"OWID_WRL", "", "World", "2020-12-28", 8.1409709*^7, 495841., 560727.714, 
  1.836672*^6, 9790., 10494.429, 10444.107, 63.612, 71.936, 235.628, 1.256, 
  1.346, 0.98, "", "", "", "", "", "", "", "", "", "", "", "", "", "", "", 
  "", "", 4.435163*^6, 2.872065*^6, 55., 372188., 319911., 0.06, 0.04, 0., 
  41., "", 7.794798729*^9, 58.045, 30.9, 8.696, 5.355, 15469.207, 10., 
  233.07, 8.51, 6.434, 34.635, 60.13, 2.705, 72.58, 0.737}, 
 {"OWID_WRL", "", "World", "2020-12-29", 8.2074293*^7, 664584., 562760.143, 
  1.85193*^6, 15258., 10620.571, 10529.367, 85.26, 72.197, 237.585, 1.957, 
  1.363, 1., "", "", "", "", "", "", "", "", "", "", "", "", "", "", "", "", 
  "", 4.708151*^6, 3.131249*^6, 788., 272988., 348359., 0.06, 0.04, 0., 45., 
  "", 7.794798729*^9, 58.045, 30.9, 8.696, 5.355, 15469.207, 10., 233.07, 
  8.51, 6.434, 34.635, 60.13, 2.705, 72.58, 0.737}, 
 {"OWID_WRL", "", "World", "2020-12-30", 8.283554*^7, 761247., 572205.714, 
  1.867266*^6, 15336., 10826., 10627.027, 97.661, 73.409, 239.553, 1.967, 
  1.389, 1.02, "", "", "", "", "", "", "", "", "", "", "", "", "", "", "", 
  "", "", 5.701799*^6, 4.109766*^6, 920., 993648., 418281., 0.07, 0.05, 0., 
  54., "", 7.794798729*^9, 58.045, 30.9, 8.696, 5.355, 15469.207, 10., 
  233.07, 8.51, 6.434, 34.635, 60.13, 2.705, 72.58, 0.737}, 
 {"OWID_WRL", "", "World", "2020-12-31", 8.3560482*^7, 724942., 580541.571, 
  1.88051*^6, 13244., 11039.714, 10720.031, 93.003, 74.478, 241.252, 1.699, 
  1.416, 1.02, "", "", "", "", "", "", "", "", "", "", "", "", "", "", "", 
  "", "", 9.016771*^6, 4.374948*^6, 1069., 3.314972*^6, 877828., 0.12, 0.06, 
  0., 113., "", 7.794798729*^9, 58.045, 30.9, 8.696, 5.355, 15469.207, 10., 
  233.07, 8.51, 6.434, 34.635, 60.13, 2.705, 72.58, 0.737}, 
 {"OWID_WRL", "", "World", "2021-01-01", 8.4093788*^7, 533306., 590187.571, 
  1.890341*^6, 9831., 11211.857, 10788.449, 68.418, 75.716, 242.513, 1.261, 
  1.438, 1.02, "", "", "", "", "", "", "", "", "", "", "", "", "", "", "", 
  "", "", 9.129455*^6, 4.481417*^6, 1076., 112684., 887683., 0.12, 0.06, 0., 
  114., "", 7.794798729*^9, 58.045, 30.9, 8.696, 5.355, 15469.207, 10., 
  233.07, 8.51, 6.434, 34.635, 60.13, 2.705, 72.58, 0.737}, 
 {"OWID_WRL", "", "World", "2021-01-02", 8.4720299*^7, 626511., 606442., 
  1.898924*^6, 8583., 11370.143, 10868.824, 80.376, 77.801, 243.614, 1.101, 
  1.459, 1.04, "", "", "", "", "", "", "", "", "", "", "", "", "", "", "", 
  "", "", 1.149308*^7, 6.839817*^6, 1372., 2.363625*^6, 1.085871*^6, 0.15, 
  0.09, 0., 139., "", 7.794798729*^9, 58.045, 30.9, 8.696, 5.355, 15469.207, 
  10., 233.07, 8.51, 6.434, 34.635, 60.13, 2.705, 72.58, 0.737}, 
 {"OWID_WRL", "", "World", "2021-01-03", 8.5253202*^7, 532903., 619904.857, 
  1.906377*^6, 7453., 11356.429, 10937.191, 68.366, 79.528, 244.57, 0.956, 
  1.457, 1.06, "", "", "", "", "", "", "", "", "", "", "", "", "", "", "", 
  "", "", 1.3147518*^7, 8.460056*^6, 23379., 1.654438*^6, 1.297792*^6, 0.17, 
  0.11, 0., 166., "", 7.794798729*^9, 58.045, 30.9, 8.696, 5.355, 15469.207, 
  10., 233.07, 8.51, 6.434, 34.635, 60.13, 2.705, 72.58, 0.737}, 
 {"OWID_WRL", "", "World", "2021-01-04", 8.5807043*^7, 553841., 628190.571, 
  1.916638*^6, 10261., 11423.714, 11008.244, 71.053, 80.591, 245.887, 1.316, 
  1.466, 1.07, "", "", "", "", "", "", "", "", "", "", "", "", "", "", "", 
  "", "", 1.3967974*^7, 9.242135*^6, 23434., 820456., 1.36183*^6, 0.18, 0.12, 
  0., 175., "", 7.794798729*^9, 58.045, 30.9, 8.696, 5.355, 15469.207, 10., 
  233.07, 8.51, 6.434, 34.635, 60.13, 2.705, 72.58, 0.737}, 
 {"OWID_WRL", "", "World", "2021-01-05", 8.6547096*^7, 740053., 638971.857, 
  1.932181*^6, 15543., 11464.429, 11103.185, 94.942, 81.974, 247.881, 1.994, 
  1.471, 1.09, "", "", "", "", "", "", "", "", "", "", "", "", "", "", "", 
  "", "", 1.5539285*^7, 9.961814*^6, 23479., 1.571311*^6, 1.547305*^6, 0.2, 
  0.13, 0., 199., "", 7.794798729*^9, 58.045, 30.9, 8.696, 5.355, 15469.207, 
  10., 233.07, 8.51, 6.434, 34.635, 60.13, 2.705, 72.58, 0.737}, 
 {"OWID_WRL", "", "World", "2021-01-06", 8.7330661*^7, 783565., 642160.143, 
  1.9473*^6, 15119., 11433.429, 11203.71, 100.524, 82.383, 249.82, 1.94, 
  1.467, 1.09, "", "", "", "", "", "", "", "", "", "", "", "", "", "", "", 
  "", "", 1.6558119*^7, 1.0987045*^7, 23938., 1.018834*^6, 1.550903*^6, 0.21, 
  0.14, 0., 199., "", 7.794798729*^9, 58.045, 30.9, 8.696, 5.355, 15469.207, 
  10., 233.07, 8.51, 6.434, 34.635, 60.13, 2.705, 72.58, 0.737}, 
 {"OWID_WRL", "", "World", "2021-01-07", 8.8211545*^7, 880884., 664437.571, 
  1.962422*^6, 15122., 11701.714, 11316.719, 113.009, 85.241, 251.76, 1.94, 
  1.501, 1.1, "", "", "", "", "", "", "", "", "", "", "", "", "", "", "", "", 
  "", 1.7798393*^7, 1.2140181*^7, 24615., 1.240274*^6, 1.254517*^6, 0.23, 
  0.16, 0., 161., "", 7.794798729*^9, 58.045, 30.9, 8.696, 5.355, 15469.207, 
  10., 233.07, 8.51, 6.434, 34.635, 60.13, 2.705, 72.58, 0.737}, 
 {"OWID_WRL", "", "World", "2021-01-08", 8.9014809*^7, 803264., 703003., 
  1.977678*^6, 15256., 12476.714, 11419.77, 103.051, 90.189, 253.718, 1.957, 
  1.601, 1.09, "", "", "", "", "", "", "", "", "", "", "", "", "", "", "", 
  "", "", 1.919943*^7, 1.3415169*^7, 25907., 1.401037*^6, 1.438568*^6, 0.25, 
  0.17, 0., 185., "", 7.794798729*^9, 58.045, 30.9, 8.696, 5.355, 15469.207, 
  10., 233.07, 8.51, 6.434, 34.635, 60.13, 2.705, 72.58, 0.737}, 
 {"OWID_WRL", "", "World", "2021-01-09", 8.9776075*^7, 761266., 722253.714, 
  1.990694*^6, 13016., 13110., 11517.433, 97.663, 92.658, 255.387, 1.67, 
  1.682, 1.08, "", "", "", "", "", "", "", "", "", "", "", "", "", "", "", 
  "", "", 2.4107334*^7, 1.3702821*^7, 26900., 4.907904*^6, 1.802036*^6, 0.31, 
  0.18, 0., 231., "", 7.794798729*^9, 58.045, 30.9, 8.696, 5.355, 15469.207, 
  10., 233.07, 8.51, 6.434, 34.635, 60.13, 2.705, 72.58, 0.737}, 
 {"OWID_WRL", "", "World", "2021-01-10", 9.0365376*^7, 589301., 730310.571, 
  1.999265*^6, 8571., 13269.714, 11593.035, 75.602, 93.692, 256.487, 1.1, 
  1.702, 1.06, "", "", "", "", "", "", "", "", "", "", "", "", "", "", "", 
  "", "", 2.5779058*^7, 1.5716362*^7, 652295., 1.671724*^6, 1.804506*^6, 
  0.33, 0.2, 0.01, 232., "", 7.794798729*^9, 58.045, 30.9, 8.696, 5.355, 
  15469.207, 10., 233.07, 8.51, 6.434, 34.635, 60.13, 2.705, 72.58, 0.737}, 
 {"OWID_WRL", "", "World", "2021-01-11", 9.0984976*^7, 619600., 739704.714, 
  2.009618*^6, 10353., 13282.857, 11672.524, 79.489, 94.897, 257.815, 1.328, 
  1.704, 1.04, "", "", "", "", "", "", "", "", "", "", "", "", "", "", "", 
  "", "", 2.8857165*^7, 1.866309*^7, 692360., 3.078107*^6, 2.127027*^6, 0.37, 
  0.24, 0.01, 273., "", 7.794798729*^9, 58.045, 30.9, 8.696, 5.355, 
  15469.207, 10., 233.07, 8.51, 6.434, 34.635, 60.13, 2.705, 72.58, 0.737}, 
 {"OWID_WRL", "", "World", "2021-01-12", 9.1690531*^7, 705555., 734776.429, 
  2.026919*^6, 17301., 13534., 11763.04, 90.516, 94.265, 260.035, 2.22, 
  1.736, 1.02, "", "", "", "", "", "", "", "", "", "", "", "", "", "", "", 
  "", "", 3.0108658*^7, 1.974257*^7, 744221., 1.251493*^6, 2.081339*^6, 0.39, 
  0.25, 0.01, 267., "", 7.794798729*^9, 58.045, 30.9, 8.696, 5.355, 
  15469.207, 10., 233.07, 8.51, 6.434, 34.635, 60.13, 2.705, 72.58, 0.737}, 
 {"OWID_WRL", "", "World", "2021-01-13", 9.2438858*^7, 748327., 729742.429, 
  2.043786*^6, 16867., 13783.714, 11859.044, 96.003, 93.619, 262.199, 2.164, 
  1.768, 1., "", "", "", "", "", "", "", "", "", "", "", "", "", "", "", "", 
  "", 3.3582995*^7, 2.0962272*^7, 820930., 3.474337*^6, 2.432125*^6, 0.43, 
  0.27, 0.01, 312., "", 7.794798729*^9, 58.045, 30.9, 8.696, 5.355, 
  15469.207, 10., 233.07, 8.51, 6.434, 34.635, 60.13, 2.705, 72.58, 0.737}, 
 {"OWID_WRL", "", "World", "2021-01-14", 9.3194145*^7, 755287., 711800., 
  2.059475*^6, 15689., 13864.714, 11955.94, 96.896, 91.317, 264.211, 2.013, 
  1.779, 0.99, "", "", "", "", "", "", "", "", "", "", "", "", "", "", "", 
  "", "", 3.6050154*^7, 2.2416937*^7, 2.244575*^6, 2.467159*^6, 2.607394*^6, 
  0.46, 0.29, 0.03, 335., "", 7.794798729*^9, 58.045, 30.9, 8.696, 5.355, 
  15469.207, 10., 233.07, 8.51, 6.434, 34.635, 60.13, 2.705, 72.58, 0.737}, 
 {"OWID_WRL", "", "World", "2021-01-15", 9.3961381*^7, 767236., 706653.143, 
  2.074607*^6, 15132., 13847., 12054.369, 98.429, 90.657, 266.153, 1.941, 
  1.776, 0.98, "", "", "", "", "", "", "", "", "", "", "", "", "", "", "", 
  "", "", 3.8789866*^7, 2.4369472*^7, 2.561871*^6, 2.739712*^6, 2.798634*^6, 
  0.5, 0.31, 0.03, 359., "", 7.794798729*^9, 58.045, 30.9, 8.696, 5.355, 
  15469.207, 10., 233.07, 8.51, 6.434, 34.635, 60.13, 2.705, 72.58, 0.737}, 
 {"OWID_WRL", "", "World", "2021-01-16", 9.4600703*^7, 639322., 689232.571, 
  2.088193*^6, 13586., 13928.429, 12136.388, 82.019, 88.422, 267.896, 1.743, 
  1.787, 0.96, "", "", "", "", "", "", "", "", "", "", "", "", "", "", "", 
  "", "", 3.9954162*^7, 2.5200576*^7, 2.592934*^6, 1.164296*^6, 2.263833*^6, 
  0.51, 0.32, 0.03, 290., "", 7.794798729*^9, 58.045, 30.9, 8.696, 5.355, 
  15469.207, 10., 233.07, 8.51, 6.434, 34.635, 60.13, 2.705, 72.58, 0.737}, 
 {"OWID_WRL", "", "World", "2021-01-17", 9.5130064*^7, 529361., 680669.714, 
  2.097094*^6, 8901., 13975.571, 12204.3, 67.912, 87.324, 269.038, 1.142, 
  1.793, 0.95, "", "", "", "", "", "", "", "", "", "", "", "", "", "", "", 
  "", "", 4.0772368*^7, 2.5773176*^7, 2.708603*^6, 818206., 2.141901*^6, 
  0.52, 0.33, 0.03, 275., "", 7.794798729*^9, 58.045, 30.9, 8.696, 5.355, 
  15469.207, 10., 233.07, 8.51, 6.434, 34.635, 60.13, 2.705, 72.58, 0.737}, 
 {"OWID_WRL", "", "World", "2021-01-18", 9.5645312*^7, 515248., 665762.286, 
  2.106842*^6, 9748., 13889.143, 12270.402, 66.102, 85.411, 270.288, 1.251, 
  1.782, 0.94, "", "", "", "", "", "", "", "", "", "", "", "", "", "", "", 
  "", "", 4.218854*^7, 2.6915666*^7, 2.878223*^6, 1.416172*^6, 1.904482*^6, 
  0.54, 0.35, 0.04, 244., "", 7.794798729*^9, 58.045, 30.9, 8.696, 5.355, 
  15469.207, 10., 233.07, 8.51, 6.434, 34.635, 60.13, 2.705, 72.58, 0.737}, 
 {"OWID_WRL", "", "World", "2021-01-19", 9.6253248*^7, 607936., 651816.714, 
  2.123807*^6, 16965., 13841.143, 12348.394, 77.993, 83.622, 272.465, 2.176, 
  1.776, 0.93, "", "", "", "", "", "", "", "", "", "", "", "", "", "", "", 
  "", "", 4.7257796*^7, 3.1111697*^7, 3.518072*^6, 5.069256*^6, 2.449877*^6, 
  0.61, 0.4, 0.05, 314., "", 7.794798729*^9, 58.045, 30.9, 8.696, 5.355, 
  15469.207, 10., 233.07, 8.51, 6.434, 34.635, 60.13, 2.705, 72.58, 0.737}, 
 {"OWID_WRL", "", "World", "2021-01-20", 9.694621*^7, 692962., 643907.429, 
  2.141858*^6, 18051., 14010.286, 12437.295, 88.901, 82.607, 274.78, 2.316, 
  1.797, 0.93, "", "", "", "", "", "", "", "", "", "", "", "", "", "", "", 
  "", "", 5.477145*^7, 3.317802*^7, 3.930174*^6, 7.513654*^6, 3.026922*^6, 
  0.7, 0.43, 0.05, 388., "", 7.794798729*^9, 58.045, 30.9, 8.696, 5.355, 
  15469.207, 10., 233.07, 8.51, 6.434, 34.635, 60.13, 2.705, 72.58, 0.737}, 
 {"OWID_WRL", "", "World", "2021-01-21", 9.7602571*^7, 656361., 629775.143, 
  2.159039*^6, 17181., 14223.429, 12521.5, 84.205, 80.794, 276.985, 2.204, 
  1.825, 0.92, "", "", "", "", "", "", "", "", "", "", "", "", "", "", "", 
  "", "", 5.7737917*^7, 3.5411029*^7, 4.486433*^6, 2.966467*^6, 3.098252*^6, 
  0.74, 0.45, 0.06, 397., "", 7.794798729*^9, 58.045, 30.9, 8.696, 5.355, 
  15469.207, 10., 233.07, 8.51, 6.434, 34.635, 60.13, 2.705, 72.58, 0.737}, 
 {"OWID_WRL", "", "World", "2021-01-22", 9.8261639*^7, 659068., 614322.571, 
  2.175269*^6, 16230., 14380.286, 12606.052, 84.552, 78.812, 279.067, 2.082, 
  1.845, 0.92, "", "", "", "", "", "", "", "", "", "", "", "", "", "", "", 
  "", "", 6.1410364*^7, 3.8328227*^7, 5.027267*^6, 3.672447*^6, 3.2315*^6, 
  0.79, 0.49, 0.06, 415., "", 7.794798729*^9, 58.045, 30.9, 8.696, 5.355, 
  15469.207, 10., 233.07, 8.51, 6.434, 34.635, 60.13, 2.705, 72.58, 0.737}, 
 {"OWID_WRL", "", "World", "2021-01-23", 9.8829909*^7, 568270., 604172.286, 
  2.18901*^6, 13741., 14402.429, 12678.956, 72.904, 77.51, 280.83, 1.763, 
  1.848, 0.92, "", "", "", "", "", "", "", "", "", "", "", "", "", "", "", 
  "", "", 6.4514565*^7, 4.0777049*^7, 5.461926*^6, 3.104201*^6, 3.508629*^6, 
  0.83, 0.52, 0.07, 450., "", 7.794798729*^9, 58.045, 30.9, 8.696, 5.355, 
  15469.207, 10., 233.07, 8.51, 6.434, 34.635, 60.13, 2.705, 72.58, 0.737}, 
 {"OWID_WRL", "", "World", "2021-01-24", 9.9275699*^7, 445790., 592233.571, 
  2.198144*^6, 9134., 14435.714, 12736.147, 57.191, 75.978, 282.001, 1.172, 
  1.852, 0.91, "", "", "", "", "", "", "", "", "", "", "", "", "", "", "", 
  "", "", 6.7184685*^7, 4.2705969*^7, 5.897295*^6, 2.67012*^6, 3.773188*^6, 
  0.86, 0.55, 0.08, 484., "", 7.794798729*^9, 58.045, 30.9, 8.696, 5.355, 
  15469.207, 10., 233.07, 8.51, 6.434, 34.635, 60.13, 2.705, 72.58, 0.737}, 
 {"OWID_WRL", "", "World", "2021-01-25", 9.9772747*^7, 497048., 589633.571, 
  2.20938*^6, 11236., 14648.286, 12799.913, 63.767, 75.644, 283.443, 1.441, 
  1.879, 0.91, "", "", "", "", "", "", "", "", "", "", "", "", "", "", "", 
  "", "", 6.9853804*^7, 4.4808317*^7, 6.405871*^6, 2.669119*^6, 3.952181*^6, 
  0.9, 0.57, 0.08, 507., "", 7.794798729*^9, 58.045, 30.9, 8.696, 5.355, 
  15469.207, 10., 233.07, 8.51, 6.434, 34.635, 60.13, 2.705, 72.58, 0.737}, 
 {"OWID_WRL", "", "World", "2021-01-26", 1.00329071*^8, 556324., 582260.429, 
  2.226995*^6, 17615., 14741.143, 12871.284, 71.371, 74.699, 285.703, 2.26, 
  1.891, 0.91, "", "", "", "", "", "", "", "", "", "", "", "", "", "", "", 
  "", "", 7.2425121*^7, 4.6550863*^7, 6.958055*^6, 2.571317*^6, 3.595332*^6, 
  0.93, 0.6, 0.09, 461., "", 7.794798729*^9, 58.045, 30.9, 8.696, 5.355, 
  15469.207, 10., 233.07, 8.51, 6.434, 34.635, 60.13, 2.705, 72.58, 0.737}, 
 {"OWID_WRL", "", "World", "2021-01-27", 1.00927448*^8, 598377., 568748.286, 
  2.244183*^6, 17188., 14617.857, 12948.051, 76.766, 72.965, 287.908, 2.205, 
  1.875, 0.9, "", "", "", "", "", "", "", "", "", "", "", "", "", "", "", "", 
  "", 8.3511536*^7, 4.9047667*^7, 7.677383*^6, 1.1086415*^7, 4.105727*^6, 
  1.07, 0.63, 0.1, 527., "", 7.794798729*^9, 58.045, 30.9, 8.696, 5.355, 
  15469.207, 10., 233.07, 8.51, 6.434, 34.635, 60.13, 2.705, 72.58, 0.737}, 
 {"OWID_WRL", "", "World", "2021-01-28", 1.01541893*^8, 614445., 562760.286, 
  2.261328*^6, 17145., 14612.714, 13026.878, 78.828, 72.197, 290.107, 2.2, 
  1.875, 0.9, "", "", "", "", "", "", "", "", "", "", "", "", "", "", "", "", 
  "", 8.7778083*^7, 5.1939603*^7, 8.614287*^6, 4.266547*^6, 4.291452*^6, 
  1.13, 0.67, 0.11, 551., "", 7.794798729*^9, 58.045, 30.9, 8.696, 5.355, 
  15469.207, 10., 233.07, 8.51, 6.434, 34.635, 60.13, 2.705, 72.58, 0.737}, 
 {"OWID_WRL", "", "World", "2021-01-29", 1.02132381*^8, 590488., 552963.143, 
  2.276827*^6, 15499., 14508.286, 13102.632, 75.754, 70.94, 292.096, 1.988, 
  1.861, 0.89, "", "", "", "", "", "", "", "", "", "", "", "", "", "", "", 
  "", "", 9.1970961*^7, 5.4782774*^7, 9.518051*^6, 4.192878*^6, 4.3658*^6, 
  1.18, 0.7, 0.12, 560., "", 7.794798729*^9, 58.045, 30.9, 8.696, 5.355, 
  15469.207, 10., 233.07, 8.51, 6.434, 34.635, 60.13, 2.705, 72.58, 0.737}, 
 {"OWID_WRL", "", "World", "2021-01-30", 1.02647858*^8, 515477., 545421.286, 
  2.290368*^6, 13541., 14479.714, 13168.763, 66.131, 69.972, 293.833, 1.737, 
  1.858, 0.89, "", "", "", "", "", "", "", "", "", "", "", "", "", "", "", 
  "", "", 9.5752646*^7, 5.7454737*^7, 1.0326616*^7, 3.781685*^6, 4.462583*^6, 
  1.23, 0.74, 0.13, 573., "", 7.794798729*^9, 58.045, 30.9, 8.696, 5.355, 
  15469.207, 10., 233.07, 8.51, 6.434, 34.635, 60.13, 2.705, 72.58, 0.737}, 
 {"OWID_WRL", "", "World", "2021-01-31", 1.03029652*^8, 381794., 536279., 
  2.298921*^6, 8553., 14396.714, 13217.744, 48.981, 68.8, 294.93, 1.097, 
  1.847, 0.88, "", "", "", "", "", "", "", "", "", "", "", "", "", "", "", 
  "", "", 1.00106744*^8, 5.9578075*^7, 1.1082743*^7, 4.354098*^6, 
  4.703151*^6, 1.28, 0.76, 0.14, 603., "", 7.794798729*^9, 58.045, 30.9, 
  8.696, 5.355, 15469.207, 10., 233.07, 8.51, 6.434, 34.635, 60.13, 2.705, 
  72.58, 0.737}, {"OWID_WRL", "", "World", "2021-02-01", 1.03476199*^8, 
  446547., 529064.571, 2.309605*^6, 10684., 14317.857, 13275.032, 57.288, 
  67.874, 296.301, 1.371, 1.837, 0.88, "", "", "", "", "", "", "", "", "", 
  "", "", "", "", "", "", "", "", 1.03044195*^8, 6.1503937*^7, 1.1763405*^7, 
  2.937451*^6, 4.741484*^6, 1.32, 0.79, 0.15, 608., "", 7.794798729*^9, 
  58.045, 30.9, 8.696, 5.355, 15469.207, 10., 233.07, 8.51, 6.434, 34.635, 
  60.13, 2.705, 72.58, 0.737}, {"OWID_WRL", "", "World", "2021-02-02", 
  1.03934126*^8, 457927., 515007.857, 2.324899*^6, 15294., 13986.286, 
  13333.779, 58.748, 66.071, 298.263, 1.962, 1.794, 0.87, "", "", "", "", "", 
  "", "", "", "", "", "", "", "", "", "", "", "", 1.05639173*^8, 
  6.3209382*^7, 1.2373323*^7, 2.594978*^6, 4.744865*^6, 1.36, 0.81, 0.16, 
  609., "", 7.794798729*^9, 58.045, 30.9, 8.696, 5.355, 15469.207, 10., 
  233.07, 8.51, 6.434, 34.635, 60.13, 2.705, 72.58, 0.737}, 
 {"OWID_WRL", "", "World", "2021-02-03", 1.04456157*^8, 522031., 504101.286, 
  2.341012*^6, 16113., 13832.714, 13400.751, 66.972, 64.671, 300.33, 2.067, 
  1.775, 0.86, "", "", "", "", "", "", "", "", "", "", "", "", "", "", "", 
  "", "", 1.16509413*^8, 6.5582379*^7, 1.334555*^7, 1.087024*^7, 4.713982*^6, 
  1.49, 0.84, 0.17, 605., "", 7.794798729*^9, 58.045, 30.9, 8.696, 5.355, 
  15469.207, 10., 233.07, 8.51, 6.434, 34.635, 60.13, 2.705, 72.58, 0.737}, 
 {"OWID_WRL", "", "World", "2021-02-04", 1.04923095*^8, 466938., 483028.857, 
  2.353928*^6, 12916., 13228.571, 13460.655, 59.904, 61.968, 301.987, 1.657, 
  1.697, 0.86, "", "", "", "", "", "", "", "", "", "", "", "", "", "", "", 
  "", "", 1.21171462*^8, 6.862915*^7, 1.4498804*^7, 4.662049*^6, 4.770483*^6, 
  1.55, 0.88, 0.19, 612., "", 7.794798729*^9, 58.045, 30.9, 8.696, 5.355, 
  15469.207, 10., 233.07, 8.51, 6.434, 34.635, 60.13, 2.705, 72.58, 0.737}, 
 {"OWID_WRL", "", "World", "2021-02-05", 1.05458548*^8, 535453., 475166.714, 
  2.371124*^6, 17196., 13471., 13529.348, 68.694, 60.959, 304.193, 2.206, 
  1.728, 0.86, "", "", "", "", "", "", "", "", "", "", "", "", "", "", "", 
  "", "", 1.25448826*^8, 7.1517054*^7, 1.5564409*^7, 4.277364*^6, 
  4.782552*^6, 1.61, 0.92, 0.2, 614., "", 7.794798729*^9, 58.045, 30.9, 
  8.696, 5.355, 15469.207, 10., 233.07, 8.51, 6.434, 34.635, 60.13, 2.705, 
  72.58, 0.737}, {"OWID_WRL", "", "World", "2021-02-06", 1.05830862*^8, 
  372314., 454714.857, 2.381512*^6, 10388., 13020.571, 13577.113, 47.764, 
  58.336, 305.526, 1.333, 1.67, 0.86, "", "", "", "", "", "", "", "", "", "", 
  "", "", "", "", "", "", "", 1.29805419*^8, 7.4412051*^7, 1.6671355*^7, 
  4.356593*^6, 4.864682*^6, 1.67, 0.95, 0.21, 624., "", 7.794798729*^9, 
  58.045, 30.9, 8.696, 5.355, 15469.207, 10., 233.07, 8.51, 6.434, 34.635, 
  60.13, 2.705, 72.58, 0.737}, {"OWID_WRL", "", "World", "2021-02-07", 
  1.06229038*^8, 398176., 457055.143, 2.389708*^6, 8196., 12969.571, 
  13628.195, 51.082, 58.636, 306.577, 1.051, 1.664, 0.87, "", "", "", "", "", 
  "", "", "", "", "", "", "", "", "", "", "", "", 1.33420956*^8, 
  7.6657536*^7, 1.7912316*^7, 3.615537*^6, 4.759173*^6, 1.71, 0.98, 0.23, 
  611., "", 7.794798729*^9, 58.045, 30.9, 8.696, 5.355, 15469.207, 10., 
  233.07, 8.51, 6.434, 34.635, 60.13, 2.705, 72.58, 0.737}, 
 {"OWID_WRL", "", "World", "2021-02-08", 1.06545054*^8, 316016., 438407.857, 
  2.398697*^6, 8989., 12727.429, 13668.737, 40.542, 56.244, 307.73, 1.153, 
  1.633, 0.86, "", "", "", "", "", "", "", "", "", "", "", "", "", "", "", 
  "", "", 1.36689775*^8, 7.880018*^7, 1.872205*^7, 3.268819*^6, 4.806511*^6, 
  1.75, 1.01, 0.24, 617., "", 7.794798729*^9, 58.045, 30.9, 8.696, 5.355, 
  15469.207, 10., 233.07, 8.51, 6.434, 34.635, 60.13, 2.705, 72.58, 0.737}, 
 {"OWID_WRL", "", "World", "2021-02-09", 1.0697272*^8, 427666., 434084.857, 
  2.414735*^6, 16038., 12833.714, 13723.603, 54.866, 55.689, 309.788, 2.058, 
  1.646, 0.86, "", "", "", "", "", "", "", "", "", "", "", "", "", "", "", 
  "", "", 1.49447233*^8, 8.1159323*^7, 1.9602036*^7, 1.2757458*^7, 
  6.258294*^6, 1.92, 1.04, 0.25, 803., "", 7.794798729*^9, 58.045, 30.9, 
  8.696, 5.355, 15469.207, 10., 233.07, 8.51, 6.434, 34.635, 60.13, 2.705, 
  72.58, 0.737}, {"OWID_WRL", "", "World", "2021-02-10", 1.07408534*^8, 
  435814., 421768.143, 2.428652*^6, 13917., 12520., 13779.513, 55.911, 
  54.109, 311.573, 1.785, 1.606, 0.86, "", "", "", "", "", "", "", "", "", 
  "", "", "", "", "", "", "", "", 1.54303666*^8, 8.4369789*^7, 2.0853282*^7, 
  4.856433*^6, 5.399179*^6, 1.98, 1.08, 0.27, 693., "", 7.794798729*^9, 
  58.045, 30.9, 8.696, 5.355, 15469.207, 10., 233.07, 8.51, 6.434, 34.635, 
  60.13, 2.705, 72.58, 0.737}, {"OWID_WRL", "", "World", "2021-02-11", 
  1.07850003*^8, 441469., 418129.714, 2.442373*^6, 13721., 12635., 13836.15, 
  56.636, 53.642, 313.334, 1.76, 1.621, 0.86, "", "", "", "", "", "", "", "", 
  "", "", "", "", "", "", "", "", "", 1.59180596*^8, 8.7545183*^7, 
  2.2297949*^7, 4.87693*^6, 5.429876*^6, 2.04, 1.12, 0.29, 697., "", 
  7.794798729*^9, 58.045, 30.9, 8.696, 5.355, 15469.207, 10., 233.07, 8.51, 
  6.434, 34.635, 60.13, 2.705, 72.58, 0.737}, 
 {"OWID_WRL", "", "World", "2021-02-12", 1.08278724*^8, 428721., 402882.286, 
  2.45552*^6, 13147., 12056.571, 13891.151, 55.001, 51.686, 315.02, 1.687, 
  1.547, 0.87, "", "", "", "", "", "", "", "", "", "", "", "", "", "", "", 
  "", "", 1.64803258*^8, 9.3815312*^7, 2.4100401*^7, 5.622662*^6, 
  5.622062*^6, 2.11, 1.2, 0.31, 721., "", 7.794798729*^9, 58.045, 30.9, 
  8.696, 5.355, 15469.207, 10., 233.07, 8.51, 6.434, 34.635, 60.13, 2.705, 
  72.58, 0.737}, {"OWID_WRL", "", "World", "2021-02-13", 1.08652122*^8, 
  373398., 403037.143, 2.465851*^6, 10331., 12048.429, 13939.054, 47.903, 
  51.706, 316.346, 1.325, 1.546, 0.87, "", "", "", "", "", "", "", "", "", 
  "", "", "", "", "", "", "", "", 1.69845173*^8, 9.694022*^7, 2.5624146*^7, 
  5.041915*^6, 5.719965*^6, 2.18, 1.24, 0.33, 734., "", 7.794798729*^9, 
  58.045, 30.9, 8.696, 5.355, 15469.207, 10., 233.07, 8.51, 6.434, 34.635, 
  60.13, 2.705, 72.58, 0.737}, {"OWID_WRL", "", "World", "2021-02-14", 
  1.08946086*^8, 293964., 388149.714, 2.472446*^6, 6595., 11819.714, 
  13976.767, 37.713, 49.796, 317.192, 0.846, 1.516, 0.88, "", "", "", "", "", 
  "", "", "", "", "", "", "", "", "", "", "", "", 1.73816065*^8, 
  9.9803519*^7, 2.7222579*^7, 3.970892*^6, 5.77073*^6, 2.23, 1.28, 0.35, 
  740., "", 7.794798729*^9, 58.045, 30.9, 8.696, 5.355, 15469.207, 10., 
  233.07, 8.51, 6.434, 34.635, 60.13, 2.705, 72.58, 0.737}, 
 {"OWID_WRL", "", "World", "2021-02-15", 1.09229345*^8, 283259., 383470.143, 
  2.47985*^6, 7404., 11593.286, 14013.107, 36.339, 49.196, 318.142, 0.95, 
  1.487, 0.88, "", "", "", "", "", "", "", "", "", "", "", "", "", "", "", 
  "", "", 1.76940322*^8, 1.01902164*^8, 2.7914982*^7, 3.124257*^6, 
  5.750078*^6, 2.27, 1.31, 0.36, 738., "", 7.794798729*^9, 58.045, 30.9, 
  8.696, 5.355, 15469.207, 10., 233.07, 8.51, 6.434, 34.635, 60.13, 2.705, 
  72.58, 0.737}, {"OWID_WRL", "", "World", "2021-02-16", 1.09580144*^8, 
  350799., 372489.143, 2.49145*^6, 11600., 10959.286, 14058.111, 45.004, 
  47.787, 319.63, 1.488, 1.406, 0.89, "", "", "", "", "", "", "", "", "", "", 
  "", "", "", "", "", "", "", 1.82708216*^8, 1.05649505*^8, 2.9606903*^7, 
  5.767894*^6, 4.751569*^6, 2.34, 1.36, 0.38, 610., "", 7.794798729*^9, 
  58.045, 30.9, 8.696, 5.355, 15469.207, 10., 233.07, 8.51, 6.434, 34.635, 
  60.13, 2.705, 72.58, 0.737}, {"OWID_WRL", "", "World", "2021-02-17", 
  1.0997572*^8, 395576., 366740.857, 2.503344*^6, 11894., 10670.286, 
  14108.859, 50.749, 47.049, 321.156, 1.526, 1.369, 0.9, "", "", "", "", "", 
  "", "", "", "", "", "", "", "", "", "", "", "", 1.87587151*^8, 
  1.08773882*^8, 3.1152649*^7, 4.878935*^6, 4.754784*^6, 2.41, 1.4, 0.4, 
  610., "", 7.794798729*^9, 58.045, 30.9, 8.696, 5.355, 15469.207, 10., 
  233.07, 8.51, 6.434, 34.635, 60.13, 2.705, 72.58, 0.737}, 
 {"OWID_WRL", "", "World", "2021-02-18", 1.10379223*^8, 403503., 361317.143, 
  2.515177*^6, 11833., 10400.571, 14160.625, 51.766, 46.354, 322.674, 1.518, 
  1.334, 0.92, "", "", "", "", "", "", "", "", "", "", "", "", "", "", "", 
  "", "", 1.9374489*^8, 1.12526209*^8, 3.2949146*^7, 6.157739*^6, 
  4.937756*^6, 2.49, 1.44, 0.42, 633., "", 7.794798729*^9, 58.045, 30.9, 
  8.696, 5.355, 15469.207, 10., 233.07, 8.51, 6.434, 34.635, 60.13, 2.705, 
  72.58, 0.737}, {"OWID_WRL", "", "World", "2021-02-19", 1.10791727*^8, 
  412504., 359000.429, 2.526899*^6, 11722., 10197., 14213.546, 52.92, 46.056, 
  324.178, 1.504, 1.308, 0.93, "", "", "", "", "", "", "", "", "", "", "", 
  "", "", "", "", "", "", 1.99229032*^8, 1.18182935*^8, 3.5155249*^7, 
  5.484142*^6, 4.917968*^6, 2.56, 1.52, 0.45, 631., "", 7.794798729*^9, 
  58.045, 30.9, 8.696, 5.355, 15469.207, 10., 233.07, 8.51, 6.434, 34.635, 
  60.13, 2.705, 72.58, 0.737}, {"OWID_WRL", "", "World", "2021-02-20", 
  1.11162265*^8, 370538., 358591.857, 2.535745*^6, 8846., 9984.857, 
  14261.082, 47.537, 46.004, 325.312, 1.135, 1.281, 0.95, "", "", "", "", "", 
  "", "", "", "", "", "", "", "", "", "", "", "", 2.0379307*^8, 
  1.21080705*^8, 3.6714789*^7, 4.564038*^6, 4.8497*^6, 2.61, 1.55, 0.47, 
  622., "", 7.794798729*^9, 58.045, 30.9, 8.696, 5.355, 15469.207, 10., 
  233.07, 8.51, 6.434, 34.635, 60.13, 2.705, 72.58, 0.737}, 
 {"OWID_WRL", "", "World", "2021-02-21", 1.11476792*^8, 314527., 361529.429, 
  2.542132*^6, 6387., 9955.143, 14301.433, 40.351, 46.381, 326.132, 0.819, 
  1.277, 0.96, "", "", "", "", "", "", "", "", "", "", "", "", "", "", "", 
  "", "", 2.07347136*^8, 1.2309964*^8, 3.8237483*^7, 3.554066*^6, 
  4.790153*^6, 2.66, 1.58, 0.49, 615., "", 7.794798729*^9, 58.045, 30.9, 
  8.696, 5.355, 15469.207, 10., 233.07, 8.51, 6.434, 34.635, 60.13, 2.705, 
  72.58, 0.737}, {"OWID_WRL", "", "World", "2021-02-22", 1.11765161*^8, 
  288369., 362259.429, 2.549565*^6, 7433., 9959.286, 14338.428, 36.995, 
  46.475, 327.085, 0.954, 1.278, 0.97, "", "", "", "", "", "", "", "", "", 
  "", "", "", "", "", "", "", "", 2.11033361*^8, 1.25454886*^8, 3.9465761*^7, 
  3.686225*^6, 4.870434*^6, 2.71, 1.61, 0.51, 625., "", 7.794798729*^9, 
  58.045, 30.9, 8.696, 5.355, 15469.207, 10., 233.07, 8.51, 6.434, 34.635, 
  60.13, 2.705, 72.58, 0.737}, {"OWID_WRL", "", "World", "2021-02-23", 
  1.12154029*^8, 388868., 367697.857, 2.561276*^6, 11711., 9975.143, 
  14388.316, 49.888, 47.172, 328.588, 1.502, 1.28, 0.99, "", "", "", "", "", 
  "", "", "", "", "", "", "", "", "", "", "", "", 2.15530319*^8, 
  1.3088674*^8, 4.300356*^7, 4.496958*^6, 4.688872*^6, 2.77, 1.68, 0.55, 
  602., "", 7.794798729*^9, 58.045, 30.9, 8.696, 5.355, 15469.207, 10., 
  233.07, 8.51, 6.434, 34.635, 60.13, 2.705, 72.58, 0.737}, 
 {"OWID_WRL", "", "World", "2021-02-24", 1.12598969*^8, 444940., 374749.857, 
  2.573701*^6, 12425., 10051., 14445.398, 57.082, 48.077, 330.182, 1.594, 
  1.289, 0.99, "", "", "", "", "", "", "", "", "", "", "", "", "", "", "", 
  "", "", 2.21022928*^8, 1.34563586*^8, 4.4672585*^7, 5.492609*^6, 
  4.77654*^6, 2.84, 1.73, 0.57, 613., "", 7.794798729*^9, 58.045, 30.9, 
  8.696, 5.355, 15469.207, 10., 233.07, 8.51, 6.434, 34.635, 60.13, 2.705, 
  72.58, 0.737}, {"OWID_WRL", "", "World", "2021-02-25", 1.1304646*^8, 
  447491., 381033.857, 2.584346*^6, 10645., 9881.286, 14502.807, 57.409, 
  48.883, 331.547, 1.366, 1.268, 1., "", "", "", "", "", "", "", "", "", "", 
  "", "", "", "", "", "", "", 2.27113746*^8, 1.38309896*^8, 4.6828968*^7, 
  6.090818*^6, 4.766979*^6, 2.91, 1.77, 0.6, 612., "", 7.794798729*^9, 
  58.045, 30.9, 8.696, 5.355, 15469.207, 10., 233.07, 8.51, 6.434, 34.635, 
  60.13, 2.705, 72.58, 0.737}, {"OWID_WRL", "", "World", "2021-02-26", 
  1.13489486*^8, 443026., 385394.143, 2.595056*^6, 10710., 9736.714, 
  14559.643, 56.836, 49.442, 332.921, 1.374, 1.249, 1., "", "", "", "", "", 
  "", "", "", "", "", "", "", "", "", "", "", "", 2.33442116*^8, 
  1.42224103*^8, 4.9136033*^7, 6.32837*^6, 4.887583*^6, 2.99, 1.82, 0.63, 
  627., "", 7.794798729*^9, 58.045, 30.9, 8.696, 5.355, 15469.207, 10., 
  233.07, 8.51, 6.434, 34.635, 60.13, 2.705, 72.58, 0.737}, 
 {"OWID_WRL", "", "World", "2021-02-27", 1.13878785*^8, 389299., 388074.286, 
  2.603686*^6, 8630., 9705.857, 14609.586, 49.943, 49.786, 334.029, 1.107, 
  1.245, 1., "", "", "", "", "", "", "", "", "", "", "", "", "", "", "", "", 
  "", 2.38956805*^8, 1.45530785*^8, 5.1078996*^7, 5.514689*^6, 5.023391*^6, 
  3.07, 1.87, 0.66, 644., "", 7.794798729*^9, 58.045, 30.9, 8.696, 5.355, 
  15469.207, 10., 233.07, 8.51, 6.434, 34.635, 60.13, 2.705, 72.58, 0.737}, 
 {"OWID_WRL", "", "World", "2021-02-28", 1.14182356*^8, 303571., 386509.143, 
  2.609809*^6, 6123., 9668.143, 14648.532, 38.945, 49.586, 334.814, 0.786, 
  1.24, 0.99, "", "", "", "", "", "", "", "", "", "", "", "", "", "", "", "", 
  "", 2.55460568*^8, 1.48512078*^8, 5.2565725*^7, 1.6503763*^7, 6.873347*^6, 
  3.28, 1.91, 0.67, 882., "", 7.794798729*^9, 58.045, 30.9, 8.696, 5.355, 
  15469.207, 10., 233.07, 8.51, 6.434, 34.635, 60.13, 2.705, 72.58, 0.737}, 
 {"OWID_WRL", "", "World", "2021-03-01", 1.1448809*^8, 305734., 388989.857, 
  2.617685*^6, 7876., 9731.429, 14687.754, 39.223, 49.904, 335.825, 1.01, 
  1.248, 1., "", "", "", "", "", "", "", "", "", "", "", "", "", "", "", "", 
  "", 2.60470445*^8, 1.51919477*^8, 5.4014934*^7, 5.009877*^6, 7.062441*^6, 
  3.34, 1.95, 0.69, 906., "", 7.794798729*^9, 58.045, 30.9, 8.696, 5.355, 
  15469.207, 10., 233.07, 8.51, 6.434, 34.635, 60.13, 2.705, 72.58, 0.737}, 
 {"OWID_WRL", "", "World", "2021-03-02", 1.14798408*^8, 310318., 377768.429, 
  2.628052*^6, 10367., 9539.429, 14727.565, 39.811, 48.464, 337.155, 1.33, 
  1.224, 1., "", "", "", "", "", "", "", "", "", "", "", "", "", "", "", "", 
  "", 2.70958593*^8, 1.59504364*^8, 5.6709874*^7, 1.0488148*^7, 7.918325*^6, 
  3.48, 2.05, 0.73, 1016., "", 7.794798729*^9, 58.045, 30.9, 8.696, 5.355, 
  15469.207, 10., 233.07, 8.51, 6.434, 34.635, 60.13, 2.705, 72.58, 0.737}, 
 {"OWID_WRL", "", "World", "2021-03-03", 1.15239558*^8, 441150., 377227., 
  2.639802*^6, 11750., 9443., 14784.161, 56.595, 48.395, 338.662, 1.507, 
  1.211, 1.01, "", "", "", "", "", "", "", "", "", "", "", "", "", "", "", 
  "", "", 2.78148072*^8, 1.64418856*^8, 5.8873698*^7, 7.189479*^6, 
  8.160735*^6, 3.57, 2.11, 0.76, 1047., "", 7.794798729*^9, 58.045, 30.9, 
  8.696, 5.355, 15469.207, 10., 233.07, 8.51, 6.434, 34.635, 60.13, 2.705, 
  72.58, 0.737}, {"OWID_WRL", "", "World", "2021-03-04", 1.15692613*^8, 
  453055., 378021.857, 2.650095*^6, 10293., 9392.714, 14842.284, 58.123, 
  48.497, 339.982, 1.32, 1.205, 1.03, "", "", "", "", "", "", "", "", "", "", 
  "", "", "", "", "", "", "", 2.86583913*^8, 1.70139713*^8, 6.1310395*^7, 
  8.435841*^6, 8.495738*^6, 3.68, 2.18, 0.79, 1090., "", 7.794798729*^9, 
  58.045, 30.9, 8.696, 5.355, 15469.207, 10., 233.07, 8.51, 6.434, 34.635, 
  60.13, 2.705, 72.58, 0.737}, {"OWID_WRL", "", "World", "2021-03-05", 
  1.16139645*^8, 447032., 378594.143, 2.660772*^6, 10677., 9388., 14899.634, 
  57.35, 48.57, 341.352, 1.37, 1.204, 1.04, "", "", "", "", "", "", "", "", 
  "", "", "", "", "", "", "", "", "", 2.94751741*^8, 1.7589556*^8, 
  6.3609439*^7, 8.167828*^6, 8.758518*^6, 3.78, 2.26, 0.82, 1124., "", 
  7.794798729*^9, 58.045, 30.9, 8.696, 5.355, 15469.207, 10., 233.07, 8.51, 
  6.434, 34.635, 60.13, 2.705, 72.58, 0.737}, 
 {"OWID_WRL", "", "World", "2021-03-06", 1.16550222*^8, 410577., 381633.857, 
  2.66887*^6, 8098., 9312., 14952.307, 52.673, 48.96, 342.391, 1.039, 1.195, 
  1.04, "", "", "", "", "", "", "", "", "", "", "", "", "", "", "", "", "", 
  3.02205678*^8, 1.8095027*^8, 6.5722407*^7, 7.453937*^6, 9.035553*^6, 3.88, 
  2.32, 0.84, 1159., "", 7.794798729*^9, 58.045, 30.9, 8.696, 5.355, 
  15469.207, 10., 233.07, 8.51, 6.434, 34.635, 60.13, 2.705, 72.58, 0.737}, 
 {"OWID_WRL", "", "World", "2021-03-07", 1.16918602*^8, 368380., 390892.286, 
  2.674776*^6, 5906., 9281., 14999.567, 47.26, 50.148, 343.149, 0.758, 1.191, 
  1.05, "", "", "", "", "", "", "", "", "", "", "", "", "", "", "", "", "", 
  3.07668634*^8, 1.84721176*^8, 6.7078566*^7, 5.462956*^6, 7.458295*^6, 3.95, 
  2.37, 0.86, 957., "", 7.794798729*^9, 58.045, 30.9, 8.696, 5.355, 
  15469.207, 10., 233.07, 8.51, 6.434, 34.635, 60.13, 2.705, 72.58, 0.737}, 
 {"OWID_WRL", "", "World", "2021-03-08", 1.17217208*^8, 298606., 389874., 
  2.681867*^6, 7091., 9168.857, 15037.875, 38.308, 50.017, 344.059, 0.91, 
  1.176, 1.05, "", "", "", "", "", "", "", "", "", "", "", "", "", "", "", 
  "", "", 3.14560474*^8, 1.89797551*^8, 6.8934227*^7, 6.89184*^6, 
  7.727147*^6, 4.04, 2.43, 0.88, 991., "", 7.794798729*^9, 58.045, 30.9, 
  8.696, 5.355, 15469.207, 10., 233.07, 8.51, 6.434, 34.635, 60.13, 2.705, 
  72.58, 0.737}, {"OWID_WRL", "", "World", "2021-03-09", 1.17631885*^8, 
  414677., 404782.429, 2.692514*^6, 10647., 9208.857, 15091.074, 53.199, 
  51.93, 345.424, 1.366, 1.181, 1.06, "", "", "", "", "", "", "", "", "", "", 
  "", "", "", "", "", "", "", 3.21487363*^8, 1.94792944*^8, 7.0733214*^7, 
  6.926889*^6, 7.218396*^6, 4.12, 2.5, 0.91, 926., "", 7.794798729*^9, 
  58.045, 30.9, 8.696, 5.355, 15469.207, 10., 233.07, 8.51, 6.434, 34.635, 
  60.13, 2.705, 72.58, 0.737}, {"OWID_WRL", "", "World", "2021-03-10", 
  1.18098952*^8, 467067., 408484.857, 2.702577*^6, 10063., 8967.857, 
  15150.994, 59.92, 52.405, 346.715, 1.291, 1.15, 1.06, "", "", "", "", "", 
  "", "", "", "", "", "", "", "", "", "", "", "", 3.30228978*^8, 
  2.00941345*^8, 7.3269366*^7, 8.741615*^6, 7.440129*^6, 4.24, 2.58, 0.94, 
  954., "", 7.794798729*^9, 58.045, 30.9, 8.696, 5.355, 15469.207, 10., 
  233.07, 8.51, 6.434, 34.635, 60.13, 2.705, 72.58, 0.737}, 
 {"OWID_WRL", "", "World", "2021-03-11", 1.18575835*^8, 476883., 411888.857, 
  2.712798*^6, 10221., 8957.571, 15212.174, 61.18, 52.842, 348.027, 1.311, 
  1.149, 1.07, "", "", "", "", "", "", "", "", "", "", "", "", "", "", "", 
  "", "", 3.38453779*^8, 2.06160536*^8, 7.5781251*^7, 8.224801*^6, 
  7.409981*^6, 4.34, 2.64, 0.97, 951., "", 7.794798729*^9, 58.045, 30.9, 
  8.696, 5.355, 15469.207, 10., 233.07, 8.51, 6.434, 34.635, 60.13, 2.705, 
  72.58, 0.737}, {"OWID_WRL", "", "World", "2021-03-12", 1.19065151*^8, 
  489316., 417929.429, 2.722925*^6, 10127., 8879., 15274.949, 62.775, 53.616, 
  349.326, 1.299, 1.139, 1.08, "", "", "", "", "", "", "", "", "", "", "", 
  "", "", "", "", "", "", 3.48160317*^8, 2.12997246*^8, 7.8801596*^7, 
  9.706538*^6, 7.629797*^6, 4.47, 2.73, 1.01, 979., "", 7.794798729*^9, 
  58.045, 30.9, 8.696, 5.355, 15469.207, 10., 233.07, 8.51, 6.434, 34.635, 
  60.13, 2.705, 72.58, 0.737}, {"OWID_WRL", "", "World", "2021-03-13", 
  1.19519364*^8, 454213., 424163.143, 2.731353*^6, 8428., 8926.143, 15333.22, 
  58.271, 54.416, 350.407, 1.081, 1.145, 1.08, "", "", "", "", "", "", "", 
  "", "", "", "", "", "", "", "", "", "", 3.58221618*^8, 2.20576029*^8, 
  8.2051892*^7, 1.0061301*^7, 8.002277*^6, 4.6, 2.83, 1.05, 1027., "", 
  7.794798729*^9, 58.045, 30.9, 8.696, 5.355, 15469.207, 10., 233.07, 8.51, 
  6.434, 34.635, 60.13, 2.705, 72.58, 0.737}, 
 {"OWID_WRL", "", "World", "2021-03-14", 1.1987981*^8, 360446., 423029.714, 
  2.73732*^6, 5967., 8934.857, 15379.462, 46.242, 54.271, 351.173, 0.766, 
  1.146, 1.08, "", "", "", "", "", "", "", "", "", "", "", "", "", "", "", 
  "", "", 3.750332*^8, 2.23757194*^8, 8.3125418*^7, 1.6811582*^7, 
  9.623509*^6, 4.81, 2.87, 1.07, 1235., "", 7.794798729*^9, 58.045, 30.9, 
  8.696, 5.355, 15469.207, 10., 233.07, 8.51, 6.434, 34.635, 60.13, 2.705, 
  72.58, 0.737}, {"OWID_WRL", "", "World", "2021-03-15", 1.20228591*^8, 
  348781., 430197.571, 2.744777*^6, 7457., 8987.143, 15424.207, 44.745, 
  55.19, 352.129, 0.957, 1.153, 1.09, "", "", "", "", "", "", "", "", "", "", 
  "", "", "", "", "", "", "", 3.84859894*^8, 2.30638358*^8, 8.6064633*^7, 
  9.826694*^6, 1.0042774*^7, 4.94, 2.96, 1.1, 1288., "", 7.794798729*^9, 
  58.045, 30.9, 8.696, 5.355, 15469.207, 10., 233.07, 8.51, 6.434, 34.635, 
  60.13, 2.705, 72.58, 0.737}, {"OWID_WRL", "", "World", "2021-03-16", 
  1.2070164*^8, 473049., 438536.429, 2.755339*^6, 10562., 8975., 15484.895, 
  60.688, 56.26, 353.484, 1.355, 1.151, 1.1, "", "", "", "", "", "", "", "", 
  "", "", "", "", "", "", "", "", "", 3.93157842*^8, 2.3603912*^8, 
  8.8675583*^7, 8.297948*^6, 1.023864*^7, 5.04, 3.03, 1.14, 1314., "", 
  7.794798729*^9, 58.045, 30.9, 8.696, 5.355, 15469.207, 10., 233.07, 8.51, 
  6.434, 34.635, 60.13, 2.705, 72.58, 0.737}, 
 {"OWID_WRL", "", "World", "2021-03-17", 1.21241068*^8, 539428., 448873.714, 
  2.765654*^6, 10315., 9011., 15554.099, 69.204, 57.586, 354.808, 1.323, 
  1.156, 1.11, "", "", "", "", "", "", "", "", "", "", "", "", "", "", "", 
  "", "", 4.03556872*^8, 2.42664336*^8, 9.2451046*^7, 1.039903*^7, 
  1.0475413*^7, 5.18, 3.11, 1.19, 1344., "", 7.794798729*^9, 58.045, 30.9, 
  8.696, 5.355, 15469.207, 10., 233.07, 8.51, 6.434, 34.635, 60.13, 2.705, 
  72.58, 0.737}, {"OWID_WRL", "", "World", "2021-03-18", 1.21794627*^8, 
  553559., 459827.429, 2.776696*^6, 11042., 9128.286, 15625.115, 71.016, 
  58.992, 356.224, 1.417, 1.171, 1.11, "", "", "", "", "", "", "", "", "", 
  "", "", "", "", "", "", "", "", 4.13367961*^8, 2.49469043*^8, 9.5303319*^7, 
  9.811089*^6, 1.0702026*^7, 5.3, 3.2, 1.22, 1373., "", 7.794798729*^9, 
  58.045, 30.9, 8.696, 5.355, 15469.207, 10., 233.07, 8.51, 6.434, 34.635, 
  60.13, 2.705, 72.58, 0.737}, {"OWID_WRL", "", "World", "2021-03-19", 
  1.22356343*^8, 561716., 470170.286, 2.787791*^6, 11095., 9266.571, 
  15697.178, 72.063, 60.318, 357.648, 1.423, 1.189, 1.12, "", "", "", "", "", 
  "", "", "", "", "", "", "", "", "", "", "", "", 4.25660086*^8, 
  2.57999638*^8, 9.8573434*^7, 1.2292125*^7, 1.1071396*^7, 5.46, 3.31, 1.26, 
  1420., "", 7.794798729*^9, 58.045, 30.9, 8.696, 5.355, 15469.207, 10., 
  233.07, 8.51, 6.434, 34.635, 60.13, 2.705, 72.58, 0.737}, 
 {"OWID_WRL", "", "World", "2021-03-20", 1.22855285*^8, 498942., 476560.143, 
  2.7965*^6, 8709., 9306.714, 15761.188, 64.01, 61.138, 358.765, 1.117, 
  1.194, 1.11, "", "", "", "", "", "", "", "", "", "", "", "", "", "", "", 
  "", "", 4.45258493*^8, 2.65585589*^8, 1.00805482*^8, 1.9598407*^7, 
  1.2433839*^7, 5.71, 3.41, 1.29, 1595., "", 7.794798729*^9, 58.045, 30.9, 
  8.696, 5.355, 15469.207, 10., 233.07, 8.51, 6.434, 34.635, 60.13, 2.705, 
  72.58, 0.737}, {"OWID_WRL", "", "World", "2021-03-21", 1.23278672*^8, 
  423387., 485551.714, 2.802363*^6, 5863., 9291.857, 15815.504, 54.317, 
  62.292, 359.517, 0.752, 1.192, 1.11, "", "", "", "", "", "", "", "", "", 
  "", "", "", "", "", "", "", "", 4.51296299*^8, 2.69638522*^8, 
  1.02510059*^8, 6.037806*^6, 1.0894728*^7, 5.79, 3.46, 1.32, 1398., "", 
  7.794798729*^9, 58.045, 30.9, 8.696, 5.355, 15469.207, 10., 233.07, 8.51, 
  6.434, 34.635, 60.13, 2.705, 72.58, 0.737}, 
 {"OWID_WRL", "", "World", "2021-03-22", 1.23695333*^8, 416661., 495248.857, 
  2.8104*^6, 8037., 9374.714, 15868.958, 53.454, 63.536, 360.548, 1.031, 
  1.203, 1.12, "", "", "", "", "", "", "", "", "", "", "", "", "", "", "", 
  "", "", 4.67226733*^8, 2.77228568*^8, 1.05157645*^8, 1.5930434*^7, 
  1.1766691*^7, 5.99, 3.56, 1.35, 1510., "", 7.794798729*^9, 58.045, 30.9, 
  8.696, 5.355, 15469.207, 10., 233.07, 8.51, 6.434, 34.635, 60.13, 2.705, 
  72.58, 0.737}, {"OWID_WRL", "", "World", "2021-03-23", 1.24209643*^8, 
  514310., 501143.286, 2.821906*^6, 11506., 9509.571, 15934.939, 65.981, 
  64.292, 362.024, 1.476, 1.22, 1.12, "", "", "", "", "", "", "", "", "", "", 
  "", "", "", "", "", "", "", 4.79984943*^8, 2.84621153*^8, 1.07767933*^8, 
  1.275821*^7, 1.2403872*^7, 6.16, 3.65, 1.38, 1591., "", 7.794798729*^9, 
  58.045, 30.9, 8.696, 5.355, 15469.207, 10., 233.07, 8.51, 6.434, 34.635, 
  60.13, 2.705, 72.58, 0.737}, {"OWID_WRL", "", "World", "2021-03-24", 
  1.24843218*^8, 633575., 514592.857, 2.832331*^6, 10425., 9525.286, 
  16016.221, 81.282, 66.017, 363.362, 1.337, 1.222, 1.13, "", "", "", "", "", 
  "", "", "", "", "", "", "", "", "", "", "", "", 4.93838826*^8, 
  2.92492363*^8, 1.1066483*^8, 1.3853883*^7, 1.2897422*^7, 6.34, 3.75, 1.42, 
  1655., "", 7.794798729*^9, 58.045, 30.9, 8.696, 5.355, 15469.207, 10., 
  233.07, 8.51, 6.434, 34.635, 60.13, 2.705, 72.58, 0.737}, 
 {"OWID_WRL", "", "World", "2021-03-25", 1.25494652*^8, 651434., 528575., 
  2.844019*^6, 11688., 9617.571, 16099.794, 83.573, 67.811, 364.861, 1.499, 
  1.234, 1.13, "", "", "", "", "", "", "", "", "", "", "", "", "", "", "", 
  "", "", 5.10062938*^8, 2.99988971*^8, 1.13660778*^8, 1.6224112*^7, 
  1.3813568*^7, 6.54, 3.85, 1.46, 1772., "", 7.794798729*^9, 58.045, 30.9, 
  8.696, 5.355, 15469.207, 10., 233.07, 8.51, 6.434, 34.635, 60.13, 2.705, 
  72.58, 0.737}, {"OWID_WRL", "", "World", "2021-03-26", 1.26136052*^8, 
  641400., 539958.429, 2.856913*^6, 12894., 9874.571, 16182.079, 82.286, 
  69.272, 366.515, 1.654, 1.267, 1.12, "", "", "", "", "", "", "", "", "", 
  "", "", "", "", "", "", "", "", 5.28448988*^8, 3.08780869*^8, 1.1702048*^8, 
  1.838605*^7, 1.4684129*^7, 6.78, 3.96, 1.5, 1884., "", 7.794798729*^9, 
  58.045, 30.9, 8.696, 5.355, 15469.207, 10., 233.07, 8.51, 6.434, 34.635, 
  60.13, 2.705, 72.58, 0.737}, {"OWID_WRL", "", "World", "2021-03-27", 
  1.26720792*^8, 584740., 552215.286, 2.867042*^6, 10129., 10077.429, 
  16257.096, 75.017, 70.844, 367.815, 1.299, 1.293, 1.12, "", "", "", "", "", 
  "", "", "", "", "", "", "", "", "", "", "", "", 5.43412968*^8, 
  3.15864332*^8, 1.19521016*^8, 1.496398*^7, 1.4022068*^7, 6.97, 4.05, 1.53, 
  1799., "", 7.794798729*^9, 58.045, 30.9, 8.696, 5.355, 15469.207, 10., 
  233.07, 8.51, 6.434, 34.635, 60.13, 2.705, 72.58, 0.737}, 
 {"OWID_WRL", "", "World", "2021-03-28", 1.27190873*^8, 470081., 558885.857, 
  2.874281*^6, 7239., 10274., 16317.403, 60.307, 71.7, 368.743, 0.929, 1.318, 
  1.11, "", "", "", "", "", "", "", "", "", "", "", "", "", "", "", "", "", 
  5.54637177*^8, 3.20402405*^8, 1.21685656*^8, 1.1224209*^7, 1.4762983*^7, 
  7.12, 4.11, 1.56, 1894., "", 7.794798729*^9, 58.045, 30.9, 8.696, 5.355, 
  15469.207, 10., 233.07, 8.51, 6.434, 34.635, 60.13, 2.705, 72.58, 0.737}, 
 {"OWID_WRL", "", "World", "2021-03-29", 1.27649131*^8, 458258., 564828.286, 
  2.882747*^6, 8466., 10335.286, 16376.193, 58.79, 72.462, 369.83, 1.086, 
  1.326, 1.1, "", "", "", "", "", "", "", "", "", "", "", "", "", "", "", "", 
  "", 5.69684897*^8, 3.2705014*^8, 1.25621177*^8, 1.504772*^7, 1.4636881*^7, 
  7.31, 4.2, 1.61, 1878., "", 7.794798729*^9, 58.045, 30.9, 8.696, 5.355, 
  15469.207, 10., 233.07, 8.51, 6.434, 34.635, 60.13, 2.705, 72.58, 0.737}, 
 {"OWID_WRL", "", "World", "2021-03-30", 1.28217581*^8, 568450., 572562.571, 
  2.894844*^6, 12097., 10419.714, 16449.12, 72.927, 73.454, 371.381, 1.552, 
  1.337, 1.1, "", "", "", "", "", "", "", "", "", "", "", "", "", "", "", "", 
  "", 5.82684826*^8, 3.33113402*^8, 1.28214998*^8, 1.2999929*^7, 
  1.4671412*^7, 7.48, 4.27, 1.64, 1882., "", 7.794798729*^9, 58.045, 30.9, 
  8.696, 5.355, 15469.207, 10., 233.07, 8.51, 6.434, 34.635, 60.13, 2.705, 
  72.58, 0.737}, {"OWID_WRL", "", "World", "2021-03-31", 1.28900516*^8, 
  682935., 579614., 2.907704*^6, 12860., 10767.571, 16536.734, 87.614, 
  74.359, 373.031, 1.65, 1.381, 1.1, "", "", "", "", "", "", "", "", "", "", 
  "", "", "", "", "", "", "", 6.01603328*^8, 3.43295603*^8, 1.31931269*^8, 
  1.8918502*^7, 1.5394929*^7, 7.72, 4.4, 1.69, 1975., "", 7.794798729*^9, 
  58.045, 30.9, 8.696, 5.355, 15469.207, 10., 233.07, 8.51, 6.434, 34.635, 
  60.13, 2.705, 72.58, 0.737}, {"OWID_WRL", "", "World", "2021-04-01", 
  1.29612373*^8, 711857., 588245.857, 2.920114*^6, 12410., 10870.714, 
  16628.059, 91.325, 75.466, 374.623, 1.592, 1.395, 1.09, "", "", "", "", "", 
  "", "", "", "", "", "", "", "", "", "", "", "", 6.21653503*^8, 
  3.52226865*^8, 1.36001819*^8, 2.0050175*^7, 1.5941509*^7, 7.98, 4.52, 1.74, 
  2045., "", 7.794798729*^9, 58.045, 30.9, 8.696, 5.355, 15469.207, 10., 
  233.07, 8.51, 6.434, 34.635, 60.13, 2.705, 72.58, 0.737}, 
 {"OWID_WRL", "", "World", "2021-04-02", 1.30246167*^8, 633794., 587159.286, 
  2.930795*^6, 10681., 10554.571, 16709.369, 81.31, 75.327, 375.994, 1.37, 
  1.354, 1.08, "", "", "", "", "", "", "", "", "", "", "", "", "", "", "", 
  "", "", 6.43050308*^8, 3.62495862*^8, 1.39736894*^8, 2.1396805*^7, 
  1.6371617*^7, 8.25, 4.65, 1.79, 2100., "", 7.794798729*^9, 58.045, 30.9, 
  8.696, 5.355, 15469.207, 10., 233.07, 8.51, 6.434, 34.635, 60.13, 2.705, 
  72.58, 0.737}, {"OWID_WRL", "", "World", "2021-04-03", 1.30775801*^8, 
  529634., 579287., 2.939926*^6, 9131., 10412., 16777.316, 67.947, 74.317, 
  377.165, 1.171, 1.336, 1.08, "", "", "", "", "", "", "", "", "", "", "", 
  "", "", "", "", "", "", 6.56884796*^8, 3.70275347*^8, 1.429168*^8, 
  1.3834488*^7, 1.6210261*^7, 8.43, 4.75, 1.83, 2080., "", 7.794798729*^9, 
  58.045, 30.9, 8.696, 5.355, 15469.207, 10., 233.07, 8.51, 6.434, 34.635, 
  60.13, 2.705, 72.58, 0.737}, {"OWID_WRL", "", "World", "2021-04-04", 
  1.31328758*^8, 552957., 591126.429, 2.947307*^6, 7381., 10432.286, 
  16848.255, 70.939, 75.836, 378.112, 0.947, 1.338, 1.09, "", "", "", "", "", 
  "", "", "", "", "", "", "", "", "", "", "", "", 6.69679173*^8, 
  3.77289054*^8, 1.45416497*^8, 1.2794377*^7, 1.6434571*^7, 8.59, 4.84, 1.87, 
  2108., "", 7.794798729*^9, 58.045, 30.9, 8.696, 5.355, 15469.207, 10., 
  233.07, 8.51, 6.434, 34.635, 60.13, 2.705, 72.58, 0.737}, 
 {"OWID_WRL", "", "World", "2021-04-05", 1.31818062*^8, 489304., 595561.571, 
  2.955034*^6, 7727., 10326.714, 16911.028, 62.773, 76.405, 379.103, 0.991, 
  1.325, 1.09, "", "", "", "", "", "", "", "", "", "", "", "", "", "", "", 
  "", "", 6.83041969*^8, 3.85130445*^8, 1.48021971*^8, 1.3362796*^7, 
  1.6193867*^7, 8.76, 4.94, 1.9, 2078., "", 7.794798729*^9, 58.045, 30.9, 
  8.696, 5.355, 15469.207, 10., 233.07, 8.51, 6.434, 34.635, 60.13, 2.705, 
  72.58, 0.737}, {"OWID_WRL", "", "World", "2021-04-06", 1.32422295*^8, 
  604233., 600673.429, 2.967656*^6, 12622., 10401.714, 16988.546, 77.517, 
  77.061, 380.723, 1.619, 1.334, 1.1, "", "", "", "", "", "", "", "", "", "", 
  "", "", "", "", "", "", "", 6.98852258*^8, 3.94279317*^8, 1.51232032*^8, 
  1.5810289*^7, 1.6595347*^7, 8.97, 5.06, 1.94, 2129., "", 7.794798729*^9, 
  58.045, 30.9, 8.696, 5.355, 15469.207, 10., 233.07, 8.51, 6.434, 34.635, 
  60.13, 2.705, 72.58, 0.737}, {"OWID_WRL", "", "World", "2021-04-07", 
  1.33106608*^8, 684313., 600870.286, 2.982993*^6, 15337., 10755.571, 
  17076.337, 87.791, 77.086, 382.69, 1.968, 1.38, 1.11, "", "", "", "", "", 
  "", "", "", "", "", "", "", "", "", "", "", "", 7.1670334*^8, 
  4.04587366*^8, 1.55512836*^8, 1.7851082*^7, 1.6442859*^7, 9.19, 5.19, 2., 
  2109., "", 7.794798729*^9, 58.045, 30.9, 8.696, 5.355, 15469.207, 10., 
  233.07, 8.51, 6.434, 34.635, 60.13, 2.705, 72.58, 0.737}, 
 {"OWID_WRL", "", "World", "2021-04-08", 1.33946462*^8, 839854., 619155.571, 
  2.997824*^6, 14831., 11101.429, 17184.082, 107.745, 79.432, 384.593, 1.903, 
  1.424, 1.13, "", "", "", "", "", "", "", "", "", "", "", "", "", "", "", 
  "", "", 7.39786213*^8, 4.1687501*^8, 1.60355571*^8, 2.3082873*^7, 
  1.6876101*^7, 9.49, 5.35, 2.06, 2165., "", 7.794798729*^9, 58.045, 30.9, 
  8.696, 5.355, 15469.207, 10., 233.07, 8.51, 6.434, 34.635, 60.13, 2.705, 
  72.58, 0.737}, {"OWID_WRL", "", "World", "2021-04-09", 1.34694522*^8, 
  748060., 635479.286, 3.011717*^6, 13893., 11560.286, 17280.051, 95.969, 
  81.526, 386.375, 1.782, 1.483, 1.13, "", "", "", "", "", "", "", "", "", 
  "", "", "", "", "", "", "", "", 7.60676334*^8, 4.27340128*^8, 
  1.64995117*^8, 2.0890121*^7, 1.6803718*^7, 9.76, 5.48, 2.12, 2156., "", 
  7.794798729*^9, 58.045, 30.9, 8.696, 5.355, 15469.207, 10., 233.07, 8.51, 
  6.434, 34.635, 60.13, 2.705, 72.58, 0.737}, 
 {"OWID_WRL", "", "World", "2021-04-10", 1.3535919*^8, 664668., 654769.857, 
  3.024584*^6, 12867., 12094., 17365.322, 85.271, 84.001, 388.026, 1.651, 
  1.552, 1.13, "", "", "", "", "", "", "", "", "", "", "", "", "", "", "", 
  "", "", 7.79093441*^8, 4.37683784*^8, 1.70043328*^8, 1.8417107*^7, 
  1.7458378*^7, 10., 5.62, 2.18, 2240., "", 7.794798729*^9, 58.045, 30.9, 
  8.696, 5.355, 15469.207, 10., 233.07, 8.51, 6.434, 34.635, 60.13, 2.705, 
  72.58, 0.737}, {"OWID_WRL", "", "World", "2021-04-11", 1.36050057*^8, 
  690867., 674471.286, 3.033962*^6, 9378., 12379.286, 17453.954, 88.632, 
  86.528, 389.229, 1.203, 1.588, 1.14, "", "", "", "", "", "", "", "", "", 
  "", "", "", "", "", "", "", "", 7.92684835*^8, 4.45340364*^8, 1.7336236*^8, 
  1.3591394*^7, 1.7572237*^7, 10.17, 5.71, 2.22, 2254., "", 7.794798729*^9, 
  58.045, 30.9, 8.696, 5.355, 15469.207, 10., 233.07, 8.51, 6.434, 34.635, 
  60.13, 2.705, 72.58, 0.737}, {"OWID_WRL", "", "World", "2021-04-12", 
  1.36666545*^8, 616488., 692640.429, 3.043847*^6, 9885., 12687.571, 
  17533.043, 79.09, 88.859, 390.497, 1.268, 1.628, 1.13, "", "", "", "", "", 
  "", "", "", "", "", "", "", "", "", "", "", "", 8.10679755*^8, 
  4.54878183*^8, 1.77407309*^8, 1.799492*^7, 1.8233969*^7, 10.4, 5.84, 2.28, 
  2339., "", 7.794798729*^9, 58.045, 30.9, 8.696, 5.355, 15469.207, 10., 
  233.07, 8.51, 6.434, 34.635, 60.13, 2.705, 72.58, 0.737}, 
 {"OWID_WRL", "", "World", "2021-04-13", 1.37446191*^8, 779646., 717699.429, 
  3.057681*^6, 13834., 12860.714, 17633.065, 100.021, 92.074, 392.272, 1.775, 
  1.65, 1.13, "", "", "", "", "", "", "", "", "", "", "", "", "", "", "", "", 
  "", 8.2966224*^8, 4.6570443*^8, 1.81869131*^8, 1.8982485*^7, 1.868714*^7, 
  10.64, 5.97, 2.33, 2397., "", 7.794798729*^9, 58.045, 30.9, 8.696, 5.355, 
  15469.207, 10., 233.07, 8.51, 6.434, 34.635, 60.13, 2.705, 72.58, 0.737}, 
 {"OWID_WRL", "", "World", "2021-04-14", 1.38263254*^8, 817063., 736663.714, 
  3.0718*^6, 14119., 12686.714, 17737.886, 104.822, 94.507, 394.083, 1.811, 
  1.628, 1.12, "", "", "", "", "", "", "", "", "", "", "", "", "", "", "", 
  "", "", 8.47755729*^8, 4.75968994*^8, 1.86570749*^8, 1.8093489*^7, 
  1.872177*^7, 10.88, 6.11, 2.39, 2402., "", 7.794798729*^9, 58.045, 30.9, 
  8.696, 5.355, 15469.207, 10., 233.07, 8.51, 6.434, 34.635, 60.13, 2.705, 
  72.58, 0.737}, {"OWID_WRL", "", "World", "2021-04-15", 1.3908003*^8, 
  816776., 733366.857, 3.085473*^6, 13673., 12521.286, 17842.671, 104.785, 
  94.084, 395.837, 1.754, 1.606, 1.11, "", "", "", "", "", "", "", "", "", 
  "", "", "", "", "", "", "", "", 8.65857346*^8, 4.84801073*^8, 
  1.91457627*^8, 1.8101617*^7, 1.8010162*^7, 11.11, 6.22, 2.46, 2311., "", 
  7.794798729*^9, 58.045, 30.9, 8.696, 5.355, 15469.207, 10., 233.07, 8.51, 
  6.434, 34.635, 60.13, 2.705, 72.58, 0.737}, 
 {"OWID_WRL", "", "World", "2021-04-16", 1.39934945*^8, 854915., 748631.857, 
  3.098723*^6, 13250., 12429.429, 17952.349, 109.678, 96.042, 397.537, 1.7, 
  1.595, 1.11, "", "", "", "", "", "", "", "", "", "", "", "", "", "", "", 
  "", "", 8.82939473*^8, 4.93152743*^8, 1.96191548*^8, 1.7082127*^7, 
  1.7466163*^7, 11.33, 6.33, 2.52, 2241., "", 7.794798729*^9, 58.045, 30.9, 
  8.696, 5.355, 15469.207, 10., 233.07, 8.51, 6.434, 34.635, 60.13, 2.705, 
  72.58, 0.737}, {"OWID_WRL", "", "World", "2021-04-17", 1.4072316*^8, 
  788215., 766281.429, 3.111275*^6, 12552., 12384.429, 18053.469, 101.121, 
  98.307, 399.148, 1.61, 1.589, 1.11, "", "", "", "", "", "", "", "", "", "", 
  "", "", "", "", "", "", "", 8.96537385*^8, 4.99982628*^8, 2.00213552*^8, 
  1.3597912*^7, 1.6777706*^7, 11.5, 6.41, 2.57, 2152., "", 7.794798729*^9, 
  58.045, 30.9, 8.696, 5.355, 15469.207, 10., 233.07, 8.51, 6.434, 34.635, 
  60.13, 2.705, 72.58, 0.737}, {"OWID_WRL", "", "World", "2021-04-18", 
  1.41408751*^8, 685591., 765527.714, 3.120335*^6, 9060., 12339., 18141.424, 
  87.955, 98.21, 400.31, 1.162, 1.583, 1.1, "", "", "", "", "", "", "", "", 
  "", "", "", "", "", "", "", "", "", 9.11232703*^8, 5.07047396*^8, 
  2.05335614*^8, 1.4695318*^7, 1.693541*^7, 11.69, 6.5, 2.63, 2173., "", 
  7.794798729*^9, 58.045, 30.9, 8.696, 5.355, 15469.207, 10., 233.07, 8.51, 
  6.434, 34.635, 60.13, 2.705, 72.58, 0.737}, 
 {"OWID_WRL", "", "World", "2021-04-19", 1.42102363*^8, 693612., 776545.429, 
  3.131227*^6, 10892., 12482.857, 18230.408, 88.984, 99.624, 401.707, 1.397, 
  1.601, 1.1, "", "", "", "", "", "", "", "", "", "", "", "", "", "", "", "", 
  "", 9.26326494*^8, 5.14706335*^8, 2.09545947*^8, 1.5093791*^7, 
  1.6520963*^7, 11.88, 6.6, 2.69, 2119., "", 7.794798729*^9, 58.045, 30.9, 
  8.696, 5.355, 15469.207, 10., 233.07, 8.51, 6.434, 34.635, 60.13, 2.705, 
  72.58, 0.737}, {"OWID_WRL", "", "World", "2021-04-20", 1.42956456*^8, 
  854093., 787180.714, 3.145539*^6, 14312., 12551.143, 18339.98, 109.572, 
  100.988, 403.543, 1.836, 1.61, 1.09, "", "", "", "", "", "", "", "", "", 
  "", "", "", "", "", "", "", "", 9.38628002*^8, 5.21306408*^8, 
  2.14393852*^8, 1.2301508*^7, 1.5566537*^7, 12.04, 6.69, 2.75, 1997., "", 
  7.794798729*^9, 58.045, 30.9, 8.696, 5.355, 15469.207, 10., 233.07, 8.51, 
  6.434, 34.635, 60.13, 2.705, 72.58, 0.737}, 
 {"OWID_WRL", "", "World", "2021-04-21", 1.43846433*^8, 889977., 797597., 
```
