## Supplementary material for "Modeling the waves of Covid-19": forecasting program for later stages: world-6-7.txt (part 37 of 37)

```
  3.160496*^6, 14957., 12670.857, 18454.156, 114.176, 102.324, 405.462, 
  1.919, 1.626, 1.08, "", "", "", "", "", "", "", "", "", "", "", "", "", "", 
  "", "", "", 9.5670486*^8, 5.29232456*^8, 2.18922921*^8, 1.8076858*^7, 
  1.5564162*^7, 12.27, 6.79, 2.81, 1997., "", 7.794798729*^9, 58.045, 30.9, 
  8.696, 5.355, 15469.207, 10., 233.07, 8.51, 6.434, 34.635, 60.13, 2.705, 
  72.58, 0.737}, {"OWID_WRL", "", "World", "2021-04-22", 1.447462*^8, 
  899767., 809452.857, 3.174387*^6, 13891., 12702., 18569.588, 115.432, 
  103.845, 407.244, 1.782, 1.63, 1.08, "", "", "", "", "", "", "", "", "", 
  "", "", "", "", "", "", "", "", 9.78622353*^8, 5.37799676*^8, 
  2.25123312*^8, 2.1917493*^7, 1.6109287*^7, 12.55, 6.9, 2.89, 2067., "", 
  7.794798729*^9, 58.045, 30.9, 8.696, 5.355, 15469.207, 10., 233.07, 8.51, 
  6.434, 34.635, 60.13, 2.705, 72.58, 0.737}, 
 {"OWID_WRL", "", "World", "2021-04-23", 1.45649953*^8, 903753., 816429.714, 
  3.189578*^6, 15191., 12979.286, 18685.531, 115.943, 104.74, 409.193, 1.949, 
  1.665, 1.07, "", "", "", "", "", "", "", "", "", "", "", "", "", "", "", 
  "", "", 9.97011053*^8, 5.45387094*^8, 2.3074726*^8, 1.83887*^7, 
  1.629594*^7, 12.79, 7., 2.96, 2091., "", 7.794798729*^9, 58.045, 30.9, 
  8.696, 5.355, 15469.207, 10., 233.07, 8.51, 6.434, 34.635, 60.13, 2.705, 
  72.58, 0.737}, {"OWID_WRL", "", "World", "2021-04-24", 1.46471022*^8, 
  821069., 821123.143, 3.202867*^6, 13289., 13084.571, 18790.866, 105.335, 
  105.342, 410.898, 1.705, 1.679, 1.06, "", "", "", "", "", "", "", "", "", 
  "", "", "", "", "", "", "", "", 1.010164394*^9, 5.50097308*^8, 
  2.34834509*^8, 1.3153341*^7, 1.623243*^7, 12.96, 7.06, 3.01, 2082., "", 
  7.794798729*^9, 58.045, 30.9, 8.696, 5.355, 15469.207, 10., 233.07, 8.51, 
  6.434, 34.635, 60.13, 2.705, 72.58, 0.737}, 
 {"OWID_WRL", "", "World", "2021-04-25", 1.47193478*^8, 722456., 826389.571, 
  3.213294*^6, 10427., 13279.857, 18883.551, 92.684, 106.018, 412.236, 1.338, 
  1.704, 1.05, "", "", "", "", "", "", "", "", "", "", "", "", "", "", "", 
  "", "", 1.030122675*^9, 5.59495311*^8, 2.40476135*^8, 1.9958281*^7, 
  1.6984282*^7, 13.22, 7.18, 3.09, 2179., "", 7.794798729*^9, 58.045, 30.9, 
  8.696, 5.355, 15469.207, 10., 233.07, 8.51, 6.434, 34.635, 60.13, 2.705, 
  72.58, 0.737}, {"OWID_WRL", "", "World", "2021-04-26", 1.47876137*^8, 
  682659., 824824.857, 3.224946*^6, 11652., 13388.429, 18971.13, 87.579, 
  105.817, 413.731, 1.495, 1.718, 1.04, "", "", "", "", "", "", "", "", "", 
  "", "", "", "", "", "", "", "", 1.046683255*^9, 5.66355593*^8, 
  2.45424789*^8, 1.656058*^7, 1.7193823*^7, 13.43, 7.27, 3.15, 2206., "", 
  7.794798729*^9, 58.045, 30.9, 8.696, 5.355, 15469.207, 10., 233.07, 8.51, 
  6.434, 34.635, 60.13, 2.705, 72.58, 0.737}, 
 {"OWID_WRL", "", "World", "2021-04-27", 1.48720592*^8, 844455., 823448., 
  3.23991*^6, 14964., 13481.571, 19079.465, 108.336, 105.641, 415.65, 1.92, 
  1.73, 1.04, "", "", "", "", "", "", "", "", "", "", "", "", "", "", "", "", 
  "", 1.0661309*^9, 5.73694585*^8, 2.50698225*^8, 1.9447645*^7, 1.82147*^7, 
  13.68, 7.36, 3.22, 2337., "", 7.794798729*^9, 58.045, 30.9, 8.696, 5.355, 
  15469.207, 10., 233.07, 8.51, 6.434, 34.635, 60.13, 2.705, 72.58, 0.737}, 
 {"OWID_WRL", "", "World", "2021-04-28", 1.496266*^8, 906008., 825738.143, 
  3.255959*^6, 16049., 13637.571, 19195.698, 116.232, 105.935, 417.709, 
  2.059, 1.75, 1.03, "", "", "", "", "", "", "", "", "", "", "", "", "", "", 
  "", "", "", 1.090652849*^9, 5.83584367*^8, 2.57081725*^8, 2.4521949*^7, 
  1.9135427*^7, 13.99, 7.49, 3.3, 2455., "", 7.794798729*^9, 58.045, 30.9, 
  8.696, 5.355, 15469.207, 10., 233.07, 8.51, 6.434, 34.635, 60.13, 2.705, 
  72.58, 0.737}, {"OWID_WRL", "", "World", "2021-04-29", 1.50524258*^8, 
  897658., 825436.857, 3.271717*^6, 15758., 13904.286, 19310.859, 115.161, 
  105.896, 419.731, 2.022, 1.784, 1.02, "", "", "", "", "", "", "", "", "", 
  "", "", "", "", "", "", "", "", 1.115210183*^9, 5.92603437*^8, 
  2.64286301*^8, 2.4557334*^7, 1.9512547*^7, 14.31, 7.6, 3.39, 2503., "", 
  7.794798729*^9, 58.045, 30.9, 8.696, 5.355, 15469.207, 10., 233.07, 8.51, 
  6.434, 34.635, 60.13, 2.705, 72.58, 0.737}, 
 {"OWID_WRL", "", "World", "2021-04-30", 1.5140327*^8, 879012., 821902.429, 
  3.28573*^6, 14013., 13736., 19423.628, 112.769, 105.442, 421.529, 1.798, 
  1.762, 1.01, "", "", "", "", "", "", "", "", "", "", "", "", "", "", "", 
  "", "", 1.140077524*^9, 5.99815294*^8, 2.701281*^8, 2.4867341*^7, 
  2.0438067*^7, 14.63, 7.7, 3.47, 2622., "", 7.794798729*^9, 58.045, 30.9, 
  8.696, 5.355, 15469.207, 10., 233.07, 8.51, 6.434, 34.635, 60.13, 2.705, 
  72.58, 0.737}, {"OWID_WRL", "", "World", "2021-05-01", 1.52200029*^8, 
  796759., 818429.571, 3.299007*^6, 13277., 13734.286, 19525.845, 102.217, 
  104.997, 423.232, 1.703, 1.762, 1., "", "", "", "", "", "", "", "", "", "", 
  "", "", "", "", "", "", "", 1.155151357*^9, 6.04968087*^8, 2.74566976*^8, 
  1.5073833*^7, 2.0712423*^7, 14.82, 7.76, 3.52, 2657., "", 7.794798729*^9, 
  58.045, 30.9, 8.696, 5.355, 15469.207, 10., 233.07, 8.51, 6.434, 34.635, 
  60.13, 2.705, 72.58, 0.737}, {"OWID_WRL", "", "World", "2021-05-02", 
  1.52874414*^8, 674385., 811562.286, 3.309041*^6, 10034., 13678.143, 
  19612.362, 86.517, 104.116, 424.519, 1.287, 1.755, 0.99, "", "", "", "", 
  "", "", "", "", "", "", "", "", "", "", "", "", "", 1.167814706*^9, 
  6.09217158*^8, 2.78023345*^8, 1.2663349*^7, 1.967029*^7, 14.98, 7.82, 3.57, 
  2524., "", 7.794798729*^9, 58.045, 30.9, 8.696, 5.355, 15469.207, 10., 
  233.07, 8.51, 6.434, 34.635, 60.13, 2.705, 72.58, 0.737}, 
 {"OWID_WRL", "", "World", "2021-05-03", 1.53555936*^8, 681522., 811399.857, 
  3.32084*^6, 11799., 13699.143, 19699.795, 87.433, 104.095, 426.033, 1.514, 
  1.757, 0.99, "", "", "", "", "", "", "", "", "", "", "", "", "", "", "", 
  "", "", 1.181219485*^9, 6.14124172*^8, 2.81622068*^8, 1.3404779*^7, 
  1.9219461*^7, 15.15, 7.88, 3.61, 2466., "", 7.794798729*^9, 58.045, 30.9, 
  8.696, 5.355, 15469.207, 10., 233.07, 8.51, 6.434, 34.635, 60.13, 2.705, 
  72.58, 0.737}, {"OWID_WRL", "", "World", "2021-05-04", 1.54363355*^8, 
  807419., 806109., 3.334917*^6, 14077., 13572.429, 19803.379, 103.584, 
  103.416, 427.839, 1.806, 1.741, 0.98, "", "", "", "", "", "", "", "", "", 
  "", "", "", "", "", "", "", "", 1.199790688*^9, 6.21189611*^8, 
  2.87446787*^8, 1.8571203*^7, 1.9094255*^7, 15.39, 7.97, 3.69, 2450., "", 
  7.794798729*^9, 58.045, 30.9, 8.696, 5.355, 15469.207, 10., 233.07, 8.51, 
  6.434, 34.635, 60.13, 2.705, 72.58, 0.737}, 
 {"OWID_WRL", "", "World", "2021-05-05", 1.55204557*^8, 841202., 796851., 
  3.3498*^6, 14883., 13405.857, 19911.298, 107.918, 102.229, 429.748, 1.909, 
  1.72, 0.98, "", "", "", "", "", "", "", "", "", "", "", "", "", "", "", "", 
  "", 1.219780191*^9, 6.29414553*^8, 2.94203553*^8, 1.9989503*^7, 
  1.8446763*^7, 15.65, 8.07, 3.77, 2367., "", 7.794798729*^9, 58.045, 30.9, 
  8.696, 5.355, 15469.207, 10., 233.07, 8.51, 6.434, 34.635, 60.13, 2.705, 
  72.58, 0.737}, {"OWID_WRL", "", "World", "2021-05-06", 1.56074567*^8, 
  870010., 792901.286, 3.364454*^6, 14654., 13248.143, 20022.912, 111.614, 
  101.722, 431.628, 1.88, 1.7, 0.97, "", "", "", "", "", "", "", "", "", "", 
  "", "", "", "", "", "", "", 1.243412038*^9, 6.3766335*^8, 3.01212556*^8, 
  2.3631847*^7, 1.8314551*^7, 15.95, 8.18, 3.86, 2350., "", 7.794798729*^9, 
  58.045, 30.9, 8.696, 5.355, 15469.207, 10., 233.07, 8.51, 6.434, 34.635, 
  60.13, 2.705, 72.58, 0.737}, {"OWID_WRL", "", "World", "2021-05-07", 
  1.56906973*^8, 832406., 786243.286, 3.37885*^6, 14396., 13302.857, 
  20129.702, 106.79, 100.868, 433.475, 1.847, 1.707, 0.96, "", "", "", "", 
  "", "", "", "", "", "", "", "", "", "", "", "", "", 1.269746686*^9, 
  6.45945651*^8, 3.08672496*^8, 2.6334648*^7, 1.8524166*^7, 16.29, 8.29, 
  3.96, 2376., "", 7.794798729*^9, 58.045, 30.9, 8.696, 5.355, 15469.207, 
  10., 233.07, 8.51, 6.434, 34.635, 60.13, 2.705, 72.58, 0.737}, 
 {"OWID_WRL", "", "World", "2021-05-08", 1.57692702*^8, 785729., 784667.571, 
  3.392147*^6, 13297., 13305.714, 20230.503, 100.802, 100.666, 435.181, 
  1.706, 1.707, 0.95, "", "", "", "", "", "", "", "", "", "", "", "", "", "", 
  "", "", "", 1.289448872*^9, 6.50989386*^8, 3.13808833*^8, 1.9702186*^7, 
  1.9185359*^7, 16.54, 8.35, 4.03, 2461., "", 7.794798729*^9, 58.045, 30.9, 
  8.696, 5.355, 15469.207, 10., 233.07, 8.51, 6.434, 34.635, 60.13, 2.705, 
  72.58, 0.737}, {"OWID_WRL", "", "World", "2021-05-09", 1.58334279*^8, 
  641577., 779980.714, 3.402353*^6, 10206., 13330.286, 20312.812, 82.308, 
  100.064, 436.49, 1.309, 1.71, 0.94, "", "", "", "", "", "", "", "", "", "", 
  "", "", "", "", "", "", "", 1.305798283*^9, 6.56367742*^8, 3.17975931*^8, 
  1.6349411*^7, 1.971194*^7, 16.75, 8.42, 4.08, 2529., "", 7.794798729*^9, 
  58.045, 30.9, 8.696, 5.355, 15469.207, 10., 233.07, 8.51, 6.434, 34.635, 
  60.13, 2.705, 72.58, 0.737}, {"OWID_WRL", "", "World", "2021-05-10", 
  1.58956114*^8, 621835., 771454., 3.413477*^6, 11124., 13233.857, 20392.587, 
  79.776, 98.97, 437.917, 1.427, 1.698, 0.93, "", "", "", "", "", "", "", "", 
  "", "", "", "", "", "", "", "", "", 1.328497943*^9, 6.64315617*^8, 
  3.23653083*^8, 2.269966*^7, 2.103978*^7, 17.04, 8.52, 4.15, 2699., "", 
  7.794798729*^9, 58.045, 30.9, 8.696, 5.355, 15469.207, 10., 233.07, 8.51, 
  6.434, 34.635, 60.13, 2.705, 72.58, 0.737}, 
 {"OWID_WRL", "", "World", "2021-05-11", 1.5969458*^8, 738466., 761603.571, 
  3.427717*^6, 14240., 13257.143, 20487.326, 94.738, 97.707, 439.744, 1.827, 
  1.701, 0.92, "", "", "", "", "", "", "", "", "", "", "", "", "", "", "", 
  "", "", 1.353149468*^9, 6.73761575*^8, 3.30809225*^8, 2.4651525*^7, 
  2.1908397*^7, 17.36, 8.64, 4.24, 2811., "", 7.794798729*^9, 58.045, 30.9, 
  8.696, 5.355, 15469.207, 10., 233.07, 8.51, 6.434, 34.635, 60.13, 2.705, 
  72.58, 0.737}, {"OWID_WRL", "", "World", "2021-05-12", 1.6045464*^8, 
  760060., 750011.857, 3.441663*^6, 13946., 13123.286, 20584.834, 97.509, 
  96.22, 441.533, 1.789, 1.684, 0.91, "", "", "", "", "", "", "", "", "", "", 
  "", "", "", "", "", "", "", 1.379295507*^9, 6.822757*^8, 3.36956559*^8, 
  2.6146039*^7, 2.2787902*^7, 17.7, 8.75, 4.32, 2923., "", 7.794798729*^9, 
  58.045, 30.9, 8.696, 5.355, 15469.207, 10., 233.07, 8.51, 6.434, 34.635, 
  60.13, 2.705, 72.58, 0.737}, {"OWID_WRL", "", "World", "2021-05-13", 
  1.61179904*^8, 725264., 729333.857, 3.455399*^6, 13736., 12992.143, 
  20677.879, 93.045, 93.567, 443.295, 1.762, 1.667, 0.9, "", "", "", "", "", 
  "", "", "", "", "", "", "", "", "", "", "", "", 1.406012534*^9, 
  6.89886581*^8, 3.43292958*^8, 2.6717027*^7, 2.3228642*^7, 18.04, 8.85, 4.4, 
  2980., "", 7.794798729*^9, 58.045, 30.9, 8.696, 5.355, 15469.207, 10., 
  233.07, 8.51, 6.434, 34.635, 60.13, 2.705, 72.58, 0.737}, 
 {"OWID_WRL", "", "World", "2021-05-14", 1.61897925*^8, 718021., 712993.143, 
  3.468469*^6, 13070., 12802.714, 20769.994, 92.115, 91.47, 444.972, 1.677, 
  1.642, 0.89, "", "", "", "", "", "", "", "", "", "", "", "", "", "", "", 
  "", "", 1.431798765*^9, 6.96979188*^8, 3.48375647*^8, 2.5786231*^7, 
  2.3150297*^7, 18.37, 8.94, 4.47, 2970., "", 7.794798729*^9, 58.045, 30.9, 
  8.696, 5.355, 15469.207, 10., 233.07, 8.51, 6.434, 34.635, 60.13, 2.705, 
  72.58, 0.737}, {"OWID_WRL", "", "World", "2021-05-15", 1.62525945*^8, 
  628020., 690463.286, 3.480667*^6, 12198., 12645.714, 20850.563, 80.569, 
  88.58, 446.537, 1.565, 1.622, 0.88, "", "", "", "", "", "", "", "", "", "", 
  "", "", "", "", "", "", "", 1.455087671*^9, 7.03239514*^8, 3.52919289*^8, 
  2.3288906*^7, 2.3662686*^7, 18.67, 9.02, 4.53, 3036., "", 7.794798729*^9, 
  58.045, 30.9, 8.696, 5.355, 15469.207, 10., 233.07, 8.51, 6.434, 34.635, 
  60.13, 2.705, 72.58, 0.737}, {"OWID_WRL", "", "World", "2021-05-16", 
  1.63074549*^8, 548604., 677181.429, 3.490721*^6, 10054., 12624., 20920.944, 
  70.381, 86.876, 447.827, 1.29, 1.62, 0.87, "", "", "", "", "", "", "", "", 
  "", "", "", "", "", "", "", "", "", 1.479338273*^9, 7.09514128*^8, 
  3.570616*^8, 2.4250602*^7, 2.4791427*^7, 18.98, 9.1, 4.58, 3181., "", 
  7.794798729*^9, 58.045, 30.9, 8.696, 5.355, 15469.207, 10., 233.07, 8.51, 
  6.434, 34.635, 60.13, 2.705, 72.58, 0.737}, 
 {"OWID_WRL", "", "World", "2021-05-17", 1.63614578*^8, 540029., 665494.857, 
  3.501925*^6, 11204., 12635.429, 20990.225, 69.281, 85.377, 449.264, 1.437, 
  1.621, 0.87, "", "", "", "", "", "", "", "", "", "", "", "", "", "", "", 
  "", "", 1.506188292*^9, 7.1692406*^8, 3.61417709*^8, 2.6850019*^7, 
  2.5384336*^7, 19.32, 9.2, 4.64, 3257., "", 7.794798729*^9, 58.045, 30.9, 
  8.696, 5.355, 15469.207, 10., 233.07, 8.51, 6.434, 34.635, 60.13, 2.705, 
  72.58, 0.737}, {"OWID_WRL", "", "World", "2021-05-18", 1.64237099*^8, 
  622521., 648931.286, 3.516125*^6, 14200., 12629.714, 21070.088, 79.864, 
  83.252, 451.086, 1.822, 1.62, 0.85, "", "", "", "", "", "", "", "", "", "", 
  "", "", "", "", "", "", "", 1.533499216*^9, 7.25196463*^8, 3.66532559*^8, 
  2.7310924*^7, 2.576425*^7, 19.67, 9.3, 4.7, 3305., "", 7.794798729*^9, 
  58.045, 30.9, 8.696, 5.355, 15469.207, 10., 233.07, 8.51, 6.434, 34.635, 
  60.13, 2.705, 72.58, 0.737}, {"OWID_WRL", "", "World", "2021-05-19", 
  1.64908717*^8, 671618., 636296.714, 3.529684*^6, 13559., 12574.429, 
  21156.251, 86.162, 81.631, 452.826, 1.739, 1.613, 0.84, "", "", "", "", "", 
  "", "", "", "", "", "", "", "", "", "", "", "", 1.560912081*^9, 
  7.33325327*^8, 3.71850317*^8, 2.7412865*^7, 2.5945225*^7, 20.03, 9.41, 
  4.77, 3329., "", 7.794798729*^9, 58.045, 30.9, 8.696, 5.355, 15469.207, 
  10., 233.07, 8.51, 6.434, 34.635, 60.13, 2.705, 72.58, 0.737}, 
 {"OWID_WRL", "", "World", "2021-05-20", 1.65188667*^8, 628617., 622490., 
  3.542738*^6, 13054., 12477., 21192.166, 80.646, 79.86, 454.5, 1.675, 1.601, 
  0.82, "", "", "", "", "", "", "", "", "", "", "", "", "", "", "", "", "", 
  1.595095582*^9, 7.43497074*^8, 3.78195709*^8, 3.4183501*^7, 2.7011864*^7, 
  20.46, 9.54, 4.85, 3465., "", 7.794798729*^9, 58.045, 30.9, 8.696, 5.355, 
  15469.207, 10., 233.07, 8.51, 6.434, 34.635, 60.13, 2.705, 72.58, 0.737}, 
 {"OWID_WRL", "", "World", "2021-05-21", 1.65814687*^8, 626020., 609347., 
  3.555746*^6, 13008., 12468.143, 21272.478, 80.313, 78.174, 456.169, 1.669, 
  1.6, 0.85, "", "", "", "", "", "", "", "", "", "", "", "", "", "", "", "", 
  "", 1.624207624*^9, 7.5034069*^8, 3.83484542*^8, 2.9112042*^7, 2.748698*^7, 
  20.84, 9.63, 4.92, 3526., "", 7.794798729*^9, 58.045, 30.9, 8.696, 5.355, 
  15469.207, 10., 233.07, 8.51, 6.434, 34.635, 60.13, 2.705, 72.58, 0.737}, 
 {"OWID_WRL", "", "World", "2021-05-22", 1.66392887*^8, 578200., 602229.857, 
  3.567276*^6, 11530., 12372.714, 21346.656, 74.178, 77.26, 457.648, 1.479, 
  1.587, 0.86, "", "", "", "", "", "", "", "", "", "", "", "", "", "", "", 
  "", "", 1.651570706*^9, 7.59466093*^8, 3.88471592*^8, 2.7363082*^7, 
  2.8069005*^7, 21.19, 9.74, 4.98, 3601., "", 7.794798729*^9, 58.045, 30.9, 
  8.696, 5.355, 15469.207, 10., 233.07, 8.51, 6.434, 34.635, 60.13, 2.705, 
  72.58, 0.737}, {"OWID_WRL", "", "World", "2021-05-23", 1.66869422*^8, 
  476535., 591934.286, 3.577029*^6, 9753., 12329.714, 21407.791, 61.135, 
  75.94, 458.899, 1.251, 1.582, 0.87, "", "", "", "", "", "", "", "", "", "", 
  "", "", "", "", "", "", "", 1.675339593*^9, 7.65676357*^8, 3.92327091*^8, 
  2.3768887*^7, 2.8000189*^7, 21.49, 9.82, 5.03, 3592., "", 7.794798729*^9, 
  58.045, 30.9, 8.696, 5.355, 15469.207, 10., 233.07, 8.51, 6.434, 34.635, 
  60.13, 2.705, 72.58, 0.737}, {"OWID_WRL", "", "World", "2021-05-24", 
  1.67323965*^8, 454543., 579722., 3.586076*^6, 9047., 12021.571, 21466.105, 
  58.314, 74.373, 460.06, 1.161, 1.542, 0.87, "", "", "", "", "", "", "", "", 
  "", "", "", "", "", "", "", "", "", 1.703997873*^9, 7.77208496*^8, 
  3.96492009*^8, 2.865828*^7, 2.8258512*^7, 21.86, 9.97, 5.09, 3625., "", 
  7.794798729*^9, 58.045, 30.9, 8.696, 5.355, 15469.207, 10., 233.07, 8.51, 
  6.434, 34.635, 60.13, 2.705, 72.58, 0.737}, 
 {"OWID_WRL", "", "World", "2021-05-25", 1.67856146*^8, 532181., 566816.286, 
  3.599256*^6, 13180., 11875.857, 21534.378, 68.274, 72.717, 461.751, 1.691, 
  1.524, 0.87, "", "", "", "", "", "", "", "", "", "", "", "", "", "", "", 
  "", "", 1.743709348*^9, 7.89747715*^8, 4.03817078*^8, 3.9711475*^7, 
  3.0030019*^7, 22.37, 10.13, 5.18, 3853., "", 7.794798729*^9, 58.045, 30.9, 
  8.696, 5.355, 15469.207, 10., 233.07, 8.51, 6.434, 34.635, 60.13, 2.705, 
  72.58, 0.737}, {"OWID_WRL", "", "World", "2021-05-26", 1.68424727*^8, 
  568581., 552096.714, 3.611979*^6, 12723., 11756.429, 21607.322, 72.944, 
  70.829, 463.383, 1.632, 1.508, 0.87, "", "", "", "", "", "", "", "", "", 
  "", "", "", "", "", "", "", "", 1.778998645*^9, 7.99683279*^8, 
  4.09082361*^8, 3.5289297*^7, 3.1155223*^7, 22.82, 10.26, 5.25, 3997., "", 
  7.794798729*^9, 58.045, 30.9, 8.696, 5.355, 15469.207, 10., 233.07, 8.51, 
  6.434, 34.635, 60.13, 2.705, 72.58, 0.737}, 
 {"OWID_WRL", "", "World", "2021-05-27", 1.68979456*^8, 554729., 541541.286, 
  3.625017*^6, 13038., 11754.143, 21678.489, 71.167, 69.475, 465.056, 1.673, 
  1.508, 0.87, "", "", "", "", "", "", "", "", "", "", "", "", "", "", "", 
  "", "", 1.811507795*^9, 8.0920803*^8, 4.14474023*^8, 3.250915*^7, 
  3.091603*^7, 23.24, 10.38, 5.32, 3966., "", 7.794798729*^9, 58.045, 30.9, 
  8.696, 5.355, 15469.207, 10., 233.07, 8.51, 6.434, 34.635, 60.13, 2.705, 
  72.58, 0.737}, {"OWID_WRL", "", "World", "2021-05-28", 1.69479741*^8, 
  500285., 523579.143, 3.636986*^6, 11969., 11605.714, 21742.671, 64.182, 
  67.17, 466.591, 1.536, 1.489, 0.87, "", "", "", "", "", "", "", "", "", "", 
  "", "", "", "", "", "", "", 1.845035248*^9, 8.1874447*^8, 4.19981533*^8, 
  3.3527453*^7, 3.1546803*^7, 23.67, 10.5, 5.39, 4047., "", 7.794798729*^9, 
  58.045, 30.9, 8.696, 5.355, 15469.207, 10., 233.07, 8.51, 6.434, 34.635, 
  60.13, 2.705, 72.58, 0.737}, {"OWID_WRL", "", "World", "2021-05-29", 
  1.69961055*^8, 481314., 509738.286, 3.647753*^6, 10767., 11496.714, 
  21804.419, 61.748, 65.395, 467.973, 1.381, 1.475, 0.86, "", "", "", "", "", 
  "", "", "", "", "", "", "", "", "", "", "", "", 1.876661784*^9, 
  8.2820588*^8, 4.23971579*^8, 3.1626536*^7, 3.2155868*^7, 24.08, 10.63, 
  5.44, 4125., "", 7.794798729*^9, 58.045, 30.9, 8.696, 5.355, 15469.207, 
  10., 233.07, 8.51, 6.434, 34.635, 60.13, 2.705, 72.58, 0.737}, 
 {"OWID_WRL", "", "World", "2021-05-30", 1.7035248*^8, 391425., 497579.714, 
  3.655869*^6, 8116., 11262.857, 21854.635, 50.216, 63.835, 469.014, 1.041, 
  1.445, 0.86, "", "", "", "", "", "", "", "", "", "", "", "", "", "", "", 
  "", "", 1.907002473*^9, 8.36063959*^8, 4.28157535*^8, 3.0340689*^7, 
  3.3094697*^7, 24.47, 10.73, 5.49, 4246., "", 7.794798729*^9, 58.045, 30.9, 
  8.696, 5.355, 15469.207, 10., 233.07, 8.51, 6.434, 34.635, 60.13, 2.705, 
  72.58, 0.737}, {"OWID_WRL", "", "World", "2021-05-31", 1.70731385*^8, 
  378905., 486774.286, 3.664577*^6, 8708., 11214.429, 21903.245, 48.61, 
  62.449, 470.131, 1.117, 1.439, 0.86, "", "", "", "", "", "", "", "", "", 
  "", "", "", "", "", "", "", "", 1.943274447*^9, 8.43849696*^8, 
  4.32748285*^8, 3.6271974*^7, 3.4182368*^7, 24.93, 10.83, 5.55, 4385., "", 
  7.794798729*^9, 58.045, 30.9, 8.696, 5.355, 15469.207, 10., 233.07, 8.51, 
  6.434, 34.635, 60.13, 2.705, 72.58, 0.737}, 
 {"OWID_WRL", "", "World", "2021-06-01", 1.7119511*^8, 463725., 476994.857, 
  3.679913*^6, 15336., 11522.429, 21962.736, 59.492, 61.194, 472.099, 1.967, 
  1.478, 0.86, "", "", "", "", "", "", "", "", "", "", "", "", "", "", "", 
  "", "", 1.982045336*^9, 8.55022001*^8, 4.39301067*^8, 3.8770889*^7, 
  3.4047998*^7, 25.43, 10.97, 5.64, 4368., "", 7.794798729*^9, 58.045, 30.9, 
  8.696, 5.355, 15469.207, 10., 233.07, 8.51, 6.434, 34.635, 60.13, 2.705, 
  72.58, 0.737}, {"OWID_WRL", "", "World", "2021-06-02", 1.71680812*^8, 
  485702., 465155., 3.691721*^6, 10887., 11260.143, 22025.047, 62.311, 
  59.675, 473.613, 1.397, 1.445, 0.86, "", "", "", "", "", "", "", "", "", 
  "", "", "", "", "", "", "", "", 2.021140948*^9, 8.65741879*^8, 
  4.44819755*^8, 3.9095612*^7, 3.4591758*^7, 25.93, 11.11, 5.71, 4438., "", 
  7.794798729*^9, 58.045, 30.9, 8.696, 5.355, 15469.207, 10., 233.07, 8.51, 
  6.434, 34.635, 60.13, 2.705, 72.58, 0.737}, 
 {"OWID_WRL", "", "World", "2021-06-03", 1.72169929*^8, 489117., 455781.857, 
  3.70163*^6, 9909., 10813.143, 22087.797, 62.749, 58.473, 474.885, 1.271, 
  1.387, 0.86, "", "", "", "", "", "", "", "", "", "", "", "", "", "", "", 
  "", "", 2.056121793*^9, 8.76583055*^8, 4.50130753*^8, 3.4980845*^7, 
  3.4944857*^7, 26.38, 11.25, 5.77, 4483., "", 7.794798729*^9, 58.045, 30.9, 
  8.696, 5.355, 15469.207, 10., 233.07, 8.51, 6.434, 34.635, 60.13, 2.705, 
  72.58, 0.737}, {"OWID_WRL", "", "World", "2021-06-04", 1.72589646*^8, 
  419717., 444272.143, 3.712569*^6, 10939., 10666., 22141.642, 53.846, 
  56.996, 476.288, 1.403, 1.368, 0.85, "", "", "", "", "", "", "", "", "", 
  "", "", "", "", "", "", "", "", 2.094131344*^9, 8.8857247*^8, 
  4.55225311*^8, 3.8009551*^7, 3.5585157*^7, 26.87, 11.4, 5.84, 4565., "", 
  7.794798729*^9, 58.045, 30.9, 8.696, 5.355, 15469.207, 10., 233.07, 8.51, 
  6.434, 34.635, 60.13, 2.705, 72.58, 0.737}, 
 {"OWID_WRL", "", "World", "2021-06-05", 1.72988007*^8, 398361., 432421.714, 
  3.721736*^6, 9167., 10437.429, 22192.748, 51.106, 55.476, 477.464, 1.176, 
  1.339, 0.85, "", "", "", "", "", "", "", "", "", "", "", "", "", "", "", 
  "", "", 2.12760959*^9, 8.99319943*^8, 4.59364002*^8, 3.3478246*^7, 
  3.5849687*^7, 27.3, 11.54, 5.89, 4599., "", 7.794798729*^9, 58.045, 30.9, 
  8.696, 5.355, 15469.207, 10., 233.07, 8.51, 6.434, 34.635, 60.13, 2.705, 
  72.58, 0.737}, {"OWID_WRL", "", "World", "2021-06-06", 1.73310648*^8, 
  322641., 422595.429, 3.728885*^6, 7149., 10299.286, 22234.14, 41.392, 
  54.215, 478.381, 0.917, 1.321, 0.85, "", "", "", "", "", "", "", "", "", 
  "", "", "", "", "", "", "", "", 2.157424238*^9, 9.10369597*^8, 
  4.63607367*^8, 2.9814648*^7, 3.5774538*^7, 27.68, 11.68, 5.95, 4590., "", 
  7.794798729*^9, 58.045, 30.9, 8.696, 5.355, 15469.207, 10., 233.07, 8.51, 
  6.434, 34.635, 60.13, 2.705, 72.58, 0.737}, 
 {"OWID_WRL", "", "World", "2021-06-07", 1.73631266*^8, 320618., 414268.714, 
  3.736961*^6, 8076., 10209., 22275.273, 41.132, 53.147, 479.417, 1.036, 
  1.31, "", "", "", "", "", "", "", "", "", "", "", "", "", "", "", "", "", 
  "", 2.184594264*^9, 9.17861352*^8, 4.67035736*^8, 2.7170026*^7, 
  3.447426*^7, 28.03, 11.78, 5.99, 4423., "", 7.794798729*^9, 58.045, 30.9, 
  8.696, 5.355, 15469.207, 10., 233.07, 8.51, 6.434, 34.635, 60.13, 2.705, 
  72.58, 0.737}, {"YEM", "Asia", "Yemen", "2020-04-10", 1., 1., "", "", "", 
  "", 0.034, 0.034, "", "", "", "", "", "", "", "", "", "", "", "", "", "", 
  "", "", "", "", "", "", "", "", "", "", "", "", "", "", "", "", "", 40.74, 
  2.9825968*^7, 53.508, 20.3, 2.922, 1.583, 1479.147, 18.8, 495.003, 5.35, 
  7.6, 29.2, 49.542, 0.7, 66.12, 0.47}, {"YEM", "Asia", "Yemen", 
  "2020-04-11", 1., 0., "", "", "", "", 0.034, 0., "", "", "", "", "", "", 
  "", "", "", "", "", "", "", "", "", "", "", "", "", "", "", "", "", "", "", 
  "", "", "", "", "", "", 40.74, 2.9825968*^7, 53.508, 20.3, 2.922, 1.583, 
  1479.147, 18.8, 495.003, 5.35, 7.6, 29.2, 49.542, 0.7, 66.12, 0.47}, 
 {"YEM", "Asia", "Yemen", "2020-04-12", 1., 0., "", "", "", "", 0.034, 0., 
  "", "", "", "", "", "", "", "", "", "", "", "", "", "", "", "", "", "", "", 
  "", "", "", "", "", "", "", "", "", "", "", "", 40.74, 2.9825968*^7, 
  53.508, 20.3, 2.922, 1.583, 1479.147, 18.8, 495.003, 5.35, 7.6, 29.2, 
  49.542, 0.7, 66.12, 0.47}, {"YEM", "Asia", "Yemen", "2020-04-13", 1., 0., 
  "", "", "", "", 0.034, 0., "", "", "", "", "", "", "", "", "", "", "", "", 
  "", "", "", "", "", "", "", "", "", "", "", "", "", "", "", "", "", "", "", 
  40.74, 2.9825968*^7, 53.508, 20.3, 2.922, 1.583, 1479.147, 18.8, 495.003, 
  5.35, 7.6, 29.2, 49.542, 0.7, 66.12, 0.47}, 
 {"YEM", "Asia", "Yemen", "2020-04-14", 1., 0., "", "", "", "", 0.034, 0., 
  "", "", "", "", "", "", "", "", "", "", "", "", "", "", "", "", "", "", "", 
  "", "", "", "", "", "", "", "", "", "", "", "", 40.74, 2.9825968*^7, 
  53.508, 20.3, 2.922, 1.583, 1479.147, 18.8, 495.003, 5.35, 7.6, 29.2, 
  49.542, 0.7, 66.12, 0.47}, {"YEM", "Asia", "Yemen", "2020-04-15", 1., 0., 
  0.143, "", "", 0., 0.034, 0., 0.005, "", "", 0., "", "", "", "", "", "", 
  "", "", "", "", "", "", "", "", "", "", "", "", "", "", "", "", "", "", "", 
  "", "", 40.74, 2.9825968*^7, 53.508, 20.3, 2.922, 1.583, 1479.147, 18.8, 
  495.003, 5.35, 7.6, 29.2, 49.542, 0.7, 66.12, 0.47}, 
 {"YEM", "Asia", "Yemen", "2020-04-16", 1., 0., 0.143, "", "", 0., 0.034, 0., 
  0.005, "", "", 0., "", "", "", "", "", "", "", "", "", "", "", "", "", "", 
  "", "", "", "", "", "", "", "", "", "", "", "", "", 40.74, 2.9825968*^7, 
  53.508, 20.3, 2.922, 1.583, 1479.147, 18.8, 495.003, 5.35, 7.6, 29.2, 
  49.542, 0.7, 66.12, 0.47}, {"YEM", "Asia", "Yemen", "2020-04-17", 1., 0., 
  0., "", "", 0., 0.034, 0., 0., "", "", 0., "", "", "", "", "", "", "", "", 
  "", "", "", "", "", "", "", "", "", "", "", "", "", "", "", "", "", "", "", 
  40.74, 2.9825968*^7, 53.508, 20.3, 2.922, 1.583, 1479.147, 18.8, 495.003, 
  5.35, 7.6, 29.2, 49.542, 0.7, 66.12, 0.47}, 
 {"YEM", "Asia", "Yemen", "2020-04-18", 1., 0., 0., "", "", 0., 0.034, 0., 
  0., "", "", 0., "", "", "", "", "", "", "", "", "", "", "", "", "", "", "", 
  "", "", "", "", "", "", "", "", "", "", "", "", 40.74, 2.9825968*^7, 
  53.508, 20.3, 2.922, 1.583, 1479.147, 18.8, 495.003, 5.35, 7.6, 29.2, 
  49.542, 0.7, 66.12, 0.47}, {"YEM", "Asia", "Yemen", "2020-04-19", 1., 0., 
  0., "", "", 0., 0.034, 0., 0., "", "", 0., "", "", "", "", "", "", "", "", 
  "", "", "", "", "", "", "", "", "", "", "", "", "", "", "", "", "", "", "", 
  40.74, 2.9825968*^7, 53.508, 20.3, 2.922, 1.583, 1479.147, 18.8, 495.003, 
  5.35, 7.6, 29.2, 49.542, 0.7, 66.12, 0.47}, 
 {"YEM", "Asia", "Yemen", "2020-04-20", 1., 0., 0., "", "", 0., 0.034, 0., 
  0., "", "", 0., "", "", "", "", "", "", "", "", "", "", "", "", "", "", "", 
  "", "", "", "", "", "", "", "", "", "", "", "", 40.74, 2.9825968*^7, 
  53.508, 20.3, 2.922, 1.583, 1479.147, 18.8, 495.003, 5.35, 7.6, 29.2, 
  49.542, 0.7, 66.12, 0.47}, {"YEM", "Asia", "Yemen", "2020-04-21", 1., 0., 
  0., "", "", 0., 0.034, 0., 0., "", "", 0., "", "", "", "", "", "", "", "", 
  "", "", "", "", "", "", "", "", "", "", "", "", "", "", "", "", "", "", "", 
  40.74, 2.9825968*^7, 53.508, 20.3, 2.922, 1.583, 1479.147, 18.8, 495.003, 
  5.35, 7.6, 29.2, 49.542, 0.7, 66.12, 0.47}, 
 {"YEM", "Asia", "Yemen", "2020-04-22", 1., 0., 0., "", "", 0., 0.034, 0., 
  0., "", "", 0., "", "", "", "", "", "", "", "", "", "", "", "", "", "", "", 
  "", "", "", "", "", "", "", "", "", "", "", "", 40.74, 2.9825968*^7, 
  53.508, 20.3, 2.922, 1.583, 1479.147, 18.8, 495.003, 5.35, 7.6, 29.2, 
  49.542, 0.7, 66.12, 0.47}, {"YEM", "Asia", "Yemen", "2020-04-23", 1., 0., 
  0., "", "", 0., 0.034, 0., 0., "", "", 0., "", "", "", "", "", "", "", "", 
  "", "", "", "", "", "", "", "", "", "", "", "", "", "", "", "", "", "", "", 
  40.74, 2.9825968*^7, 53.508, 20.3, 2.922, 1.583, 1479.147, 18.8, 495.003, 
  5.35, 7.6, 29.2, 49.542, 0.7, 66.12, 0.47}, 
 {"YEM", "Asia", "Yemen", "2020-04-24", 1., 0., 0., "", "", 0., 0.034, 0., 
  0., "", "", 0., "", "", "", "", "", "", "", "", "", "", "", "", "", "", "", 
  "", "", "", "", "", "", "", "", "", "", "", "", 40.74, 2.9825968*^7, 
  53.508, 20.3, 2.922, 1.583, 1479.147, 18.8, 495.003, 5.35, 7.6, 29.2, 
  49.542, 0.7, 66.12, 0.47}, {"YEM", "Asia", "Yemen", "2020-04-25", 1., 0., 
  0., "", "", 0., 0.034, 0., 0., "", "", 0., "", "", "", "", "", "", "", "", 
  "", "", "", "", "", "", "", "", "", "", "", "", "", "", "", "", "", "", "", 
  40.74, 2.9825968*^7, 53.508, 20.3, 2.922, 1.583, 1479.147, 18.8, 495.003, 
  5.35, 7.6, 29.2, 49.542, 0.7, 66.12, 0.47}, 
 {"YEM", "Asia", "Yemen", "2020-04-26", 1., 0., 0., "", "", 0., 0.034, 0., 
  0., "", "", 0., "", "", "", "", "", "", "", "", "", "", "", "", "", "", "", 
  "", "", "", "", "", "", "", "", "", "", "", "", 40.74, 2.9825968*^7, 
  53.508, 20.3, 2.922, 1.583, 1479.147, 18.8, 495.003, 5.35, 7.6, 29.2, 
  49.542, 0.7, 66.12, 0.47}, {"YEM", "Asia", "Yemen", "2020-04-27", 1., 0., 
  0., "", "", 0., 0.034, 0., 0., "", "", 0., "", "", "", "", "", "", "", "", 
  "", "", "", "", "", "", "", "", "", "", "", "", "", "", "", "", "", "", "", 
  40.74, 2.9825968*^7, 53.508, 20.3, 2.922, 1.583, 1479.147, 18.8, 495.003, 
  5.35, 7.6, 29.2, 49.542, 0.7, 66.12, 0.47}, 
 {"YEM", "Asia", "Yemen", "2020-04-28", 1., 0., 0., "", "", 0., 0.034, 0., 
  0., "", "", 0., "", "", "", "", "", "", "", "", "", "", "", "", "", "", "", 
  "", "", "", "", "", "", "", "", "", "", "", "", 40.74, 2.9825968*^7, 
  53.508, 20.3, 2.922, 1.583, 1479.147, 18.8, 495.003, 5.35, 7.6, 29.2, 
  49.542, 0.7, 66.12, 0.47}, {"YEM", "Asia", "Yemen", "2020-04-29", 6., 5., 
  0.714, "", "", 0., 0.201, 0.168, 0.024, "", "", 0., "", "", "", "", "", "", 
  "", "", "", "", "", "", "", "", "", "", "", "", "", "", "", "", "", "", "", 
  "", "", 40.74, 2.9825968*^7, 53.508, 20.3, 2.922, 1.583, 1479.147, 18.8, 
  495.003, 5.35, 7.6, 29.2, 49.542, 0.7, 66.12, 0.47}, 
 {"YEM", "Asia", "Yemen", "2020-04-30", 6., 0., 0.714, 2., 2., 0.286, 0.201, 
  0., 0.024, 0.067, 0.067, 0.01, "", "", "", "", "", "", "", "", "", "", "", 
  "", "", "", "", "", "", "", "", "", "", "", "", "", "", "", "", 52.78, 
  2.9825968*^7, 53.508, 20.3, 2.922, 1.583, 1479.147, 18.8, 495.003, 5.35, 
  7.6, 29.2, 49.542, 0.7, 66.12, 0.47}, {"YEM", "Asia", "Yemen", 
  "2020-05-01", 7., 1., 0.857, 2., 0., 0.286, 0.235, 0.034, 0.029, 0.067, 0., 
  0.01, "", "", "", "", "", "", "", "", "", "", "", "", "", "", "", "", "", 
  "", "", "", "", "", "", "", "", "", "", 58.33, 2.9825968*^7, 53.508, 20.3, 
  2.922, 1.583, 1479.147, 18.8, 495.003, 5.35, 7.6, 29.2, 49.542, 0.7, 66.12, 
  0.47}, {"YEM", "Asia", "Yemen", "2020-05-02", 10., 3., 1.286, 2., 0., 
  0.286, 0.335, 0.101, 0.043, 0.067, 0., 0.01, "", "", "", "", "", "", "", 
  "", "", "", "", "", "", "", "", "", "", "", "", "", "", "", "", "", "", "", 
  "", 58.33, 2.9825968*^7, 53.508, 20.3, 2.922, 1.583, 1479.147, 18.8, 
  495.003, 5.35, 7.6, 29.2, 49.542, 0.7, 66.12, 0.47}, 
 {"YEM", "Asia", "Yemen", "2020-05-03", 10., 0., 1.286, 2., 0., 0.286, 0.335, 
  0., 0.043, 0.067, 0., 0.01, "", "", "", "", "", "", "", "", "", "", "", "", 
  "", "", "", "", "", "", "", "", "", "", "", "", "", "", "", 58.33, 
  2.9825968*^7, 53.508, 20.3, 2.922, 1.583, 1479.147, 18.8, 495.003, 5.35, 
  7.6, 29.2, 49.542, 0.7, 66.12, 0.47}, {"YEM", "Asia", "Yemen", 
  "2020-05-04", 12., 2., 1.571, 2., 0., 0.286, 0.402, 0.067, 0.053, 0.067, 
  0., 0.01, "", "", "", "", "", "", "", "", "", "", "", "", "", "", "", "", 
  "", "", "", "", "", "", "", "", "", "", "", 58.33, 2.9825968*^7, 53.508, 
  20.3, 2.922, 1.583, 1479.147, 18.8, 495.003, 5.35, 7.6, 29.2, 49.542, 0.7, 
  66.12, 0.47}, {"YEM", "Asia", "Yemen", "2020-05-05", 21., 9., 2.857, 3., 
  1., 0.429, 0.704, 0.302, 0.096, 0.101, 0.034, 0.014, "", "", "", "", "", 
  "", "", "", "", "", "", "", "", "", "", "", "", "", "", "", "", "", "", "", 
  "", "", "", 56.48, 2.9825968*^7, 53.508, 20.3, 2.922, 1.583, 1479.147, 
  18.8, 495.003, 5.35, 7.6, 29.2, 49.542, 0.7, 66.12, 0.47}, 
 {"YEM", "Asia", "Yemen", "2020-05-06", 25., 4., 2.714, 5., 2., 0.714, 0.838, 
  0.134, 0.091, 0.168, 0.067, 0.024, "", "", "", "", "", "", "", "", "", "", 
  "", "", "", "", "", "", "", "", "", "", "", "", "", "", "", "", "", 56.48, 
  2.9825968*^7, 53.508, 20.3, 2.922, 1.583, 1479.147, 18.8, 495.003, 5.35, 
  7.6, 29.2, 49.542, 0.7, 66.12, 0.47}, {"YEM", "Asia", "Yemen", 
  "2020-05-07", 25., 0., 2.714, 5., 0., 0.429, 0.838, 0., 0.091, 0.168, 0., 
  0.014, "", "", "", "", "", "", "", "", "", "", "", "", "", "", "", "", "", 
  "", "", "", "", "", "", "", "", "", "", 56.48, 2.9825968*^7, 53.508, 20.3, 
  2.922, 1.583, 1479.147, 18.8, 495.003, 5.35, 7.6, 29.2, 49.542, 0.7, 66.12, 
  0.47}, {"YEM", "Asia", "Yemen", "2020-05-08", 34., 9., 3.857, 5., 0., 
  0.429, 1.14, 0.302, 0.129, 0.168, 0., 0.014, "", "", "", "", "", "", "", 
  "", "", "", "", "", "", "", "", "", "", "", "", "", "", "", "", "", "", "", 
  "", 56.48, 2.9825968*^7, 53.508, 20.3, 2.922, 1.583, 1479.147, 18.8, 
  495.003, 5.35, 7.6, 29.2, 49.542, 0.7, 66.12, 0.47}, 
 {"YEM", "Asia", "Yemen", "2020-05-09", 34., 0., 3.429, 7., 2., 0.714, 1.14, 
  0., 0.115, 0.235, 0.067, 0.024, "", "", "", "", "", "", "", "", "", "", "", 
  "", "", "", "", "", "", "", "", "", "", "", "", "", "", "", "", 56.48, 
  2.9825968*^7, 53.508, 20.3, 2.922, 1.583, 1479.147, 18.8, 495.003, 5.35, 
  7.6, 29.2, 49.542, 0.7, 66.12, 0.47}, {"YEM", "Asia", "Yemen", 
  "2020-05-10", 51., 17., 5.857, 8., 1., 0.857, 1.71, 0.57, 0.196, 0.268, 
  0.034, 0.029, "", "", "", "", "", "", "", "", "", "", "", "", "", "", "", 
  "", "", "", "", "", "", "", "", "", "", "", "", 56.48, 2.9825968*^7, 
  53.508, 20.3, 2.922, 1.583, 1479.147, 18.8, 495.003, 5.35, 7.6, 29.2, 
  49.542, 0.7, 66.12, 0.47}, {"YEM", "Asia", "Yemen", "2020-05-11", 56., 5., 
  6.286, 9., 1., 1., 1.878, 0.168, 0.211, 0.302, 0.034, 0.034, "", "", "", 
  "", "", "", "", "", "", "", "", "", "", "", "", "", "", "", "", "", "", "", 
  "", "", "", "", "", 56.48, 2.9825968*^7, 53.508, 20.3, 2.922, 1.583, 
  1479.147, 18.8, 495.003, 5.35, 7.6, 29.2, 49.542, 0.7, 66.12, 0.47}, 
 {"YEM", "Asia", "Yemen", "2020-05-12", 65., 9., 6.286, 10., 1., 1., 2.179, 
  0.302, 0.211, 0.335, 0.034, 0.034, "", "", "", "", "", "", "", "", "", "", 
  "", "", "", "", "", "", "", "", "", "", "", "", "", "", "", "", "", 56.48, 
  2.9825968*^7, 53.508, 20.3, 2.922, 1.583, 1479.147, 18.8, 495.003, 5.35, 
  7.6, 29.2, 49.542, 0.7, 66.12, 0.47}, {"YEM", "Asia", "Yemen", 
  "2020-05-13", 70., 5., 6.429, 12., 2., 1., 2.347, 0.168, 0.216, 0.402, 
  0.067, 0.034, "", "", "", "", "", "", "", "", "", "", "", "", "", "", "", 
  "", "", "", "", "", "", "", "", "", "", "", "", 56.48, 2.9825968*^7, 
  53.508, 20.3, 2.922, 1.583, 1479.147, 18.8, 495.003, 5.35, 7.6, 29.2, 
  49.542, 0.7, 66.12, 0.47}, {"YEM", "Asia", "Yemen", "2020-05-14", 85., 15., 
  8.571, 12., 0., 1., 2.85, 0.503, 0.287, 0.402, 0., 0.034, "", "", "", "", 
  "", "", "", "", "", "", "", "", "", "", "", "", "", "", "", "", "", "", "", 
  "", "", "", "", 56.48, 2.9825968*^7, 53.508, 20.3, 2.922, 1.583, 1479.147, 
  18.8, 495.003, 5.35, 7.6, 29.2, 49.542, 0.7, 66.12, 0.47}, 
 {"YEM", "Asia", "Yemen", "2020-05-15", 106., 21., 10.286, 15., 3., 1.429, 
  3.554, 0.704, 0.345, 0.503, 0.101, 0.048, "", "", "", "", "", "", "", "", 
  "", "", "", "", "", "", "", "", "", "", "", "", "", "", "", "", "", "", "", 
  56.48, 2.9825968*^7, 53.508, 20.3, 2.922, 1.583, 1479.147, 18.8, 495.003, 
  5.35, 7.6, 29.2, 49.542, 0.7, 66.12, 0.47}, 
 {"YEM", "Asia", "Yemen", "2020-05-16", 122., 16., 12.571, 18., 3., 1.571, 
  4.09, 0.536, 0.421, 0.604, 0.101, 0.053, 1.16, "", "", "", "", "", "", "", 
  "", "", "", "", "", "", "", "", "", "", "", "", "", "", "", "", "", "", "", 
  56.48, 2.9825968*^7, 53.508, 20.3, 2.922, 1.583, 1479.147, 18.8, 495.003, 
  5.35, 7.6, 29.2, 49.542, 0.7, 66.12, 0.47}, 
 {"YEM", "Asia", "Yemen", "2020-05-17", 128., 6., 11., 20., 2., 1.714, 4.292, 
  0.201, 0.369, 0.671, 0.067, 0.057, 1.15, "", "", "", "", "", "", "", "", 
  "", "", "", "", "", "", "", "", "", "", "", "", "", "", "", "", "", "", 
  56.48, 2.9825968*^7, 53.508, 20.3, 2.922, 1.583, 1479.147, 18.8, 495.003, 
  5.35, 7.6, 29.2, 49.542, 0.7, 66.12, 0.47}, 
 {"YEM", "Asia", "Yemen", "2020-05-18", 130., 2., 10.571, 20., 0., 1.571, 
  4.359, 0.067, 0.354, 0.671, 0., 0.053, 1.15, "", "", "", "", "", "", "", 
  "", "", "", "", "", "", "", "", "", "", "", "", "", "", "", "", "", "", "", 
  56.48, 2.9825968*^7, 53.508, 20.3, 2.922, 1.583, 1479.147, 18.8, 495.003, 
  5.35, 7.6, 29.2, 49.542, 0.7, 66.12, 0.47}, 
 {"YEM", "Asia", "Yemen", "2020-05-19", 167., 37., 14.571, 28., 8., 2.571, 
  5.599, 1.241, 0.489, 0.939, 0.268, 0.086, 1.15, "", "", "", "", "", "", "", 
  "", "", "", "", "", "", "", "", "", "", "", "", "", "", "", "", "", "", "", 
  56.48, 2.9825968*^7, 53.508, 20.3, 2.922, 1.583, 1479.147, 18.8, 495.003, 
  5.35, 7.6, 29.2, 49.542, 0.7, 66.12, 0.47}, 
 {"YEM", "Asia", "Yemen", "2020-05-20", 180., 13., 15.714, 29., 1., 2.429, 
  6.035, 0.436, 0.527, 0.972, 0.034, 0.081, 1.14, "", "", "", "", "", "", "", 
  "", "", "", "", "", "", "", "", "", "", "", "", "", "", "", "", "", "", "", 
  56.48, 2.9825968*^7, 53.508, 20.3, 2.922, 1.583, 1479.147, 18.8, 495.003, 
  5.35, 7.6, 29.2, 49.542, 0.7, 66.12, 0.47}, 
 {"YEM", "Asia", "Yemen", "2020-05-21", 193., 13., 15.429, 33., 4., 3., 
  6.471, 0.436, 0.517, 1.106, 0.134, 0.101, 1.14, "", "", "", "", "", "", "", 
  "", "", "", "", "", "", "", "", "", "", "", "", "", "", "", "", "", "", "", 
  56.48, 2.9825968*^7, 53.508, 20.3, 2.922, 1.583, 1479.147, 18.8, 495.003, 
  5.35, 7.6, 29.2, 49.542, 0.7, 66.12, 0.47}, 
 {"YEM", "Asia", "Yemen", "2020-05-22", 205., 12., 14.143, 33., 0., 2.571, 
  6.873, 0.402, 0.474, 1.106, 0., 0.086, 1.14, "", "", "", "", "", "", "", 
  "", "", "", "", "", "", "", "", "", "", "", "", "", "", "", "", "", "", "", 
  56.48, 2.9825968*^7, 53.508, 20.3, 2.922, 1.583, 1479.147, 18.8, 495.003, 
  5.35, 7.6, 29.2, 49.542, 0.7, 66.12, 0.47}, 
 {"YEM", "Asia", "Yemen", "2020-05-23", 212., 7., 12.857, 39., 6., 3., 7.108, 
  0.235, 0.431, 1.308, 0.201, 0.101, 1.13, "", "", "", "", "", "", "", "", 
  "", "", "", "", "", "", "", "", "", "", "", "", "", "", "", "", "", "", 
  56.48, 2.9825968*^7, 53.508, 20.3, 2.922, 1.583, 1479.147, 18.8, 495.003, 
  5.35, 7.6, 29.2, 49.542, 0.7, 66.12, 0.47}, 
 {"YEM", "Asia", "Yemen", "2020-05-24", 222., 10., 13.429, 42., 3., 3.143, 
  7.443, 0.335, 0.45, 1.408, 0.101, 0.105, 1.14, "", "", "", "", "", "", "", 
  "", "", "", "", "", "", "", "", "", "", "", "", "", "", "", "", "", "", "", 
  56.48, 2.9825968*^7, 53.508, 20.3, 2.922, 1.583, 1479.147, 18.8, 495.003, 
  5.35, 7.6, 29.2, 49.542, 0.7, 66.12, 0.47}, 
 {"YEM", "Asia", "Yemen", "2020-05-25", 233., 11., 14.714, 44., 2., 3.429, 
  7.812, 0.369, 0.493, 1.475, 0.067, 0.115, 1.14, "", "", "", "", "", "", "", 
  "", "", "", "", "", "", "", "", "", "", "", "", "", "", "", "", "", "", "", 
  56.48, 2.9825968*^7, 53.508, 20.3, 2.922, 1.583, 1479.147, 18.8, 495.003, 
  5.35, 7.6, 29.2, 49.542, 0.7, 66.12, 0.47}, 
 {"YEM", "Asia", "Yemen", "2020-05-26", 249., 16., 11.714, 49., 5., 3., 
  8.348, 0.536, 0.393, 1.643, 0.168, 0.101, 1.15, "", "", "", "", "", "", "", 
  "", "", "", "", "", "", "", "", "", "", "", "", "", "", "", "", "", "", "", 
  56.48, 2.9825968*^7, 53.508, 20.3, 2.922, 1.583, 1479.147, 18.8, 495.003, 
  5.35, 7.6, 29.2, 49.542, 0.7, 66.12, 0.47}, 
 {"YEM", "Asia", "Yemen", "2020-05-27", 255., 6., 10.714, 53., 4., 3.429, 
  8.55, 0.201, 0.359, 1.777, 0.134, 0.115, 1.16, "", "", "", "", "", "", "", 
  "", "", "", "", "", "", "", "", "", "", "", "", "", "", "", "", "", "", "", 
  56.48, 2.9825968*^7, 53.508, 20.3, 2.922, 1.583, 1479.147, 18.8, 495.003, 
  5.35, 7.6, 29.2, 49.542, 0.7, 66.12, 0.47}, 
 {"YEM", "Asia", "Yemen", "2020-05-28", 278., 23., 12.143, 57., 4., 3.429, 
  9.321, 0.771, 0.407, 1.911, 0.134, 0.115, 1.18, "", "", "", "", "", "", "", 
  "", "", "", "", "", "", "", "", "", "", "", "", "", "", "", "", "", "", "", 
  58.33, 2.9825968*^7, 53.508, 20.3, 2.922, 1.583, 1479.147, 18.8, 495.003, 
  5.35, 7.6, 29.2, 49.542, 0.7, 66.12, 0.47}, 
 {"YEM", "Asia", "Yemen", "2020-05-29", 283., 5., 11.143, 65., 8., 4.571, 
  9.488, 0.168, 0.374, 2.179, 0.268, 0.153, 1.19, "", "", "", "", "", "", "", 
  "", "", "", "", "", "", "", "", "", "", "", "", "", "", "", "", "", "", "", 
  58.33, 2.9825968*^7, 53.508, 20.3, 2.922, 1.583, 1479.147, 18.8, 495.003, 
  5.35, 7.6, 29.2, 49.542, 0.7, 66.12, 0.47}, 
 {"YEM", "Asia", "Yemen", "2020-05-30", 310., 27., 14., 77., 12., 5.429, 
  10.394, 0.905, 0.469, 2.582, 0.402, 0.182, 1.21, "", "", "", "", "", "", 
  "", "", "", "", "", "", "", "", "", "", "", "", "", "", "", "", "", "", "", 
  "", 58.33, 2.9825968*^7, 53.508, 20.3, 2.922, 1.583, 1479.147, 18.8, 
  495.003, 5.35, 7.6, 29.2, 49.542, 0.7, 66.12, 0.47}, 
 {"YEM", "Asia", "Yemen", "2020-05-31", 323., 13., 14.429, 80., 3., 5.429, 
  10.829, 0.436, 0.484, 2.682, 0.101, 0.182, 1.22, "", "", "", "", "", "", 
  "", "", "", "", "", "", "", "", "", "", "", "", "", "", "", "", "", "", "", 
  "", 58.33, 2.9825968*^7, 53.508, 20.3, 2.922, 1.583, 1479.147, 18.8, 
  495.003, 5.35, 7.6, 29.2, 49.542, 0.7, 66.12, 0.47}, 
 {"YEM", "Asia", "Yemen", "2020-06-01", 354., 31., 17.286, 84., 4., 5.714, 
  11.869, 1.039, 0.58, 2.816, 0.134, 0.192, 1.22, "", "", "", "", "", "", "", 
  "", "", "", "", "", "", "", "", "", "", "", "", "", "", "", "", "", "", "", 
  58.33, 2.9825968*^7, 53.508, 20.3, 2.922, 1.583, 1479.147, 18.8, 495.003, 
  5.35, 7.6, 29.2, 49.542, 0.7, 66.12, 0.47}, 
 {"YEM", "Asia", "Yemen", "2020-06-02", 399., 45., 21.429, 87., 3., 5.429, 
  13.378, 1.509, 0.718, 2.917, 0.101, 0.182, 1.22, "", "", "", "", "", "", 
  "", "", "", "", "", "", "", "", "", "", "", "", "", "", "", "", "", "", "", 
  "", 58.33, 2.9825968*^7, 53.508, 20.3, 2.922, 1.583, 1479.147, 18.8, 
  495.003, 5.35, 7.6, 29.2, 49.542, 0.7, 66.12, 0.47}, 
 {"YEM", "Asia", "Yemen", "2020-06-03", 419., 20., 23.429, 95., 8., 6., 
  14.048, 0.671, 0.786, 3.185, 0.268, 0.201, 1.21, "", "", "", "", "", "", 
  "", "", "", "", "", "", "", "", "", "", "", "", "", "", "", "", "", "", "", 
  "", 58.33, 2.9825968*^7, 53.508, 20.3, 2.922, 1.583, 1479.147, 18.8, 
  495.003, 5.35, 7.6, 29.2, 49.542, 0.7, 66.12, 0.47}, 
 {"YEM", "Asia", "Yemen", "2020-06-04", 453., 34., 25., 103., 8., 6.571, 
  15.188, 1.14, 0.838, 3.453, 0.268, 0.22, 1.21, "", "", "", "", "", "", "", 
  "", "", "", "", "", "", "", "", "", "", "", "", "", "", "", "", "", "", "", 
  58.33, 2.9825968*^7, 53.508, 20.3, 2.922, 1.583, 1479.147, 18.8, 495.003, 
  5.35, 7.6, 29.2, 49.542, 0.7, 66.12, 0.47}, 
 {"YEM", "Asia", "Yemen", "2020-06-05", 469., 16., 26.571, 111., 8., 6.571, 
  15.725, 0.536, 0.891, 3.722, 0.268, 0.22, 1.2, "", "", "", "", "", "", "", 
  "", "", "", "", "", "", "", "", "", "", "", "", "", "", "", "", "", "", "", 
  58.33, 2.9825968*^7, 53.508, 20.3, 2.922, 1.583, 1479.147, 18.8, 495.003, 
  5.35, 7.6, 29.2, 49.542, 0.7, 66.12, 0.47}, 
 {"YEM", "Asia", "Yemen", "2020-06-06", 482., 13., 24.571, 111., 0., 4.857, 
  16.16, 0.436, 0.824, 3.722, 0., 0.163, 1.19, "", "", "", "", "", "", "", 
  "", "", "", "", "", "", "", "", "", "", "", "", "", "", "", "", "", "", "", 
  58.33, 2.9825968*^7, 53.508, 20.3, 2.922, 1.583, 1479.147, 18.8, 495.003, 
  5.35, 7.6, 29.2, 49.542, 0.7, 66.12, 0.47}, 
 {"YEM", "Asia", "Yemen", "2020-06-07", 484., 2., 23., 112., 1., 4.571, 
  16.227, 0.067, 0.771, 3.755, 0.034, 0.153, 1.19, "", "", "", "", "", "", 
  "", "", "", "", "", "", "", "", "", "", "", "", "", "", "", "", "", "", "", 
  "", 58.33, 2.9825968*^7, 53.508, 20.3, 2.922, 1.583, 1479.147, 18.8, 
  495.003, 5.35, 7.6, 29.2, 49.542, 0.7, 66.12, 0.47}, 
 {"YEM", "Asia", "Yemen", "2020-06-08", 496., 12., 20.286, 112., 0., 4., 
  16.63, 0.402, 0.68, 3.755, 0., 0.134, 1.19, "", "", "", "", "", "", "", "", 
  "", "", "", "", "", "", "", "", "", "", "", "", "", "", "", "", "", "", 
  58.33, 2.9825968*^7, 53.508, 20.3, 2.922, 1.583, 1479.147, 18.8, 495.003, 
  5.35, 7.6, 29.2, 49.542, 0.7, 66.12, 0.47}, 
 {"YEM", "Asia", "Yemen", "2020-06-09", 524., 28., 17.857, 127., 15., 5.714, 
  17.569, 0.939, 0.599, 4.258, 0.503, 0.192, 1.2, "", "", "", "", "", "", "", 
  "", "", "", "", "", "", "", "", "", "", "", "", "", "", "", "", "", "", "", 
  58.33, 2.9825968*^7, 53.508, 20.3, 2.922, 1.583, 1479.147, 18.8, 495.003, 
  5.35, 7.6, 29.2, 49.542, 0.7, 66.12, 0.47}, 
 {"YEM", "Asia", "Yemen", "2020-06-10", 560., 36., 20.143, 129., 2., 4.857, 
  18.776, 1.207, 0.675, 4.325, 0.067, 0.163, 1.22, "", "", "", "", "", "", 
  "", "", "", "", "", "", "", "", "", "", "", "", "", "", "", "", "", "", "", 
  "", 58.33, 2.9825968*^7, 53.508, 20.3, 2.922, 1.583, 1479.147, 18.8, 
  495.003, 5.35, 7.6, 29.2, 49.542, 0.7, 66.12, 0.47}, 
 {"YEM", "Asia", "Yemen", "2020-06-11", 591., 31., 19.714, 136., 7., 4.714, 
  19.815, 1.039, 0.661, 4.56, 0.235, 0.158, 1.22, "", "", "", "", "", "", "", 
  "", "", "", "", "", "", "", "", "", "", "", "", "", "", "", "", "", "", "", 
  58.33, 2.9825968*^7, 53.508, 20.3, 2.922, 1.583, 1479.147, 18.8, 495.003, 
  5.35, 7.6, 29.2, 49.542, 0.7, 66.12, 0.47}, 
 {"YEM", "Asia", "Yemen", "2020-06-12", 632., 41., 23.286, 139., 3., 4., 
  21.19, 1.375, 0.781, 4.66, 0.101, 0.134, 1.22, "", "", "", "", "", "", "", 
  "", "", "", "", "", "", "", "", "", "", "", "", "", "", "", "", "", "", "", 
  58.33, 2.9825968*^7, 53.508, 20.3, 2.922, 1.583, 1479.147, 18.8, 495.003, 
  5.35, 7.6, 29.2, 49.542, 0.7, 66.12, 0.47}, 
 {"YEM", "Asia", "Yemen", "2020-06-13", 705., 73., 31.857, 160., 21., 7., 
  23.637, 2.448, 1.068, 5.364, 0.704, 0.235, 1.22, "", "", "", "", "", "", 
  "", "", "", "", "", "", "", "", "", "", "", "", "", "", "", "", "", "", "", 
  "", 58.33, 2.9825968*^7, 53.508, 20.3, 2.922, 1.583, 1479.147, 18.8, 
  495.003, 5.35, 7.6, 29.2, 49.542, 0.7, 66.12, 0.47}, 
 {"YEM", "Asia", "Yemen", "2020-06-14", 728., 23., 34.857, 164., 4., 7.429, 
  24.408, 0.771, 1.169, 5.499, 0.134, 0.249, 1.2, "", "", "", "", "", "", "", 
  "", "", "", "", "", "", "", "", "", "", "", "", "", "", "", "", "", "", "", 
  58.33, 2.9825968*^7, 53.508, 20.3, 2.922, 1.583, 1479.147, 18.8, 495.003, 
  5.35, 7.6, 29.2, 49.542, 0.7, 66.12, 0.47}, 
 {"YEM", "Asia", "Yemen", "2020-06-15", 844., 116., 49.714, 208., 44., 
  13.714, 28.297, 3.889, 1.667, 6.974, 1.475, 0.46, 1.18, "", "", "", "", "", 
  "", "", "", "", "", "", "", "", "", "", "", "", "", "", "", "", "", "", "", 
  "", "", 58.33, 2.9825968*^7, 53.508, 20.3, 2.922, 1.583, 1479.147, 18.8, 
  495.003, 5.35, 7.6, 29.2, 49.542, 0.7, 66.12, 0.47}, 
 {"YEM", "Asia", "Yemen", "2020-06-16", 885., 41., 51.571, 214., 6., 12.429, 
  29.672, 1.375, 1.729, 7.175, 0.201, 0.417, 1.14, "", "", "", "", "", "", 
  "", "", "", "", "", "", "", "", "", "", "", "", "", "", "", "", "", "", "", 
  "", 58.33, 2.9825968*^7, 53.508, 20.3, 2.922, 1.583, 1479.147, 18.8, 
  495.003, 5.35, 7.6, 29.2, 49.542, 0.7, 66.12, 0.47}, 
 {"YEM", "Asia", "Yemen", "2020-06-17", 902., 17., 48.857, 244., 30., 16.429, 
  30.242, 0.57, 1.638, 8.181, 1.006, 0.551, 1.11, "", "", "", "", "", "", "", 
  "", "", "", "", "", "", "", "", "", "", "", "", "", "", "", "", "", "", "", 
  58.33, 2.9825968*^7, 53.508, 20.3, 2.922, 1.583, 1479.147, 18.8, 495.003, 
  5.35, 7.6, 29.2, 49.542, 0.7, 66.12, 0.47}, 
 {"YEM", "Asia", "Yemen", "2020-06-18", 909., 7., 45.429, 248., 4., 16., 
  30.477, 0.235, 1.523, 8.315, 0.134, 0.536, 1.08, "", "", "", "", "", "", 
  "", "", "", "", "", "", "", "", "", "", "", "", "", "", "", "", "", "", "", 
  "", 58.33, 2.9825968*^7, 53.508, 20.3, 2.922, 1.583, 1479.147, 18.8, 
  495.003, 5.35, 7.6, 29.2, 49.542, 0.7, 66.12, 0.47}, 
 {"YEM", "Asia", "Yemen", "2020-06-19", 919., 10., 41., 251., 3., 16., 
  30.812, 0.335, 1.375, 8.415, 0.101, 0.536, 1.06, "", "", "", "", "", "", 
  "", "", "", "", "", "", "", "", "", "", "", "", "", "", "", "", "", "", "", 
  "", 58.33, 2.9825968*^7, 53.508, 20.3, 2.922, 1.583, 1479.147, 18.8, 
  495.003, 5.35, 7.6, 29.2, 49.542, 0.7, 66.12, 0.47}, 
 {"YEM", "Asia", "Yemen", "2020-06-20", 922., 3., 31., 254., 3., 13.429, 
  30.913, 0.101, 1.039, 8.516, 0.101, 0.45, 1.04, "", "", "", "", "", "", "", 
  "", "", "", "", "", "", "", "", "", "", "", "", "", "", "", "", "", "", "", 
  58.33, 2.9825968*^7, 53.508, 20.3, 2.922, 1.583, 1479.147, 18.8, 495.003, 
  5.35, 7.6, 29.2, 49.542, 0.7, 66.12, 0.47}, 
 {"YEM", "Asia", "Yemen", "2020-06-21", 941., 19., 30.429, 256., 2., 13.143, 
  31.55, 0.637, 1.02, 8.583, 0.067, 0.441, 1.03, "", "", "", "", "", "", "", 
  "", "", "", "", "", "", "", "", "", "", "", "", "", "", "", "", "", "", "", 
  58.33, 2.9825968*^7, 53.508, 20.3, 2.922, 1.583, 1479.147, 18.8, 495.003, 
  5.35, 7.6, 29.2, 49.542, 0.7, 66.12, 0.47}, 
 {"YEM", "Asia", "Yemen", "2020-06-22", 967., 26., 17.571, 257., 1., 7., 
  32.421, 0.872, 0.589, 8.617, 0.034, 0.235, 1.03, "", "", "", "", "", "", 
  "", "", "", "", "", "", "", "", "", "", "", "", "", "", "", "", "", "", "", 
  "", 58.33, 2.9825968*^7, 53.508, 20.3, 2.922, 1.583, 1479.147, 18.8, 
  495.003, 5.35, 7.6, 29.2, 49.542, 0.7, 66.12, 0.47}, 
 {"YEM", "Asia", "Yemen", "2020-06-23", 992., 25., 15.286, 261., 4., 6.714, 
  33.26, 0.838, 0.512, 8.751, 0.134, 0.225, 1.02, "", "", "", "", "", "", "", 
  "", "", "", "", "", "", "", "", "", "", "", "", "", "", "", "", "", "", "", 
  58.33, 2.9825968*^7, 53.508, 20.3, 2.922, 1.583, 1479.147, 18.8, 495.003, 
  5.35, 7.6, 29.2, 49.542, 0.7, 66.12, 0.47}, 
 {"YEM", "Asia", "Yemen", "2020-06-24", 1015., 23., 16.143, 274., 13., 4.286, 
  34.031, 0.771, 0.541, 9.187, 0.436, 0.144, 1.02, "", "", "", "", "", "", 
  "", "", "", "", "", "", "", "", "", "", "", "", "", "", "", "", "", "", "", 
  "", 58.33, 2.9825968*^7, 53.508, 20.3, 2.922, 1.583, 1479.147, 18.8, 
  495.003, 5.35, 7.6, 29.2, 49.542, 0.7, 66.12, 0.47}, 
 {"YEM", "Asia", "Yemen", "2020-06-25", 1076., 61., 23.857, 288., 14., 5.714, 
  36.076, 2.045, 0.8, 9.656, 0.469, 0.192, 1.02, "", "", "", "", "", "", "", 
  "", "", "", "", "", "", "", "", "", "", "", "", "", "", "", "", "", "", "", 
  58.33, 2.9825968*^7, 53.508, 20.3, 2.922, 1.583, 1479.147, 18.8, 495.003, 
  5.35, 7.6, 29.2, 49.542, 0.7, 66.12, 0.47}, 
 {"YEM", "Asia", "Yemen", "2020-06-26", 1089., 13., 24.286, 293., 5., 6., 
  36.512, 0.436, 0.814, 9.824, 0.168, 0.201, 1., "", "", "", "", "", "", "", 
  "", "", "", "", "", "", "", "", "", "", "", "", "", "", "", "", "", "", "", 
  58.33, 2.9825968*^7, 53.508, 20.3, 2.922, 1.583, 1479.147, 18.8, 495.003, 
  5.35, 7.6, 29.2, 49.542, 0.7, 66.12, 0.47}, 
 {"YEM", "Asia", "Yemen", "2020-06-27", 1103., 14., 25.857, 296., 3., 6., 
  36.981, 0.469, 0.867, 9.924, 0.101, 0.201, 0.99, "", "", "", "", "", "", 
  "", "", "", "", "", "", "", "", "", "", "", "", "", "", "", "", "", "", "", 
  "", 58.33, 2.9825968*^7, 53.508, 20.3, 2.922, 1.583, 1479.147, 18.8, 
  495.003, 5.35, 7.6, 29.2, 49.542, 0.7, 66.12, 0.47}, 
 {"YEM", "Asia", "Yemen", "2020-06-28", 1118., 15., 25.286, 302., 6., 6.571, 
  37.484, 0.503, 0.848, 10.125, 0.201, 0.22, 0.99, "", "", "", "", "", "", 
  "", "", "", "", "", "", "", "", "", "", "", "", "", "", "", "", "", "", "", 
  "", 58.33, 2.9825968*^7, 53.508, 20.3, 2.922, 1.583, 1479.147, 18.8, 
  495.003, 5.35, 7.6, 29.2, 49.542, 0.7, 66.12, 0.47}, 
 {"YEM", "Asia", "Yemen", "2020-06-29", 1128., 10., 23., 304., 2., 6.714, 
  37.819, 0.335, 0.771, 10.192, 0.067, 0.225, 0.98, "", "", "", "", "", "", 
  "", "", "", "", "", "", "", "", "", "", "", "", "", "", "", "", "", "", "", 
  "", 58.33, 2.9825968*^7, 53.508, 20.3, 2.922, 1.583, 1479.147, 18.8, 
  495.003, 5.35, 7.6, 29.2, 49.542, 0.7, 66.12, 0.47}, 
 {"YEM", "Asia", "Yemen", "2020-06-30", 1158., 30., 23.714, 312., 8., 7.286, 
  38.825, 1.006, 0.795, 10.461, 0.268, 0.244, 0.98, "", "", "", "", "", "", 
  "", "", "", "", "", "", "", "", "", "", "", "", "", "", "", "", "", "", "", 
  "", 58.33, 2.9825968*^7, 53.508, 20.3, 2.922, 1.583, 1479.147, 18.8, 
  495.003, 5.35, 7.6, 29.2, 49.542, 0.7, 66.12, 0.47}, 
 {"YEM", "Asia", "Yemen", "2020-07-01", 1190., 32., 25., 318., 6., 6.286, 
  39.898, 1.073, 0.838, 10.662, 0.201, 0.211, 0.98, "", "", "", "", "", "", 
  "", "", "", "", "", "", "", "", "", "", "", "", "", "", "", "", "", "", "", 
  "", 58.33, 2.9825968*^7, 53.508, 20.3, 2.922, 1.583, 1479.147, 18.8, 
  495.003, 5.35, 7.6, 29.2, 49.542, 0.7, 66.12, 0.47}, 
 {"YEM", "Asia", "Yemen", "2020-07-02", 1221., 31., 20.714, 325., 7., 5.286, 
  40.937, 1.039, 0.695, 10.897, 0.235, 0.177, 0.98, "", "", "", "", "", "", 
  "", "", "", "", "", "", "", "", "", "", "", "", "", "", "", "", "", "", "", 
  "", 58.33, 2.9825968*^7, 53.508, 20.3, 2.922, 1.583, 1479.147, 18.8, 
  495.003, 5.35, 7.6, 29.2, 49.542, 0.7, 66.12, 0.47}, 
 {"YEM", "Asia", "Yemen", "2020-07-03", 1240., 19., 21.571, 335., 10., 6., 
  41.575, 0.637, 0.723, 11.232, 0.335, 0.201, 0.98, "", "", "", "", "", "", 
  "", "", "", "", "", "", "", "", "", "", "", "", "", "", "", "", "", "", "", 
  "", 58.33, 2.9825968*^7, 53.508, 20.3, 2.922, 1.583, 1479.147, 18.8, 
  495.003, 5.35, 7.6, 29.2, 49.542, 0.7, 66.12, 0.47}, 
 {"YEM", "Asia", "Yemen", "2020-07-04", 1248., 8., 20.714, 337., 2., 5.857, 
  41.843, 0.268, 0.695, 11.299, 0.067, 0.196, 0.97, "", "", "", "", "", "", 
  "", "", "", "", "", "", "", "", "", "", "", "", "", "", "", "", "", "", "", 
  "", 58.33, 2.9825968*^7, 53.508, 20.3, 2.922, 1.583, 1479.147, 18.8, 
  495.003, 5.35, 7.6, 29.2, 49.542, 0.7, 66.12, 0.47}, 
 {"YEM", "Asia", "Yemen", "2020-07-05", 1265., 17., 21., 338., 1., 5.143, 
  42.413, 0.57, 0.704, 11.332, 0.034, 0.172, 0.97, "", "", "", "", "", "", 
  "", "", "", "", "", "", "", "", "", "", "", "", "", "", "", "", "", "", "", 
  "", 58.33, 2.9825968*^7, 53.508, 20.3, 2.922, 1.583, 1479.147, 18.8, 
  495.003, 5.35, 7.6, 29.2, 49.542, 0.7, 66.12, 0.47}, 
 {"YEM", "Asia", "Yemen", "2020-07-06", 1290., 25., 23.143, 345., 7., 5.857, 
  43.251, 0.838, 0.776, 11.567, 0.235, 0.196, 0.97, "", "", "", "", "", "", 
  "", "", "", "", "", "", "", "", "", "", "", "", "", "", "", "", "", "", "", 
  "", 58.33, 2.9825968*^7, 53.508, 20.3, 2.922, 1.583, 1479.147, 18.8, 
  495.003, 5.35, 7.6, 29.2, 49.542, 0.7, 66.12, 0.47}, 
 {"YEM", "Asia", "Yemen", "2020-07-07", 1297., 7., 19.857, 348., 3., 5.143, 
  43.486, 0.235, 0.666, 11.668, 0.101, 0.172, 0.97, "", "", "", "", "", "", 
  "", "", "", "", "", "", "", "", "", "", "", "", "", "", "", "", "", "", "", 
  "", 58.33, 2.9825968*^7, 53.508, 20.3, 2.922, 1.583, 1479.147, 18.8, 
  495.003, 5.35, 7.6, 29.2, 49.542, 0.7, 66.12, 0.47}, 
 {"YEM", "Asia", "Yemen", "2020-07-08", 1318., 21., 18.286, 351., 3., 4.714, 
  44.19, 0.704, 0.613, 11.768, 0.101, 0.158, 0.98, "", "", "", "", "", "", 
  "", "", "", "", "", "", "", "", "", "", "", "", "", "", "", "", "", "", "", 
  "", 58.33, 2.9825968*^7, 53.508, 20.3, 2.922, 1.583, 1479.147, 18.8, 
  495.003, 5.35, 7.6, 29.2, 49.542, 0.7, 66.12, 0.47}, 
 {"YEM", "Asia", "Yemen", "2020-07-09", 1356., 38., 19.286, 361., 10., 5.143, 
  45.464, 1.274, 0.647, 12.104, 0.335, 0.172, 0.99, "", "", "", "", "", "", 
  "", "", "", "", "", "", "", "", "", "", "", "", "", "", "", "", "", "", "", 
  "", 58.33, 2.9825968*^7, 53.508, 20.3, 2.922, 1.583, 1479.147, 18.8, 
  495.003, 5.35, 7.6, 29.2, 49.542, 0.7, 66.12, 0.47}, 
 {"YEM", "Asia", "Yemen", "2020-07-10", 1380., 24., 20., 364., 3., 4.143, 
  46.268, 0.805, 0.671, 12.204, 0.101, 0.139, 0.99, "", "", "", "", "", "", 
  "", "", "", "", "", "", "", "", "", "", "", "", "", "", "", "", "", "", "", 
  "", 58.33, 2.9825968*^7, 53.508, 20.3, 2.922, 1.583, 1479.147, 18.8, 
  495.003, 5.35, 7.6, 29.2, 49.542, 0.7, 66.12, 0.47}, 
 {"YEM", "Asia", "Yemen", "2020-07-11", 1389., 9., 20.143, 365., 1., 4., 
  46.57, 0.302, 0.675, 12.238, 0.034, 0.134, 0.99, "", "", "", "", "", "", 
  "", "", "", "", "", "", "", "", "", "", "", "", "", "", "", "", "", "", "", 
  "", 58.33, 2.9825968*^7, 53.508, 20.3, 2.922, 1.583, 1479.147, 18.8, 
  495.003, 5.35, 7.6, 29.2, 49.542, 0.7, 66.12, 0.47}, 
 {"YEM", "Asia", "Yemen", "2020-07-12", 1465., 76., 28.571, 417., 52., 
  11.286, 49.118, 2.548, 0.958, 13.981, 1.743, 0.378, 0.99, "", "", "", "", 
  "", "", "", "", "", "", "", "", "", "", "", "", "", "", "", "", "", "", "", 
  "", "", "", 58.33, 2.9825968*^7, 53.508, 20.3, 2.922, 1.583, 1479.147, 
  18.8, 495.003, 5.35, 7.6, 29.2, 49.542, 0.7, 66.12, 0.47}, 
 {"YEM", "Asia", "Yemen", "2020-07-13", 1498., 33., 29.714, 424., 7., 11.286, 
  50.225, 1.106, 0.996, 14.216, 0.235, 0.378, 0.97, "", "", "", "", "", "", 
  "", "", "", "", "", "", "", "", "", "", "", "", "", "", "", "", "", "", "", 
  "", 31.48, 2.9825968*^7, 53.508, 20.3, 2.922, 1.583, 1479.147, 18.8, 
  495.003, 5.35, 7.6, 29.2, 49.542, 0.7, 66.12, 0.47}, 
 {"YEM", "Asia", "Yemen", "2020-07-14", 1516., 18., 31.286, 429., 5., 11.571, 
  50.828, 0.604, 1.049, 14.383, 0.168, 0.388, 0.94, "", "", "", "", "", "", 
  "", "", "", "", "", "", "", "", "", "", "", "", "", "", "", "", "", "", "", 
  "", 31.48, 2.9825968*^7, 53.508, 20.3, 2.922, 1.583, 1479.147, 18.8, 
  495.003, 5.35, 7.6, 29.2, 49.542, 0.7, 66.12, 0.47}, 
 {"YEM", "Asia", "Yemen", "2020-07-15", 1526., 10., 29.714, 433., 4., 11.714, 
  51.163, 0.335, 0.996, 14.518, 0.134, 0.393, 0.92, "", "", "", "", "", "", 
  "", "", "", "", "", "", "", "", "", "", "", "", "", "", "", "", "", "", "", 
  "", 31.48, 2.9825968*^7, 53.508, 20.3, 2.922, 1.583, 1479.147, 18.8, 
  495.003, 5.35, 7.6, 29.2, 49.542, 0.7, 66.12, 0.47}, 
 {"YEM", "Asia", "Yemen", "2020-07-16", 1552., 26., 28., 438., 5., 11., 
  52.035, 0.872, 0.939, 14.685, 0.168, 0.369, 0.91, "", "", "", "", "", "", 
  "", "", "", "", "", "", "", "", "", "", "", "", "", "", "", "", "", "", "", 
  "", 31.48, 2.9825968*^7, 53.508, 20.3, 2.922, 1.583, 1479.147, 18.8, 
  495.003, 5.35, 7.6, 29.2, 49.542, 0.7, 66.12, 0.47}, 
 {"YEM", "Asia", "Yemen", "2020-07-17", 1576., 24., 28., 440., 2., 10.857, 
  52.84, 0.805, 0.939, 14.752, 0.067, 0.364, 0.9, "", "", "", "", "", "", "", 
  "", "", "", "", "", "", "", "", "", "", "", "", "", "", "", "", "", "", "", 
  31.48, 2.9825968*^7, 53.508, 20.3, 2.922, 1.583, 1479.147, 18.8, 495.003, 
  5.35, 7.6, 29.2, 49.542, 0.7, 66.12, 0.47}, 
 {"YEM", "Asia", "Yemen", "2020-07-18", 1581., 5., 27.429, 443., 3., 11.143, 
  53.008, 0.168, 0.92, 14.853, 0.101, 0.374, 0.88, "", "", "", "", "", "", 
  "", "", "", "", "", "", "", "", "", "", "", "", "", "", "", "", "", "", "", 
  "", 31.48, 2.9825968*^7, 53.508, 20.3, 2.922, 1.583, 1479.147, 18.8, 
  495.003, 5.35, 7.6, 29.2, 49.542, 0.7, 66.12, 0.47}, 
 {"YEM", "Asia", "Yemen", "2020-07-19", 1606., 25., 20.143, 445., 2., 4., 
  53.846, 0.838, 0.675, 14.92, 0.067, 0.134, 0.87, "", "", "", "", "", "", 
  "", "", "", "", "", "", "", "", "", "", "", "", "", "", "", "", "", "", "", 
  "", 31.48, 2.9825968*^7, 53.508, 20.3, 2.922, 1.583, 1479.147, 18.8, 
  495.003, 5.35, 7.6, 29.2, 49.542, 0.7, 66.12, 0.47}, 
 {"YEM", "Asia", "Yemen", "2020-07-20", 1619., 13., 17.286, 447., 2., 3.286, 
  54.282, 0.436, 0.58, 14.987, 0.067, 0.11, 0.86, "", "", "", "", "", "", "", 
  "", "", "", "", "", "", "", "", "", "", "", "", "", "", "", "", "", "", "", 
  31.48, 2.9825968*^7, 53.508, 20.3, 2.922, 1.583, 1479.147, 18.8, 495.003, 
  5.35, 7.6, 29.2, 49.542, 0.7, 66.12, 0.47}, 
 {"YEM", "Asia", "Yemen", "2020-07-21", 1629., 10., 16.143, 456., 9., 3.857, 
  54.617, 0.335, 0.541, 15.289, 0.302, 0.129, 0.85, "", "", "", "", "", "", 
  "", "", "", "", "", "", "", "", "", "", "", "", "", "", "", "", "", "", "", 
  "", 31.48, 2.9825968*^7, 53.508, 20.3, 2.922, 1.583, 1479.147, 18.8, 
  495.003, 5.35, 7.6, 29.2, 49.542, 0.7, 66.12, 0.47}, 
 {"YEM", "Asia", "Yemen", "2020-07-22", 1640., 11., 16.286, 458., 2., 3.571, 
  54.986, 0.369, 0.546, 15.356, 0.067, 0.12, 0.84, "", "", "", "", "", "", 
  "", "", "", "", "", "", "", "", "", "", "", "", "", "", "", "", "", "", "", 
  "", 31.48, 2.9825968*^7, 53.508, 20.3, 2.922, 1.583, 1479.147, 18.8, 
  495.003, 5.35, 7.6, 29.2, 49.542, 0.7, 66.12, 0.47}, 
 {"YEM", "Asia", "Yemen", "2020-07-23", 1654., 14., 14.571, 461., 3., 3.286, 
  55.455, 0.469, 0.489, 15.456, 0.101, 0.11, 0.84, "", "", "", "", "", "", 
  "", "", "", "", "", "", "", "", "", "", "", "", "", "", "", "", "", "", "", 
  "", 31.48, 2.9825968*^7, 53.508, 20.3, 2.922, 1.583, 1479.147, 18.8, 
  495.003, 5.35, 7.6, 29.2, 49.542, 0.7, 66.12, 0.47}, 
 {"YEM", "Asia", "Yemen", "2020-07-24", 1674., 20., 14., 469., 8., 4.143, 
  56.126, 0.671, 0.469, 15.725, 0.268, 0.139, 0.83, "", "", "", "", "", "", 
  "", "", "", "", "", "", "", "", "", "", "", "", "", "", "", "", "", "", "", 
  "", 31.48, 2.9825968*^7, 53.508, 20.3, 2.922, 1.583, 1479.147, 18.8, 
  495.003, 5.35, 7.6, 29.2, 49.542, 0.7, 66.12, 0.47}, 
 {"YEM", "Asia", "Yemen", "2020-07-25", 1674., 0., 13.286, 474., 5., 4.429, 
  56.126, 0., 0.445, 15.892, 0.168, 0.148, 0.83, "", "", "", "", "", "", "", 
  "", "", "", "", "", "", "", "", "", "", "", "", "", "", "", "", "", "", "", 
  31.48, 2.9825968*^7, 53.508, 20.3, 2.922, 1.583, 1479.147, 18.8, 495.003, 
  5.35, 7.6, 29.2, 49.542, 0.7, 66.12, 0.47}, 
 {"YEM", "Asia", "Yemen", "2020-07-26", 1681., 7., 10.714, 479., 5., 4.857, 
  56.36, 0.235, 0.359, 16.06, 0.168, 0.163, 0.83, "", "", "", "", "", "", "", 
  "", "", "", "", "", "", "", "", "", "", "", "", "", "", "", "", "", "", "", 
  31.48, 2.9825968*^7, 53.508, 20.3, 2.922, 1.583, 1479.147, 18.8, 495.003, 
  5.35, 7.6, 29.2, 49.542, 0.7, 66.12, 0.47}, 
 {"YEM", "Asia", "Yemen", "2020-07-27", 1691., 10., 10.286, 483., 4., 5.143, 
  56.696, 0.335, 0.345, 16.194, 0.134, 0.172, 0.83, "", "", "", "", "", "", 
  "", "", "", "", "", "", "", "", "", "", "", "", "", "", "", "", "", "", "", 
  "", 31.48, 2.9825968*^7, 53.508, 20.3, 2.922, 1.583, 1479.147, 18.8, 
  495.003, 5.35, 7.6, 29.2, 49.542, 0.7, 66.12, 0.47}, 
 {"YEM", "Asia", "Yemen", "2020-07-28", 1703., 12., 10.571, 484., 1., 4., 
  57.098, 0.402, 0.354, 16.227, 0.034, 0.134, 0.83, "", "", "", "", "", "", 
  "", "", "", "", "", "", "", "", "", "", "", "", "", "", "", "", "", "", "", 
  "", 31.48, 2.9825968*^7, 53.508, 20.3, 2.922, 1.583, 1479.147, 18.8, 
  495.003, 5.35, 7.6, 29.2, 49.542, 0.7, 66.12, 0.47}, 
 {"YEM", "Asia", "Yemen", "2020-07-29", 1711., 8., 10.143, 485., 1., 3.857, 
  57.366, 0.268, 0.34, 16.261, 0.034, 0.129, 0.84, "", "", "", "", "", "", 
  "", "", "", "", "", "", "", "", "", "", "", "", "", "", "", "", "", "", "", 
  "", 31.48, 2.9825968*^7, 53.508, 20.3, 2.922, 1.583, 1479.147, 18.8, 
  495.003, 5.35, 7.6, 29.2, 49.542, 0.7, 66.12, 0.47}, 
 {"YEM", "Asia", "Yemen", "2020-07-30", 1726., 15., 10.286, 487., 2., 3.714, 
  57.869, 0.503, 0.345, 16.328, 0.067, 0.125, 0.85, "", "", "", "", "", "", 
  "", "", "", "", "", "", "", "", "", "", "", "", "", "", "", "", "", "", "", 
  "", 31.48, 2.9825968*^7, 53.508, 20.3, 2.922, 1.583, 1479.147, 18.8, 
  495.003, 5.35, 7.6, 29.2, 49.542, 0.7, 66.12, 0.47}, 
 {"YEM", "Asia", "Yemen", "2020-07-31", 1728., 2., 7.714, 493., 6., 3.429, 
  57.936, 0.067, 0.259, 16.529, 0.201, 0.115, 0.85, "", "", "", "", "", "", 
  "", "", "", "", "", "", "", "", "", "", "", "", "", "", "", "", "", "", "", 
  "", 31.48, 2.9825968*^7, 53.508, 20.3, 2.922, 1.583, 1479.147, 18.8, 
  495.003, 5.35, 7.6, 29.2, 49.542, 0.7, 66.12, 0.47}, 
 {"YEM", "Asia", "Yemen", "2020-08-01", 1730., 2., 8., 494., 1., 2.857, 
  58.003, 0.067, 0.268, 16.563, 0.034, 0.096, 0.86, "", "", "", "", "", "", 
  "", "", "", "", "", "", "", "", "", "", "", "", "", "", "", "", "", "", "", 
  "", 31.48, 2.9825968*^7, 53.508, 20.3, 2.922, 1.583, 1479.147, 18.8, 
  495.003, 5.35, 7.6, 29.2, 49.542, 0.7, 66.12, 0.47}, 
 {"YEM", "Asia", "Yemen", "2020-08-02", 1734., 4., 7.571, 497., 3., 2.571, 
  58.137, 0.134, 0.254, 16.663, 0.101, 0.086, 0.88, "", "", "", "", "", "", 
  "", "", "", "", "", "", "", "", "", "", "", "", "", "", "", "", "", "", "", 
  "", 31.48, 2.9825968*^7, 53.508, 20.3, 2.922, 1.583, 1479.147, 18.8, 
  495.003, 5.35, 7.6, 29.2, 49.542, 0.7, 66.12, 0.47}, 
 {"YEM", "Asia", "Yemen", "2020-08-03", 1734., 0., 6.143, 499., 2., 2.286, 
  58.137, 0., 0.206, 16.73, 0.067, 0.077, 0.89, "", "", "", "", "", "", "", 
  "", "", "", "", "", "", "", "", "", "", "", "", "", "", "", "", "", "", "", 
  31.48, 2.9825968*^7, 53.508, 20.3, 2.922, 1.583, 1479.147, 18.8, 495.003, 
  5.35, 7.6, 29.2, 49.542, 0.7, 66.12, 0.47}, 
 {"YEM", "Asia", "Yemen", "2020-08-04", 1760., 26., 8.143, 506., 7., 3.143, 
  59.009, 0.872, 0.273, 16.965, 0.235, 0.105, 0.92, "", "", "", "", "", "", 
  "", "", "", "", "", "", "", "", "", "", "", "", "", "", "", "", "", "", "", 
  "", 31.48, 2.9825968*^7, 53.508, 20.3, 2.922, 1.583, 1479.147, 18.8, 
  495.003, 5.35, 7.6, 29.2, 49.542, 0.7, 66.12, 0.47}, 
 {"YEM", "Asia", "Yemen", "2020-08-05", 1763., 3., 7.429, 508., 2., 3.286, 
  59.11, 0.101, 0.249, 17.032, 0.067, 0.11, 0.93, "", "", "", "", "", "", "", 
  "", "", "", "", "", "", "", "", "", "", "", "", "", "", "", "", "", "", "", 
  31.48, 2.9825968*^7, 53.508, 20.3, 2.922, 1.583, 1479.147, 18.8, 495.003, 
  5.35, 7.6, 29.2, 49.542, 0.7, 66.12, 0.47}, 
 {"YEM", "Asia", "Yemen", "2020-08-06", 1768., 5., 6., 508., 0., 3., 59.277, 
  0.168, 0.201, 17.032, 0., 0.101, 0.94, "", "", "", "", "", "", "", "", "", 
  "", "", "", "", "", "", "", "", "", "", "", "", "", "", "", "", "", 31.48, 
  2.9825968*^7, 53.508, 20.3, 2.922, 1.583, 1479.147, 18.8, 495.003, 5.35, 
  7.6, 29.2, 49.542, 0.7, 66.12, 0.47}, {"YEM", "Asia", "Yemen", 
  "2020-08-07", 1796., 28., 9.714, 512., 4., 2.714, 60.216, 0.939, 0.326, 
  17.166, 0.134, 0.091, 0.96, "", "", "", "", "", "", "", "", "", "", "", "", 
  "", "", "", "", "", "", "", "", "", "", "", "", "", "", 31.48, 
  2.9825968*^7, 53.508, 20.3, 2.922, 1.583, 1479.147, 18.8, 495.003, 5.35, 
  7.6, 29.2, 49.542, 0.7, 66.12, 0.47}, {"YEM", "Asia", "Yemen", 
  "2020-08-08", 1797., 1., 9.571, 512., 0., 2.571, 60.25, 0.034, 0.321, 
  17.166, 0., 0.086, 0.96, "", "", "", "", "", "", "", "", "", "", "", "", 
  "", "", "", "", "", "", "", "", "", "", "", "", "", "", 31.48, 
  2.9825968*^7, 53.508, 20.3, 2.922, 1.583, 1479.147, 18.8, 495.003, 5.35, 
  7.6, 29.2, 49.542, 0.7, 66.12, 0.47}, {"YEM", "Asia", "Yemen", 
  "2020-08-09", 1804., 7., 10., 515., 3., 2.571, 60.484, 0.235, 0.335, 
  17.267, 0.101, 0.086, 0.96, "", "", "", "", "", "", "", "", "", "", "", "", 
  "", "", "", "", "", "", "", "", "", "", "", "", "", "", 31.48, 
  2.9825968*^7, 53.508, 20.3, 2.922, 1.583, 1479.147, 18.8, 495.003, 5.35, 
  7.6, 29.2, 49.542, 0.7, 66.12, 0.47}, {"YEM", "Asia", "Yemen", 
  "2020-08-10", 1832., 28., 14., 518., 3., 2.714, 61.423, 0.939, 0.469, 
  17.367, 0.101, 0.091, 0.97, "", "", "", "", "", "", "", "", "", "", "", "", 
  "", "", "", "", "", "", "", "", "", "", "", "", "", "", 31.48, 
  2.9825968*^7, 53.508, 20.3, 2.922, 1.583, 1479.147, 18.8, 495.003, 5.35, 
  7.6, 29.2, 49.542, 0.7, 66.12, 0.47}, {"YEM", "Asia", "Yemen", 
  "2020-08-11", 1831., -1., 10.143, 523., 5., 2.429, 61.389, -0.034, 0.34, 
  17.535, 0.168, 0.081, 0.95, "", "", "", "", "", "", "", "", "", "", "", "", 
  "", "", "", "", "", "", "", "", "", "", "", "", "", "", 31.48, 
  2.9825968*^7, 53.508, 20.3, 2.922, 1.583, 1479.147, 18.8, 495.003, 5.35, 
  7.6, 29.2, 49.542, 0.7, 66.12, 0.47}, {"YEM", "Asia", "Yemen", 
  "2020-08-12", 1841., 10., 11.143, 528., 5., 2.857, 61.725, 0.335, 0.374, 
  17.703, 0.168, 0.096, 0.94, "", "", "", "", "", "", "", "", "", "", "", "", 
  "", "", "", "", "", "", "", "", "", "", "", "", "", "", 31.48, 
  2.9825968*^7, 53.508, 20.3, 2.922, 1.583, 1479.147, 18.8, 495.003, 5.35, 
  7.6, 29.2, 49.542, 0.7, 66.12, 0.47}, {"YEM", "Asia", "Yemen", 
  "2020-08-13", 1847., 6., 11.286, 528., 0., 2.857, 61.926, 0.201, 0.378, 
  17.703, 0., 0.096, 0.93, "", "", "", "", "", "", "", "", "", "", "", "", 
  "", "", "", "", "", "", "", "", "", "", "", "", "", "", 31.48, 
  2.9825968*^7, 53.508, 20.3, 2.922, 1.583, 1479.147, 18.8, 495.003, 5.35, 
  7.6, 29.2, 49.542, 0.7, 66.12, 0.47}, {"YEM", "Asia", "Yemen", 
  "2020-08-14", 1858., 11., 8.857, 528., 0., 2.286, 62.295, 0.369, 0.297, 
  17.703, 0., 0.077, 0.92, "", "", "", "", "", "", "", "", "", "", "", "", 
  "", "", "", "", "", "", "", "", "", "", "", "", "", "", 31.48, 
  2.9825968*^7, 53.508, 20.3, 2.922, 1.583, 1479.147, 18.8, 495.003, 5.35, 
  7.6, 29.2, 49.542, 0.7, 66.12, 0.47}, {"YEM", "Asia", "Yemen", 
  "2020-08-15", 1858., 0., 8.714, 528., 0., 2.286, 62.295, 0., 0.292, 17.703, 
  0., 0.077, 0.91, "", "", "", "", "", "", "", "", "", "", "", "", "", "", 
  "", "", "", "", "", "", "", "", "", "", "", "", 31.48, 2.9825968*^7, 
  53.508, 20.3, 2.922, 1.583, 1479.147, 18.8, 495.003, 5.35, 7.6, 29.2, 
  49.542, 0.7, 66.12, 0.47}, {"YEM", "Asia", "Yemen", "2020-08-16", 1869., 
  11., 9.286, 530., 2., 2.143, 62.664, 0.369, 0.311, 17.77, 0.067, 0.072, 
  0.9, "", "", "", "", "", "", "", "", "", "", "", "", "", "", "", "", "", 
  "", "", "", "", "", "", "", "", "", 31.48, 2.9825968*^7, 53.508, 20.3, 
  2.922, 1.583, 1479.147, 18.8, 495.003, 5.35, 7.6, 29.2, 49.542, 0.7, 66.12, 
  0.47}, {"YEM", "Asia", "Yemen", "2020-08-17", 1869., 0., 5.286, 535., 5., 
  2.429, 62.664, 0., 0.177, 17.937, 0.168, 0.081, 0.89, "", "", "", "", "", 
  "", "", "", "", "", "", "", "", "", "", "", "", "", "", "", "", "", "", "", 
  "", "", 31.48, 2.9825968*^7, 53.508, 20.3, 2.922, 1.583, 1479.147, 18.8, 
  495.003, 5.35, 7.6, 29.2, 49.542, 0.7, 66.12, 0.47}, 
 {"YEM", "Asia", "Yemen", "2020-08-18", 1889., 20., 8.286, 537., 2., 2., 
  63.334, 0.671, 0.278, 18.004, 0.067, 0.067, 0.89, "", "", "", "", "", "", 
  "", "", "", "", "", "", "", "", "", "", "", "", "", "", "", "", "", "", "", 
  "", 31.48, 2.9825968*^7, 53.508, 20.3, 2.922, 1.583, 1479.147, 18.8, 
  495.003, 5.35, 7.6, 29.2, 49.542, 0.7, 66.12, 0.47}, 
 {"YEM", "Asia", "Yemen", "2020-08-19", 1892., 3., 7.286, 539., 2., 1.571, 
  63.435, 0.101, 0.244, 18.072, 0.067, 0.053, 0.88, "", "", "", "", "", "", 
  "", "", "", "", "", "", "", "", "", "", "", "", "", "", "", "", "", "", "", 
  "", 31.48, 2.9825968*^7, 53.508, 20.3, 2.922, 1.583, 1479.147, 18.8, 
  495.003, 5.35, 7.6, 29.2, 49.542, 0.7, 66.12, 0.47}, 
 {"YEM", "Asia", "Yemen", "2020-08-20", 1899., 7., 7.429, 541., 2., 1.857, 
  63.669, 0.235, 0.249, 18.139, 0.067, 0.062, 0.87, "", "", "", "", "", "", 
  "", "", "", "", "", "", "", "", "", "", "", "", "", "", "", "", "", "", "", 
  "", 31.48, 2.9825968*^7, 53.508, 20.3, 2.922, 1.583, 1479.147, 18.8, 
  495.003, 5.35, 7.6, 29.2, 49.542, 0.7, 66.12, 0.47}, 
 {"YEM", "Asia", "Yemen", "2020-08-21", 1906., 7., 6.857, 542., 1., 2., 
  63.904, 0.235, 0.23, 18.172, 0.034, 0.067, 0.86, "", "", "", "", "", "", 
  "", "", "", "", "", "", "", "", "", "", "", "", "", "", "", "", "", "", "", 
  "", 31.48, 2.9825968*^7, 53.508, 20.3, 2.922, 1.583, 1479.147, 18.8, 
  495.003, 5.35, 7.6, 29.2, 49.542, 0.7, 66.12, 0.47}, 
 {"YEM", "Asia", "Yemen", "2020-08-22", 1907., 1., 7., 546., 4., 2.571, 
  63.938, 0.034, 0.235, 18.306, 0.134, 0.086, 0.86, "", "", "", "", "", "", 
  "", "", "", "", "", "", "", "", "", "", "", "", "", "", "", "", "", "", "", 
  "", 31.48, 2.9825968*^7, 53.508, 20.3, 2.922, 1.583, 1479.147, 18.8, 
  495.003, 5.35, 7.6, 29.2, 49.542, 0.7, 66.12, 0.47}, 
 {"YEM", "Asia", "Yemen", "2020-08-23", 1911., 4., 6., 553., 7., 3.286, 
  64.072, 0.134, 0.201, 18.541, 0.235, 0.11, 0.85, "", "", "", "", "", "", 
  "", "", "", "", "", "", "", "", "", "", "", "", "", "", "", "", "", "", "", 
  "", 31.48, 2.9825968*^7, 53.508, 20.3, 2.922, 1.583, 1479.147, 18.8, 
  495.003, 5.35, 7.6, 29.2, 49.542, 0.7, 66.12, 0.47}, 
 {"YEM", "Asia", "Yemen", "2020-08-24", 1916., 5., 6.714, 555., 2., 2.857, 
  64.239, 0.168, 0.225, 18.608, 0.067, 0.096, 0.85, "", "", "", "", "", "", 
  "", "", "", "", "", "", "", "", "", "", "", "", "", "", "", "", "", "", "", 
  "", 31.48, 2.9825968*^7, 53.508, 20.3, 2.922, 1.583, 1479.147, 18.8, 
  495.003, 5.35, 7.6, 29.2, 49.542, 0.7, 66.12, 0.47}, 
 {"YEM", "Asia", "Yemen", "2020-08-25", 1924., 8., 5., 557., 2., 2.857, 
  64.508, 0.268, 0.168, 18.675, 0.067, 0.096, 0.85, "", "", "", "", "", "", 
  "", "", "", "", "", "", "", "", "", "", "", "", "", "", "", "", "", "", "", 
  "", 31.48, 2.9825968*^7, 53.508, 20.3, 2.922, 1.583, 1479.147, 18.8, 
  495.003, 5.35, 7.6, 29.2, 49.542, 0.7, 66.12, 0.47}, 
 {"YEM", "Asia", "Yemen", "2020-08-26", 1930., 6., 5.429, 560., 3., 3., 
  64.709, 0.201, 0.182, 18.776, 0.101, 0.101, 0.85, "", "", "", "", "", "", 
  "", "", "", "", "", "", "", "", "", "", "", "", "", "", "", "", "", "", "", 
  "", 31.48, 2.9825968*^7, 53.508, 20.3, 2.922, 1.583, 1479.147, 18.8, 
  495.003, 5.35, 7.6, 29.2, 49.542, 0.7, 66.12, 0.47}, 
 {"YEM", "Asia", "Yemen", "2020-08-27", 1933., 3., 4.857, 562., 2., 3., 
  64.809, 0.101, 0.163, 18.843, 0.067, 0.101, 0.84, "", "", "", "", "", "", 
  "", "", "", "", "", "", "", "", "", "", "", "", "", "", "", "", "", "", "", 
  "", 31.48, 2.9825968*^7, 53.508, 20.3, 2.922, 1.583, 1479.147, 18.8, 
  495.003, 5.35, 7.6, 29.2, 49.542, 0.7, 66.12, 0.47}, 
 {"YEM", "Asia", "Yemen", "2020-08-28", 1943., 10., 5.286, 563., 1., 3., 
  65.145, 0.335, 0.177, 18.876, 0.034, 0.101, 0.85, "", "", "", "", "", "", 
  "", "", "", "", "", "", "", "", "", "", "", "", "", "", "", "", "", "", "", 
  "", 31.48, 2.9825968*^7, 53.508, 20.3, 2.922, 1.583, 1479.147, 18.8, 
  495.003, 5.35, 7.6, 29.2, 49.542, 0.7, 66.12, 0.47}, 
 {"YEM", "Asia", "Yemen", "2020-08-29", 1946., 3., 5.571, 563., 0., 2.429, 
  65.245, 0.101, 0.187, 18.876, 0., 0.081, 0.84, "", "", "", "", "", "", "", 
  "", "", "", "", "", "", "", "", "", "", "", "", "", "", "", "", "", "", "", 
  31.48, 2.9825968*^7, 53.508, 20.3, 2.922, 1.583, 1479.147, 18.8, 495.003, 
  5.35, 7.6, 29.2, 49.542, 0.7, 66.12, 0.47}, 
 {"YEM", "Asia", "Yemen", "2020-08-30", 1953., 7., 6., 564., 1., 1.571, 
  65.48, 0.235, 0.201, 18.91, 0.034, 0.053, 0.84, "", "", "", "", "", "", "", 
  "", "", "", "", "", "", "", "", "", "", "", "", "", "", "", "", "", "", "", 
  31.48, 2.9825968*^7, 53.508, 20.3, 2.922, 1.583, 1479.147, 18.8, 495.003, 
  5.35, 7.6, 29.2, 49.542, 0.7, 66.12, 0.47}, 
 {"YEM", "Asia", "Yemen", "2020-08-31", 1958., 5., 6., 566., 2., 1.571, 
  65.647, 0.168, 0.201, 18.977, 0.067, 0.053, 0.83, "", "", "", "", "", "", 
  "", "", "", "", "", "", "", "", "", "", "", "", "", "", "", "", "", "", "", 
  "", 31.48, 2.9825968*^7, 53.508, 20.3, 2.922, 1.583, 1479.147, 18.8, 
  495.003, 5.35, 7.6, 29.2, 49.542, 0.7, 66.12, 0.47}, 
 {"YEM", "Asia", "Yemen", "2020-09-01", 1962., 4., 5.429, 570., 4., 1.857, 
  65.782, 0.134, 0.182, 19.111, 0.134, 0.062, 0.82, "", "", "", "", "", "", 
  "", "", "", "", "", "", "", "", "", "", "", "", "", "", "", "", "", "", "", 
  "", 31.48, 2.9825968*^7, 53.508, 20.3, 2.922, 1.583, 1479.147, 18.8, 
  495.003, 5.35, 7.6, 29.2, 49.542, 0.7, 66.12, 0.47}, 
 {"YEM", "Asia", "Yemen", "2020-09-02", 1976., 14., 6.571, 571., 1., 1.571, 
  66.251, 0.469, 0.22, 19.144, 0.034, 0.053, 0.82, "", "", "", "", "", "", 
  "", "", "", "", "", "", "", "", "", "", "", "", "", "", "", "", "", "", "", 
  "", 31.48, 2.9825968*^7, 53.508, 20.3, 2.922, 1.583, 1479.147, 18.8, 
  495.003, 5.35, 7.6, 29.2, 49.542, 0.7, 66.12, 0.47}, 
 {"YEM", "Asia", "Yemen", "2020-09-03", 1979., 3., 6.571, 571., 0., 1.286, 
  66.352, 0.101, 0.22, 19.144, 0., 0.043, 0.8, "", "", "", "", "", "", "", 
  "", "", "", "", "", "", "", "", "", "", "", "", "", "", "", "", "", "", "", 
  31.48, 2.9825968*^7, 53.508, 20.3, 2.922, 1.583, 1479.147, 18.8, 495.003, 
  5.35, 7.6, 29.2, 49.542, 0.7, 66.12, 0.47}, 
 {"YEM", "Asia", "Yemen", "2020-09-04", 1983., 4., 5.714, 572., 1., 1.286, 
  66.486, 0.134, 0.192, 19.178, 0.034, 0.043, 0.79, "", "", "", "", "", "", 
  "", "", "", "", "", "", "", "", "", "", "", "", "", "", "", "", "", "", "", 
  "", 31.48, 2.9825968*^7, 53.508, 20.3, 2.922, 1.583, 1479.147, 18.8, 
  495.003, 5.35, 7.6, 29.2, 49.542, 0.7, 66.12, 0.47}, 
 {"YEM", "Asia", "Yemen", "2020-09-05", 1983., 0., 5.286, 572., 0., 1.286, 
  66.486, 0., 0.177, 19.178, 0., 0.043, 0.78, "", "", "", "", "", "", "", "", 
  "", "", "", "", "", "", "", "", "", "", "", "", "", "", "", "", "", "", 
  31.48, 2.9825968*^7, 53.508, 20.3, 2.922, 1.583, 1479.147, 18.8, 495.003, 
  5.35, 7.6, 29.2, 49.542, 0.7, 66.12, 0.47}, 
 {"YEM", "Asia", "Yemen", "2020-09-06", 1987., 4., 4.857, 572., 0., 1.143, 
  66.62, 0.134, 0.163, 19.178, 0., 0.038, 0.77, "", "", "", "", "", "", "", 
  "", "", "", "", "", "", "", "", "", "", "", "", "", "", "", "", "", "", "", 
  27.78, 2.9825968*^7, 53.508, 20.3, 2.922, 1.583, 1479.147, 18.8, 495.003, 
  5.35, 7.6, 29.2, 49.542, 0.7, 66.12, 0.47}, 
 {"YEM", "Asia", "Yemen", "2020-09-07", 1989., 2., 4.429, 573., 1., 1., 
  66.687, 0.067, 0.148, 19.211, 0.034, 0.034, 0.76, "", "", "", "", "", "", 
  "", "", "", "", "", "", "", "", "", "", "", "", "", "", "", "", "", "", "", 
  "", 27.78, 2.9825968*^7, 53.508, 20.3, 2.922, 1.583, 1479.147, 18.8, 
  495.003, 5.35, 7.6, 29.2, 49.542, 0.7, 66.12, 0.47}, 
 {"YEM", "Asia", "Yemen", "2020-09-08", 1994., 5., 4.571, 576., 3., 0.857, 
  66.854, 0.168, 0.153, 19.312, 0.101, 0.029, 0.76, "", "", "", "", "", "", 
  "", "", "", "", "", "", "", "", "", "", "", "", "", "", "", "", "", "", "", 
  "", 27.78, 2.9825968*^7, 53.508, 20.3, 2.922, 1.583, 1479.147, 18.8, 
  495.003, 5.35, 7.6, 29.2, 49.542, 0.7, 66.12, 0.47}, 
 {"YEM", "Asia", "Yemen", "2020-09-09", 1999., 5., 3.286, 576., 0., 0.714, 
  67.022, 0.168, 0.11, 19.312, 0., 0.024, 0.75, "", "", "", "", "", "", "", 
  "", "", "", "", "", "", "", "", "", "", "", "", "", "", "", "", "", "", "", 
  27.78, 2.9825968*^7, 53.508, 20.3, 2.922, 1.583, 1479.147, 18.8, 495.003, 
  5.35, 7.6, 29.2, 49.542, 0.7, 66.12, 0.47}, 
 {"YEM", "Asia", "Yemen", "2020-09-10", 2003., 4., 3.429, 580., 4., 1.286, 
  67.156, 0.134, 0.115, 19.446, 0.134, 0.043, 0.74, "", "", "", "", "", "", 
  "", "", "", "", "", "", "", "", "", "", "", "", "", "", "", "", "", "", "", 
  "", 27.78, 2.9825968*^7, 53.508, 20.3, 2.922, 1.583, 1479.147, 18.8, 
  495.003, 5.35, 7.6, 29.2, 49.542, 0.7, 66.12, 0.47}, 
 {"YEM", "Asia", "Yemen", "2020-09-11", 2007., 4., 3.429, 582., 2., 1.429, 
  67.29, 0.134, 0.115, 19.513, 0.067, 0.048, 0.73, "", "", "", "", "", "", 
  "", "", "", "", "", "", "", "", "", "", "", "", "", "", "", "", "", "", "", 
  "", 27.78, 2.9825968*^7, 53.508, 20.3, 2.922, 1.583, 1479.147, 18.8, 
  495.003, 5.35, 7.6, 29.2, 49.542, 0.7, 66.12, 0.47}, 
 {"YEM", "Asia", "Yemen", "2020-09-12", 2009., 2., 3.714, 582., 0., 1.429, 
  67.357, 0.067, 0.125, 19.513, 0., 0.048, 0.72, "", "", "", "", "", "", "", 
  "", "", "", "", "", "", "", "", "", "", "", "", "", "", "", "", "", "", "", 
  27.78, 2.9825968*^7, 53.508, 20.3, 2.922, 1.583, 1479.147, 18.8, 495.003, 
  5.35, 7.6, 29.2, 49.542, 0.7, 66.12, 0.47}, 
 {"YEM", "Asia", "Yemen", "2020-09-13", 2011., 2., 3.429, 583., 1., 1.571, 
  67.424, 0.067, 0.115, 19.547, 0.034, 0.053, 0.71, "", "", "", "", "", "", 
  "", "", "", "", "", "", "", "", "", "", "", "", "", "", "", "", "", "", "", 
  "", 27.78, 2.9825968*^7, 53.508, 20.3, 2.922, 1.583, 1479.147, 18.8, 
  495.003, 5.35, 7.6, 29.2, 49.542, 0.7, 66.12, 0.47}, 
 {"YEM", "Asia", "Yemen", "2020-09-14", 2013., 2., 3.429, 583., 0., 1.429, 
  67.492, 0.067, 0.115, 19.547, 0., 0.048, 0.7, "", "", "", "", "", "", "", 
  "", "", "", "", "", "", "", "", "", "", "", "", "", "", "", "", "", "", "", 
  27.78, 2.9825968*^7, 53.508, 20.3, 2.922, 1.583, 1479.147, 18.8, 495.003, 
  5.35, 7.6, 29.2, 49.542, 0.7, 66.12, 0.47}, 
 {"YEM", "Asia", "Yemen", "2020-09-15", 2016., 3., 3.143, 583., 0., 1., 
  67.592, 0.101, 0.105, 19.547, 0., 0.034, 0.69, "", "", "", "", "", "", "", 
  "", "", "", "", "", "", "", "", "", "", "", "", "", "", "", "", "", "", "", 
  27.78, 2.9825968*^7, 53.508, 20.3, 2.922, 1.583, 1479.147, 18.8, 495.003, 
  5.35, 7.6, 29.2, 49.542, 0.7, 66.12, 0.47}, 
 {"YEM", "Asia", "Yemen", "2020-09-16", 2019., 3., 2.857, 583., 0., 1., 
  67.693, 0.101, 0.096, 19.547, 0., 0.034, 0.69, "", "", "", "", "", "", "", 
  "", "", "", "", "", "", "", "", "", "", "", "", "", "", "", "", "", "", "", 
  27.78, 2.9825968*^7, 53.508, 20.3, 2.922, 1.583, 1479.147, 18.8, 495.003, 
  5.35, 7.6, 29.2, 49.542, 0.7, 66.12, 0.47}, 
 {"YEM", "Asia", "Yemen", "2020-09-17", 2022., 3., 2.714, 585., 2., 0.714, 
  67.793, 0.101, 0.091, 19.614, 0.067, 0.024, 0.68, "", "", "", "", "", "", 
  "", "", "", "", "", "", "", "", "", "", "", "", "", "", "", "", "", "", "", 
  "", 27.78, 2.9825968*^7, 53.508, 20.3, 2.922, 1.583, 1479.147, 18.8, 
  495.003, 5.35, 7.6, 29.2, 49.542, 0.7, 66.12, 0.47}, 
 {"YEM", "Asia", "Yemen", "2020-09-18", 2024., 2., 2.429, 585., 0., 0.429, 
  67.86, 0.067, 0.081, 19.614, 0., 0.014, 0.67, "", "", "", "", "", "", "", 
  "", "", "", "", "", "", "", "", "", "", "", "", "", "", "", "", "", "", "", 
  27.78, 2.9825968*^7, 53.508, 20.3, 2.922, 1.583, 1479.147, 18.8, 495.003, 
  5.35, 7.6, 29.2, 49.542, 0.7, 66.12, 0.47}, 
 {"YEM", "Asia", "Yemen", "2020-09-19", 2026., 2., 2.429, 585., 0., 0.429, 
  67.927, 0.067, 0.081, 19.614, 0., 0.014, 0.66, "", "", "", "", "", "", "", 
  "", "", "", "", "", "", "", "", "", "", "", "", "", "", "", "", "", "", "", 
  27.78, 2.9825968*^7, 53.508, 20.3, 2.922, 1.583, 1479.147, 18.8, 495.003, 
  5.35, 7.6, 29.2, 49.542, 0.7, 66.12, 0.47}, 
 {"YEM", "Asia", "Yemen", "2020-09-20", 2026., 0., 2.143, 586., 1., 0.429, 
  67.927, 0., 0.072, 19.647, 0.034, 0.014, 0.65, "", "", "", "", "", "", "", 
  "", "", "", "", "", "", "", "", "", "", "", "", "", "", "", "", "", "", "", 
  27.78, 2.9825968*^7, 53.508, 20.3, 2.922, 1.583, 1479.147, 18.8, 495.003, 
  5.35, 7.6, 29.2, 49.542, 0.7, 66.12, 0.47}, 
 {"YEM", "Asia", "Yemen", "2020-09-21", 2028., 2., 2.143, 586., 0., 0.429, 
  67.994, 0.067, 0.072, 19.647, 0., 0.014, 0.65, "", "", "", "", "", "", "", 
  "", "", "", "", "", "", "", "", "", "", "", "", "", "", "", "", "", "", "", 
  27.78, 2.9825968*^7, 53.508, 20.3, 2.922, 1.583, 1479.147, 18.8, 495.003, 
  5.35, 7.6, 29.2, 49.542, 0.7, 66.12, 0.47}, 
 {"YEM", "Asia", "Yemen", "2020-09-22", 2028., 0., 1.714, 586., 0., 0.429, 
  67.994, 0., 0.057, 19.647, 0., 0.014, 0.64, "", "", "", "", "", "", "", "", 
  "", "", "", "", "", "", "", "", "", "", "", "", "", "", "", "", "", "", 
  27.78, 2.9825968*^7, 53.508, 20.3, 2.922, 1.583, 1479.147, 18.8, 495.003, 
  5.35, 7.6, 29.2, 49.542, 0.7, 66.12, 0.47}, 
 {"YEM", "Asia", "Yemen", "2020-09-23", 2029., 1., 1.429, 586., 0., 0.429, 
  68.028, 0.034, 0.048, 19.647, 0., 0.014, 0.64, "", "", "", "", "", "", "", 
  "", "", "", "", "", "", "", "", "", "", "", "", "", "", "", "", "", "", "", 
  27.78, 2.9825968*^7, 53.508, 20.3, 2.922, 1.583, 1479.147, 18.8, 495.003, 
  5.35, 7.6, 29.2, 49.542, 0.7, 66.12, 0.47}, 
 {"YEM", "Asia", "Yemen", "2020-09-24", 2029., 0., 1., 586., 0., 0.143, 
  68.028, 0., 0.034, 19.647, 0., 0.005, 0.64, "", "", "", "", "", "", "", "", 
  "", "", "", "", "", "", "", "", "", "", "", "", "", "", "", "", "", "", 
  27.78, 2.9825968*^7, 53.508, 20.3, 2.922, 1.583, 1479.147, 18.8, 495.003, 
  5.35, 7.6, 29.2, 49.542, 0.7, 66.12, 0.47}, 
 {"YEM", "Asia", "Yemen", "2020-09-25", 2029., 0., 0.714, 587., 1., 0.286, 
  68.028, 0., 0.024, 19.681, 0.034, 0.01, 0.65, "", "", "", "", "", "", "", 
  "", "", "", "", "", "", "", "", "", "", "", "", "", "", "", "", "", "", "", 
  27.78, 2.9825968*^7, 53.508, 20.3, 2.922, 1.583, 1479.147, 18.8, 495.003, 
  5.35, 7.6, 29.2, 49.542, 0.7, 66.12, 0.47}, 
 {"YEM", "Asia", "Yemen", "2020-09-26", 2030., 1., 0.571, 587., 0., 0.286, 
  68.061, 0.034, 0.019, 19.681, 0., 0.01, 0.66, "", "", "", "", "", "", "", 
  "", "", "", "", "", "", "", "", "", "", "", "", "", "", "", "", "", "", "", 
  27.78, 2.9825968*^7, 53.508, 20.3, 2.922, 1.583, 1479.147, 18.8, 495.003, 
  5.35, 7.6, 29.2, 49.542, 0.7, 66.12, 0.47}, 
 {"YEM", "Asia", "Yemen", "2020-09-27", 2030., 0., 0.571, 587., 0., 0.143, 
  68.061, 0., 0.019, 19.681, 0., 0.005, 0.68, "", "", "", "", "", "", "", "", 
  "", "", "", "", "", "", "", "", "", "", "", "", "", "", "", "", "", "", 
  27.78, 2.9825968*^7, 53.508, 20.3, 2.922, 1.583, 1479.147, 18.8, 495.003, 
  5.35, 7.6, 29.2, 49.542, 0.7, 66.12, 0.47}, 
 {"YEM", "Asia", "Yemen", "2020-09-28", 2031., 1., 0.429, 587., 0., 0.143, 
  68.095, 0.034, 0.014, 19.681, 0., 0.005, 0.69, "", "", "", "", "", "", "", 
  "", "", "", "", "", "", "", "", "", "", "", "", "", "", "", "", "", "", "", 
  27.78, 2.9825968*^7, 53.508, 20.3, 2.922, 1.583, 1479.147, 18.8, 495.003, 
  5.35, 7.6, 29.2, 49.542, 0.7, 66.12, 0.47}, 
 {"YEM", "Asia", "Yemen", "2020-09-29", 2031., 0., 0.429, 587., 0., 0.143, 
  68.095, 0., 0.014, 19.681, 0., 0.005, 0.71, "", "", "", "", "", "", "", "", 
  "", "", "", "", "", "", "", "", "", "", "", "", "", "", "", "", "", "", 
  41.67, 2.9825968*^7, 53.508, 20.3, 2.922, 1.583, 1479.147, 18.8, 495.003, 
  5.35, 7.6, 29.2, 49.542, 0.7, 66.12, 0.47}, 
 {"YEM", "Asia", "Yemen", "2020-09-30", 2034., 3., 0.714, 587., 0., 0.143, 
  68.196, 0.101, 0.024, 19.681, 0., 0.005, 0.73, "", "", "", "", "", "", "", 
  "", "", "", "", "", "", "", "", "", "", "", "", "", "", "", "", "", "", "", 
  41.67, 2.9825968*^7, 53.508, 20.3, 2.922, 1.583, 1479.147, 18.8, 495.003, 
  5.35, 7.6, 29.2, 49.542, 0.7, 66.12, 0.47}, 
 {"YEM", "Asia", "Yemen", "2020-10-01", 2039., 5., 1.429, 587., 0., 0.143, 
  68.363, 0.168, 0.048, 19.681, 0., 0.005, 0.73, "", "", "", "", "", "", "", 
  "", "", "", "", "", "", "", "", "", "", "", "", "", "", "", "", "", "", "", 
  41.67, 2.9825968*^7, 53.508, 20.3, 2.922, 1.583, 1479.147, 18.8, 495.003, 
  5.35, 7.6, 29.2, 49.542, 0.7, 66.12, 0.47}, 
 {"YEM", "Asia", "Yemen", "2020-10-02", 2040., 1., 1.571, 589., 2., 0.286, 
  68.397, 0.034, 0.053, 19.748, 0.067, 0.01, 0.71, "", "", "", "", "", "", 
  "", "", "", "", "", "", "", "", "", "", "", "", "", "", "", "", "", "", "", 
  "", 41.67, 2.9825968*^7, 53.508, 20.3, 2.922, 1.583, 1479.147, 18.8, 
  495.003, 5.35, 7.6, 29.2, 49.542, 0.7, 66.12, 0.47}, 
 {"YEM", "Asia", "Yemen", "2020-10-03", 2041., 1., 1.571, 589., 0., 0.286, 
  68.43, 0.034, 0.053, 19.748, 0., 0.01, 0.69, "", "", "", "", "", "", "", 
  "", "", "", "", "", "", "", "", "", "", "", "", "", "", "", "", "", "", "", 
  41.67, 2.9825968*^7, 53.508, 20.3, 2.922, 1.583, 1479.147, 18.8, 495.003, 
  5.35, 7.6, 29.2, 49.542, 0.7, 66.12, 0.47}, 
 {"YEM", "Asia", "Yemen", "2020-10-04", 2041., 0., 1.571, 591., 2., 0.571, 
  68.43, 0., 0.053, 19.815, 0.067, 0.019, 0.67, "", "", "", "", "", "", "", 
  "", "", "", "", "", "", "", "", "", "", "", "", "", "", "", "", "", "", "", 
  34.26, 2.9825968*^7, 53.508, 20.3, 2.922, 1.583, 1479.147, 18.8, 495.003, 
  5.35, 7.6, 29.2, 49.542, 0.7, 66.12, 0.47}, 
 {"YEM", "Asia", "Yemen", "2020-10-05", 2041., 0., 1.429, 592., 1., 0.714, 
  68.43, 0., 0.048, 19.848, 0.034, 0.024, 0.65, "", "", "", "", "", "", "", 
  "", "", "", "", "", "", "", "", "", "", "", "", "", "", "", "", "", "", "", 
  34.26, 2.9825968*^7, 53.508, 20.3, 2.922, 1.583, 1479.147, 18.8, 495.003, 
  5.35, 7.6, 29.2, 49.542, 0.7, 66.12, 0.47}, 
 {"YEM", "Asia", "Yemen", "2020-10-06", 2047., 6., 2.286, 593., 1., 0.857, 
  68.631, 0.201, 0.077, 19.882, 0.034, 0.029, 0.64, "", "", "", "", "", "", 
  "", "", "", "", "", "", "", "", "", "", "", "", "", "", "", "", "", "", "", 
  "", 34.26, 2.9825968*^7, 53.508, 20.3, 2.922, 1.583, 1479.147, 18.8, 
  495.003, 5.35, 7.6, 29.2, 49.542, 0.7, 66.12, 0.47}, 
 {"YEM", "Asia", "Yemen", "2020-10-07", 2049., 2., 2.143, 593., 0., 0.857, 
  68.699, 0.067, 0.072, 19.882, 0., 0.029, 0.63, "", "", "", "", "", "", "", 
  "", "", "", "", "", "", "", "", "", "", "", "", "", "", "", "", "", "", "", 
  34.26, 2.9825968*^7, 53.508, 20.3, 2.922, 1.583, 1479.147, 18.8, 495.003, 
  5.35, 7.6, 29.2, 49.542, 0.7, 66.12, 0.47}, 
 {"YEM", "Asia", "Yemen", "2020-10-08", 2050., 1., 1.571, 593., 0., 0.857, 
  68.732, 0.034, 0.053, 19.882, 0., 0.029, 0.61, "", "", "", "", "", "", "", 
  "", "", "", "", "", "", "", "", "", "", "", "", "", "", "", "", "", "", "", 
  34.26, 2.9825968*^7, 53.508, 20.3, 2.922, 1.583, 1479.147, 18.8, 495.003, 
  5.35, 7.6, 29.2, 49.542, 0.7, 66.12, 0.47}, 
 {"YEM", "Asia", "Yemen", "2020-10-09", 2051., 1., 1.571, 593., 0., 0.571, 
  68.766, 0.034, 0.053, 19.882, 0., 0.019, 0.6, "", "", "", "", "", "", "", 
  "", "", "", "", "", "", "", "", "", "", "", "", "", "", "", "", "", "", "", 
  34.26, 2.9825968*^7, 53.508, 20.3, 2.922, 1.583, 1479.147, 18.8, 495.003, 
  5.35, 7.6, 29.2, 49.542, 0.7, 66.12, 0.47}, 
 {"YEM", "Asia", "Yemen", "2020-10-10", 2051., 0., 1.429, 595., 2., 0.857, 
  68.766, 0., 0.048, 19.949, 0.067, 0.029, 0.59, "", "", "", "", "", "", "", 
  "", "", "", "", "", "", "", "", "", "", "", "", "", "", "", "", "", "", "", 
  34.26, 2.9825968*^7, 53.508, 20.3, 2.922, 1.583, 1479.147, 18.8, 495.003, 
  5.35, 7.6, 29.2, 49.542, 0.7, 66.12, 0.47}, 
 {"YEM", "Asia", "Yemen", "2020-10-11", 2052., 1., 1.571, 595., 0., 0.571, 
  68.799, 0.034, 0.053, 19.949, 0., 0.019, 0.58, "", "", "", "", "", "", "", 
  "", "", "", "", "", "", "", "", "", "", "", "", "", "", "", "", "", "", "", 
  34.26, 2.9825968*^7, 53.508, 20.3, 2.922, 1.583, 1479.147, 18.8, 495.003, 
  5.35, 7.6, 29.2, 49.542, 0.7, 66.12, 0.47}, 
 {"YEM", "Asia", "Yemen", "2020-10-12", 2052., 0., 1.571, 596., 1., 0.571, 
  68.799, 0., 0.053, 19.983, 0.034, 0.019, 0.58, "", "", "", "", "", "", "", 
  "", "", "", "", "", "", "", "", "", "", "", "", "", "", "", "", "", "", "", 
  34.26, 2.9825968*^7, 53.508, 20.3, 2.922, 1.583, 1479.147, 18.8, 495.003, 
  5.35, 7.6, 29.2, 49.542, 0.7, 66.12, 0.47}, 
 {"YEM", "Asia", "Yemen", "2020-10-13", 2053., 1., 0.857, 596., 0., 0.429, 
  68.833, 0.034, 0.029, 19.983, 0., 0.014, 0.57, "", "", "", "", "", "", "", 
  "", "", "", "", "", "", "", "", "", "", "", "", "", "", "", "", "", "", "", 
  33.33, 2.9825968*^7, 53.508, 20.3, 2.922, 1.583, 1479.147, 18.8, 495.003, 
  5.35, 7.6, 29.2, 49.542, 0.7, 66.12, 0.47}, 
 {"YEM", "Asia", "Yemen", "2020-10-14", 2053., 0., 0.571, 596., 0., 0.429, 
  68.833, 0., 0.019, 19.983, 0., 0.014, 0.56, "", "", "", "", "", "", "", "", 
  "", "", "", "", "", "", "", "", "", "", "", "", "", "", "", "", "", "", 
  33.33, 2.9825968*^7, 53.508, 20.3, 2.922, 1.583, 1479.147, 18.8, 495.003, 
  5.35, 7.6, 29.2, 49.542, 0.7, 66.12, 0.47}, 
 {"YEM", "Asia", "Yemen", "2020-10-15", 2053., 0., 0.429, 596., 0., 0.429, 
  68.833, 0., 0.014, 19.983, 0., 0.014, 0.56, "", "", "", "", "", "", "", "", 
  "", "", "", "", "", "", "", "", "", "", "", "", "", "", "", "", "", "", 
  33.33, 2.9825968*^7, 53.508, 20.3, 2.922, 1.583, 1479.147, 18.8, 495.003, 
  5.35, 7.6, 29.2, 49.542, 0.7, 66.12, 0.47}, 
 {"YEM", "Asia", "Yemen", "2020-10-16", 2055., 2., 0.571, 596., 0., 0.429, 
  68.9, 0.067, 0.019, 19.983, 0., 0.014, 0.56, "", "", "", "", "", "", "", 
  "", "", "", "", "", "", "", "", "", "", "", "", "", "", "", "", "", "", "", 
  33.33, 2.9825968*^7, 53.508, 20.3, 2.922, 1.583, 1479.147, 18.8, 495.003, 
  5.35, 7.6, 29.2, 49.542, 0.7, 66.12, 0.47}, 
 {"YEM", "Asia", "Yemen", "2020-10-17", 2055., 0., 0.571, 596., 0., 0.143, 
  68.9, 0., 0.019, 19.983, 0., 0.005, 0.55, "", "", "", "", "", "", "", "", 
  "", "", "", "", "", "", "", "", "", "", "", "", "", "", "", "", "", "", 
  33.33, 2.9825968*^7, 53.508, 20.3, 2.922, 1.583, 1479.147, 18.8, 495.003, 
  5.35, 7.6, 29.2, 49.542, 0.7, 66.12, 0.47}, 
 {"YEM", "Asia", "Yemen", "2020-10-18", 2056., 1., 0.571, 597., 1., 0.286, 
  68.933, 0.034, 0.019, 20.016, 0.034, 0.01, 0.55, "", "", "", "", "", "", 
  "", "", "", "", "", "", "", "", "", "", "", "", "", "", "", "", "", "", "", 
  "", 33.33, 2.9825968*^7, 53.508, 20.3, 2.922, 1.583, 1479.147, 18.8, 
  495.003, 5.35, 7.6, 29.2, 49.542, 0.7, 66.12, 0.47}, 
 {"YEM", "Asia", "Yemen", "2020-10-19", 2056., 0., 0.571, 597., 0., 0.143, 
  68.933, 0., 0.019, 20.016, 0., 0.005, 0.53, "", "", "", "", "", "", "", "", 
  "", "", "", "", "", "", "", "", "", "", "", "", "", "", "", "", "", "", 
  33.33, 2.9825968*^7, 53.508, 20.3, 2.922, 1.583, 1479.147, 18.8, 495.003, 
  5.35, 7.6, 29.2, 49.542, 0.7, 66.12, 0.47}, 
 {"YEM", "Asia", "Yemen", "2020-10-20", 2057., 1., 0.571, 597., 0., 0.143, 
  68.967, 0.034, 0.019, 20.016, 0., 0.005, 0.52, "", "", "", "", "", "", "", 
  "", "", "", "", "", "", "", "", "", "", "", "", "", "", "", "", "", "", "", 
  33.33, 2.9825968*^7, 53.508, 20.3, 2.922, 1.583, 1479.147, 18.8, 495.003, 
  5.35, 7.6, 29.2, 49.542, 0.7, 66.12, 0.47}, 
 {"YEM", "Asia", "Yemen", "2020-10-21", 2057., 0., 0.571, 597., 0., 0.143, 
  68.967, 0., 0.019, 20.016, 0., 0.005, 0.5, "", "", "", "", "", "", "", "", 
  "", "", "", "", "", "", "", "", "", "", "", "", "", "", "", "", "", "", 
  33.33, 2.9825968*^7, 53.508, 20.3, 2.922, 1.583, 1479.147, 18.8, 495.003, 
  5.35, 7.6, 29.2, 49.542, 0.7, 66.12, 0.47}, 
 {"YEM", "Asia", "Yemen", "2020-10-22", 2057., 0., 0.571, 597., 0., 0.143, 
  68.967, 0., 0.019, 20.016, 0., 0.005, 0.49, "", "", "", "", "", "", "", "", 
  "", "", "", "", "", "", "", "", "", "", "", "", "", "", "", "", "", "", 
  33.33, 2.9825968*^7, 53.508, 20.3, 2.922, 1.583, 1479.147, 18.8, 495.003, 
  5.35, 7.6, 29.2, 49.542, 0.7, 66.12, 0.47}, 
 {"YEM", "Asia", "Yemen", "2020-10-23", 2060., 3., 0.714, 599., 2., 0.429, 
  69.067, 0.101, 0.024, 20.083, 0.067, 0.014, 0.49, "", "", "", "", "", "", 
  "", "", "", "", "", "", "", "", "", "", "", "", "", "", "", "", "", "", "", 
  "", 33.33, 2.9825968*^7, 53.508, 20.3, 2.922, 1.583, 1479.147, 18.8, 
  495.003, 5.35, 7.6, 29.2, 49.542, 0.7, 66.12, 0.47}, 
 {"YEM", "Asia", "Yemen", "2020-10-24", 2060., 0., 0.714, 599., 0., 0.429, 
  69.067, 0., 0.024, 20.083, 0., 0.014, 0.48, "", "", "", "", "", "", "", "", 
  "", "", "", "", "", "", "", "", "", "", "", "", "", "", "", "", "", "", 
  33.33, 2.9825968*^7, 53.508, 20.3, 2.922, 1.583, 1479.147, 18.8, 495.003, 
  5.35, 7.6, 29.2, 49.542, 0.7, 66.12, 0.47}, 
 {"YEM", "Asia", "Yemen", "2020-10-25", 2060., 0., 0.571, 599., 0., 0.286, 
  69.067, 0., 0.019, 20.083, 0., 0.01, 0.48, "", "", "", "", "", "", "", "", 
  "", "", "", "", "", "", "", "", "", "", "", "", "", "", "", "", "", "", 
  33.33, 2.9825968*^7, 53.508, 20.3, 2.922, 1.583, 1479.147, 18.8, 495.003, 
  5.35, 7.6, 29.2, 49.542, 0.7, 66.12, 0.47}, 
 {"YEM", "Asia", "Yemen", "2020-10-26", 2060., 0., 0.571, 599., 0., 0.286, 
  69.067, 0., 0.019, 20.083, 0., 0.01, 0.48, "", "", "", "", "", "", "", "", 
  "", "", "", "", "", "", "", "", "", "", "", "", "", "", "", "", "", "", 
  33.33, 2.9825968*^7, 53.508, 20.3, 2.922, 1.583, 1479.147, 18.8, 495.003, 
  5.35, 7.6, 29.2, 49.542, 0.7, 66.12, 0.47}, 
 {"YEM", "Asia", "Yemen", "2020-10-27", 2060., 0., 0.429, 599., 0., 0.286, 
  69.067, 0., 0.014, 20.083, 0., 0.01, 0.48, "", "", "", "", "", "", "", "", 
  "", "", "", "", "", "", "", "", "", "", "", "", "", "", "", "", "", "", 
  22.22, 2.9825968*^7, 53.508, 20.3, 2.922, 1.583, 1479.147, 18.8, 495.003, 
  5.35, 7.6, 29.2, 49.542, 0.7, 66.12, 0.47}, 
 {"YEM", "Asia", "Yemen", "2020-10-28", 2061., 1., 0.571, 599., 0., 0.286, 
  69.101, 0.034, 0.019, 20.083, 0., 0.01, 0.48, "", "", "", "", "", "", "", 
  "", "", "", "", "", "", "", "", "", "", "", "", "", "", "", "", "", "", "", 
  22.22, 2.9825968*^7, 53.508, 20.3, 2.922, 1.583, 1479.147, 18.8, 495.003, 
  5.35, 7.6, 29.2, 49.542, 0.7, 66.12, 0.47}, 
 {"YEM", "Asia", "Yemen", "2020-10-29", 2062., 1., 0.714, 599., 0., 0.286, 
  69.134, 0.034, 0.024, 20.083, 0., 0.01, 0.48, "", "", "", "", "", "", "", 
  "", "", "", "", "", "", "", "", "", "", "", "", "", "", "", "", "", "", "", 
  22.22, 2.9825968*^7, 53.508, 20.3, 2.922, 1.583, 1479.147, 18.8, 495.003, 
  5.35, 7.6, 29.2, 49.542, 0.7, 66.12, 0.47}, 
 {"YEM", "Asia", "Yemen", "2020-10-30", 2062., 0., 0.286, 599., 0., 0., 
  69.134, 0., 0.01, 20.083, 0., 0., 0.46, "", "", "", "", "", "", "", "", "", 
  "", "", "", "", "", "", "", "", "", "", "", "", "", "", "", "", "", 16.67, 
  2.9825968*^7, 53.508, 20.3, 2.922, 1.583, 1479.147, 18.8, 495.003, 5.35, 
  7.6, 29.2, 49.542, 0.7, 66.12, 0.47}, {"YEM", "Asia", "Yemen", 
  "2020-10-31", 2063., 1., 0.429, 599., 0., 0., 69.168, 0.034, 0.014, 20.083, 
  0., 0., 0.45, "", "", "", "", "", "", "", "", "", "", "", "", "", "", "", 
  "", "", "", "", "", "", "", "", "", "", "", 16.67, 2.9825968*^7, 53.508, 
  20.3, 2.922, 1.583, 1479.147, 18.8, 495.003, 5.35, 7.6, 29.2, 49.542, 0.7, 
  66.12, 0.47}, {"YEM", "Asia", "Yemen", "2020-11-01", 2063., 0., 0.429, 
  600., 1., 0.143, 69.168, 0., 0.014, 20.117, 0.034, 0.005, 0.43, "", "", "", 
  "", "", "", "", "", "", "", "", "", "", "", "", "", "", "", "", "", "", "", 
  "", "", "", "", 16.67, 2.9825968*^7, 53.508, 20.3, 2.922, 1.583, 1479.147, 
  18.8, 495.003, 5.35, 7.6, 29.2, 49.542, 0.7, 66.12, 0.47}, 
 {"YEM", "Asia", "Yemen", "2020-11-02", 2063., 0., 0.429, 601., 1., 0.286, 
  69.168, 0., 0.014, 20.15, 0.034, 0.01, 0.41, "", "", "", "", "", "", "", 
  "", "", "", "", "", "", "", "", "", "", "", "", "", "", "", "", "", "", "", 
  16.67, 2.9825968*^7, 53.508, 20.3, 2.922, 1.583, 1479.147, 18.8, 495.003, 
  5.35, 7.6, 29.2, 49.542, 0.7, 66.12, 0.47}, 
 {"YEM", "Asia", "Yemen", "2020-11-03", 2063., 0., 0.429, 601., 0., 0.286, 
  69.168, 0., 0.014, 20.15, 0., 0.01, 0.39, "", "", "", "", "", "", "", "", 
  "", "", "", "", "", "", "", "", "", "", "", "", "", "", "", "", "", "", 
  16.67, 2.9825968*^7, 53.508, 20.3, 2.922, 1.583, 1479.147, 18.8, 495.003, 
  5.35, 7.6, 29.2, 49.542, 0.7, 66.12, 0.47}, 
 {"YEM", "Asia", "Yemen", "2020-11-04", 2063., 0., 0.286, 601., 0., 0.286, 
  69.168, 0., 0.01, 20.15, 0., 0.01, 0.37, "", "", "", "", "", "", "", "", 
  "", "", "", "", "", "", "", "", "", "", "", "", "", "", "", "", "", "", 
  16.67, 2.9825968*^7, 53.508, 20.3, 2.922, 1.583, 1479.147, 18.8, 495.003, 
  5.35, 7.6, 29.2, 49.542, 0.7, 66.12, 0.47}, 
 {"YEM", "Asia", "Yemen", "2020-11-05", 2063., 0., 0.143, 601., 0., 0.286, 
  69.168, 0., 0.005, 20.15, 0., 0.01, 0.36, "", "", "", "", "", "", "", "", 
  "", "", "", "", "", "", "", "", "", "", "", "", "", "", "", "", "", "", 
  16.67, 2.9825968*^7, 53.508, 20.3, 2.922, 1.583, 1479.147, 18.8, 495.003, 
  5.35, 7.6, 29.2, 49.542, 0.7, 66.12, 0.47}, 
 {"YEM", "Asia", "Yemen", "2020-11-06", 2063., 0., 0.143, 601., 0., 0.286, 
  69.168, 0., 0.005, 20.15, 0., 0.01, 0.35, "", "", "", "", "", "", "", "", 
  "", "", "", "", "", "", "", "", "", "", "", "", "", "", "", "", "", "", 
  16.67, 2.9825968*^7, 53.508, 20.3, 2.922, 1.583, 1479.147, 18.8, 495.003, 
  5.35, 7.6, 29.2, 49.542, 0.7, 66.12, 0.47}, 
 {"YEM", "Asia", "Yemen", "2020-11-07", 2063., 0., 0., 601., 0., 0.286, 
  69.168, 0., 0., 20.15, 0., 0.01, 0.35, "", "", "", "", "", "", "", "", "", 
  "", "", "", "", "", "", "", "", "", "", "", "", "", "", "", "", "", 16.67, 
  2.9825968*^7, 53.508, 20.3, 2.922, 1.583, 1479.147, 18.8, 495.003, 5.35, 
  7.6, 29.2, 49.542, 0.7, 66.12, 0.47}, {"YEM", "Asia", "Yemen", 
  "2020-11-08", 2063., 0., 0., 601., 0., 0.143, 69.168, 0., 0., 20.15, 0., 
  0.005, 0.35, "", "", "", "", "", "", "", "", "", "", "", "", "", "", "", 
  "", "", "", "", "", "", "", "", "", "", "", 16.67, 2.9825968*^7, 53.508, 
  20.3, 2.922, 1.583, 1479.147, 18.8, 495.003, 5.35, 7.6, 29.2, 49.542, 0.7, 
  66.12, 0.47}, {"YEM", "Asia", "Yemen", "2020-11-09", 2063., 0., 0., 601., 
  0., 0., 69.168, 0., 0., 20.15, 0., 0., 0.35, "", "", "", "", "", "", "", 
  "", "", "", "", "", "", "", "", "", "", "", "", "", "", "", "", "", "", "", 
  16.67, 2.9825968*^7, 53.508, 20.3, 2.922, 1.583, 1479.147, 18.8, 495.003, 
  5.35, 7.6, 29.2, 49.542, 0.7, 66.12, 0.47}, 
 {"YEM", "Asia", "Yemen", "2020-11-10", 2063., 0., 0., 601., 0., 0., 69.168, 
  0., 0., 20.15, 0., 0., 0.35, "", "", "", "", "", "", "", "", "", "", "", 
  "", "", "", "", "", "", "", "", "", "", "", "", "", "", "", 16.67, 
  2.9825968*^7, 53.508, 20.3, 2.922, 1.583, 1479.147, 18.8, 495.003, 5.35, 
  7.6, 29.2, 49.542, 0.7, 66.12, 0.47}, {"YEM", "Asia", "Yemen", 
  "2020-11-11", 2063., 0., 0., 601., 0., 0., 69.168, 0., 0., 20.15, 0., 0., 
  0.35, "", "", "", "", "", "", "", "", "", "", "", "", "", "", "", "", "", 
  "", "", "", "", "", "", "", "", "", 16.67, 2.9825968*^7, 53.508, 20.3, 
  2.922, 1.583, 1479.147, 18.8, 495.003, 5.35, 7.6, 29.2, 49.542, 0.7, 66.12, 
  0.47}, {"YEM", "Asia", "Yemen", "2020-11-12", 2068., 5., 0.714, 602., 1., 
  0.143, 69.336, 0.168, 0.024, 20.184, 0.034, 0.005, 0.36, "", "", "", "", 
  "", "", "", "", "", "", "", "", "", "", "", "", "", "", "", "", "", "", "", 
  "", "", "", 16.67, 2.9825968*^7, 53.508, 20.3, 2.922, 1.583, 1479.147, 
  18.8, 495.003, 5.35, 7.6, 29.2, 49.542, 0.7, 66.12, 0.47}, 
 {"YEM", "Asia", "Yemen", "2020-11-13", 2068., 0., 0.714, 602., 0., 0.143, 
  69.336, 0., 0.024, 20.184, 0., 0.005, 0.36, "", "", "", "", "", "", "", "", 
  "", "", "", "", "", "", "", "", "", "", "", "", "", "", "", "", "", "", 
  16.67, 2.9825968*^7, 53.508, 20.3, 2.922, 1.583, 1479.147, 18.8, 495.003, 
  5.35, 7.6, 29.2, 49.542, 0.7, 66.12, 0.47}, 
 {"YEM", "Asia", "Yemen", "2020-11-14", 2068., 0., 0.714, 602., 0., 0.143, 
  69.336, 0., 0.024, 20.184, 0., 0.005, 0.38, "", "", "", "", "", "", "", "", 
  "", "", "", "", "", "", "", "", "", "", "", "", "", "", "", "", "", "", 
  16.67, 2.9825968*^7, 53.508, 20.3, 2.922, 1.583, 1479.147, 18.8, 495.003, 
  5.35, 7.6, 29.2, 49.542, 0.7, 66.12, 0.47}, 
 {"YEM", "Asia", "Yemen", "2020-11-15", 2068., 0., 0.714, 603., 1., 0.286, 
  69.336, 0., 0.024, 20.217, 0.034, 0.01, 0.39, "", "", "", "", "", "", "", 
  "", "", "", "", "", "", "", "", "", "", "", "", "", "", "", "", "", "", "", 
  16.67, 2.9825968*^7, 53.508, 20.3, 2.922, 1.583, 1479.147, 18.8, 495.003, 
  5.35, 7.6, 29.2, 49.542, 0.7, 66.12, 0.47}, 
 {"YEM", "Asia", "Yemen", "2020-11-16", 2068., 0., 0.714, 603., 0., 0.286, 
  69.336, 0., 0.024, 20.217, 0., 0.01, 0.4, "", "", "", "", "", "", "", "", 
  "", "", "", "", "", "", "", "", "", "", "", "", "", "", "", "", "", "", 
  16.67, 2.9825968*^7, 53.508, 20.3, 2.922, 1.583, 1479.147, 18.8, 495.003, 
  5.35, 7.6, 29.2, 49.542, 0.7, 66.12, 0.47}, 
 {"YEM", "Asia", "Yemen", "2020-11-17", 2068., 0., 0.714, 603., 0., 0.286, 
  69.336, 0., 0.024, 20.217, 0., 0.01, 0.42, "", "", "", "", "", "", "", "", 
  "", "", "", "", "", "", "", "", "", "", "", "", "", "", "", "", "", "", 
  16.67, 2.9825968*^7, 53.508, 20.3, 2.922, 1.583, 1479.147, 18.8, 495.003, 
  5.35, 7.6, 29.2, 49.542, 0.7, 66.12, 0.47}, 
 {"YEM", "Asia", "Yemen", "2020-11-18", 2068., 0., 0.714, 603., 0., 0.286, 
  69.336, 0., 0.024, 20.217, 0., 0.01, 0.44, "", "", "", "", "", "", "", "", 
  "", "", "", "", "", "", "", "", "", "", "", "", "", "", "", "", "", "", 
  16.67, 2.9825968*^7, 53.508, 20.3, 2.922, 1.583, 1479.147, 18.8, 495.003, 
  5.35, 7.6, 29.2, 49.542, 0.7, 66.12, 0.47}, 
 {"YEM", "Asia", "Yemen", "2020-11-19", 2068., 0., 0., 604., 1., 0.286, 
  69.336, 0., 0., 20.251, 0.034, 0.01, 0.47, "", "", "", "", "", "", "", "", 
  "", "", "", "", "", "", "", "", "", "", "", "", "", "", "", "", "", "", 
  16.67, 2.9825968*^7, 53.508, 20.3, 2.922, 1.583, 1479.147, 18.8, 495.003, 
  5.35, 7.6, 29.2, 49.542, 0.7, 66.12, 0.47}, 
 {"YEM", "Asia", "Yemen", "2020-11-20", 2069., 1., 0.143, 604., 0., 0.286, 
  69.369, 0.034, 0.005, 20.251, 0., 0.01, 0.5, "", "", "", "", "", "", "", 
  "", "", "", "", "", "", "", "", "", "", "", "", "", "", "", "", "", "", "", 
  16.67, 2.9825968*^7, 53.508, 20.3, 2.922, 1.583, 1479.147, 18.8, 495.003, 
  5.35, 7.6, 29.2, 49.542, 0.7, 66.12, 0.47}, 
 {"YEM", "Asia", "Yemen", "2020-11-21", 2069., 0., 0.143, 604., 0., 0.286, 
  69.369, 0., 0.005, 20.251, 0., 0.01, 0.5, "", "", "", "", "", "", "", "", 
  "", "", "", "", "", "", "", "", "", "", "", "", "", "", "", "", "", "", 
  16.67, 2.9825968*^7, 53.508, 20.3, 2.922, 1.583, 1479.147, 18.8, 495.003, 
  5.35, 7.6, 29.2, 49.542, 0.7, 66.12, 0.47}, 
 {"YEM", "Asia", "Yemen", "2020-11-22", 2069., 0., 0.143, 604., 0., 0.143, 
  69.369, 0., 0.005, 20.251, 0., 0.005, 0.51, "", "", "", "", "", "", "", "", 
  "", "", "", "", "", "", "", "", "", "", "", "", "", "", "", "", "", "", 
  16.67, 2.9825968*^7, 53.508, 20.3, 2.922, 1.583, 1479.147, 18.8, 495.003, 
  5.35, 7.6, 29.2, 49.542, 0.7, 66.12, 0.47}, 
 {"YEM", "Asia", "Yemen", "2020-11-23", 2072., 3., 0.571, 604., 0., 0.143, 
  69.47, 0.101, 0.019, 20.251, 0., 0.005, 0.52, "", "", "", "", "", "", "", 
  "", "", "", "", "", "", "", "", "", "", "", "", "", "", "", "", "", "", "", 
  16.67, 2.9825968*^7, 53.508, 20.3, 2.922, 1.583, 1479.147, 18.8, 495.003, 
  5.35, 7.6, 29.2, 49.542, 0.7, 66.12, 0.47}, 
 {"YEM", "Asia", "Yemen", "2020-11-24", 2073., 1., 0.714, 604., 0., 0.143, 
  69.503, 0.034, 0.024, 20.251, 0., 0.005, 0.53, "", "", "", "", "", "", "", 
  "", "", "", "", "", "", "", "", "", "", "", "", "", "", "", "", "", "", "", 
  16.67, 2.9825968*^7, 53.508, 20.3, 2.922, 1.583, 1479.147, 18.8, 495.003, 
  5.35, 7.6, 29.2, 49.542, 0.7, 66.12, 0.47}, 
 {"YEM", "Asia", "Yemen", "2020-11-25", 2073., 0., 0.714, 604., 0., 0.143, 
  69.503, 0., 0.024, 20.251, 0., 0.005, 0.53, "", "", "", "", "", "", "", "", 
  "", "", "", "", "", "", "", "", "", "", "", "", "", "", "", "", "", "", 
  16.67, 2.9825968*^7, 53.508, 20.3, 2.922, 1.583, 1479.147, 18.8, 495.003, 
  5.35, 7.6, 29.2, 49.542, 0.7, 66.12, 0.47}, 
 {"YEM", "Asia", "Yemen", "2020-11-26", 2074., 1., 0.857, 604., 0., 0., 
  69.537, 0.034, 0.029, 20.251, 0., 0., 0.54, "", "", "", "", "", "", "", "", 
  "", "", "", "", "", "", "", "", "", "", "", "", "", "", "", "", "", "", 
  16.67, 2.9825968*^7, 53.508, 20.3, 2.922, 1.583, 1479.147, 18.8, 495.003, 
  5.35, 7.6, 29.2, 49.542, 0.7, 66.12, 0.47}, 
 {"YEM", "Asia", "Yemen", "2020-11-27", 2074., 0., 0.714, 604., 0., 0., 
  69.537, 0., 0.024, 20.251, 0., 0., 0.54, "", "", "", "", "", "", "", "", 
  "", "", "", "", "", "", "", "", "", "", "", "", "", "", "", "", "", "", 
  16.67, 2.9825968*^7, 53.508, 20.3, 2.922, 1.583, 1479.147, 18.8, 495.003, 
  5.35, 7.6, 29.2, 49.542, 0.7, 66.12, 0.47}, 
 {"YEM", "Asia", "Yemen", "2020-11-28", 2074., 0., 0.714, 604., 0., 0., 
  69.537, 0., 0.024, 20.251, 0., 0., 0.55, "", "", "", "", "", "", "", "", 
  "", "", "", "", "", "", "", "", "", "", "", "", "", "", "", "", "", "", 
  16.67, 2.9825968*^7, 53.508, 20.3, 2.922, 1.583, 1479.147, 18.8, 495.003, 
  5.35, 7.6, 29.2, 49.542, 0.7, 66.12, 0.47}, 
 {"YEM", "Asia", "Yemen", "2020-11-29", 2077., 3., 1.143, 605., 1., 0.143, 
  69.637, 0.101, 0.038, 20.284, 0.034, 0.005, 0.56, "", "", "", "", "", "", 
  "", "", "", "", "", "", "", "", "", "", "", "", "", "", "", "", "", "", "", 
  "", 16.67, 2.9825968*^7, 53.508, 20.3, 2.922, 1.583, 1479.147, 18.8, 
  495.003, 5.35, 7.6, 29.2, 49.542, 0.7, 66.12, 0.47}, 
 {"YEM", "Asia", "Yemen", "2020-11-30", 2077., 0., 0.714, 605., 0., 0.143, 
  69.637, 0., 0.024, 20.284, 0., 0.005, 0.56, "", "", "", "", "", "", "", "", 
  "", "", "", "", "", "", "", "", "", "", "", "", "", "", "", "", "", "", 
  16.67, 2.9825968*^7, 53.508, 20.3, 2.922, 1.583, 1479.147, 18.8, 495.003, 
  5.35, 7.6, 29.2, 49.542, 0.7, 66.12, 0.47}, 
 {"YEM", "Asia", "Yemen", "2020-12-01", 2077., 0., 0.571, 605., 0., 0.143, 
  69.637, 0., 0.019, 20.284, 0., 0.005, 0.57, "", "", "", "", "", "", "", "", 
  "", "", "", "", "", "", "", "", "", "", "", "", "", "", "", "", "", "", 
  16.67, 2.9825968*^7, 53.508, 20.3, 2.922, 1.583, 1479.147, 18.8, 495.003, 
  5.35, 7.6, 29.2, 49.542, 0.7, 66.12, 0.47}, 
 {"YEM", "Asia", "Yemen", "2020-12-02", 2077., 0., 0.571, 605., 0., 0.143, 
  69.637, 0., 0.019, 20.284, 0., 0.005, 0.59, "", "", "", "", "", "", "", "", 
  "", "", "", "", "", "", "", "", "", "", "", "", "", "", "", "", "", "", 
  16.67, 2.9825968*^7, 53.508, 20.3, 2.922, 1.583, 1479.147, 18.8, 495.003, 
  5.35, 7.6, 29.2, 49.542, 0.7, 66.12, 0.47}, 
 {"YEM", "Asia", "Yemen", "2020-12-03", 2077., 0., 0.429, 606., 1., 0.286, 
  69.637, 0., 0.014, 20.318, 0.034, 0.01, 0.61, "", "", "", "", "", "", "", 
  "", "", "", "", "", "", "", "", "", "", "", "", "", "", "", "", "", "", "", 
  16.67, 2.9825968*^7, 53.508, 20.3, 2.922, 1.583, 1479.147, 18.8, 495.003, 
  5.35, 7.6, 29.2, 49.542, 0.7, 66.12, 0.47}, 
 {"YEM", "Asia", "Yemen", "2020-12-04", 2077., 0., 0.429, 606., 0., 0.286, 
  69.637, 0., 0.014, 20.318, 0., 0.01, 0.64, "", "", "", "", "", "", "", "", 
  "", "", "", "", "", "", "", "", "", "", "", "", "", "", "", "", "", "", 
  16.67, 2.9825968*^7, 53.508, 20.3, 2.922, 1.583, 1479.147, 18.8, 495.003, 
  5.35, 7.6, 29.2, 49.542, 0.7, 66.12, 0.47}, 
 {"YEM", "Asia", "Yemen", "2020-12-05", 2077., 0., 0.429, 606., 0., 0.286, 
  69.637, 0., 0.014, 20.318, 0., 0.01, 0.68, "", "", "", "", "", "", "", "", 
  "", "", "", "", "", "", "", "", "", "", "", "", "", "", "", "", "", "", 
  16.67, 2.9825968*^7, 53.508, 20.3, 2.922, 1.583, 1479.147, 18.8, 495.003, 
  5.35, 7.6, 29.2, 49.542, 0.7, 66.12, 0.47}, 
 {"YEM", "Asia", "Yemen", "2020-12-06", 2078., 1., 0.143, 606., 0., 0.143, 
  69.671, 0.034, 0.005, 20.318, 0., 0.005, 0.72, "", "", "", "", "", "", "", 
  "", "", "", "", "", "", "", "", "", "", "", "", "", "", "", "", "", "", "", 
  16.67, 2.9825968*^7, 53.508, 20.3, 2.922, 1.583, 1479.147, 18.8, 495.003, 
  5.35, 7.6, 29.2, 49.542, 0.7, 66.12, 0.47}, 
 {"YEM", "Asia", "Yemen", "2020-12-07", 2078., 0., 0.143, 606., 0., 0.143, 
  69.671, 0., 0.005, 20.318, 0., 0.005, 0.74, "", "", "", "", "", "", "", "", 
  "", "", "", "", "", "", "", "", "", "", "", "", "", "", "", "", "", "", 
  16.67, 2.9825968*^7, 53.508, 20.3, 2.922, 1.583, 1479.147, 18.8, 495.003, 
  5.35, 7.6, 29.2, 49.542, 0.7, 66.12, 0.47}, 
 {"YEM", "Asia", "Yemen", "2020-12-08", 2079., 1., 0.286, 606., 0., 0.143, 
  69.704, 0.034, 0.01, 20.318, 0., 0.005, 0.77, "", "", "", "", "", "", "", 
  "", "", "", "", "", "", "", "", "", "", "", "", "", "", "", "", "", "", "", 
  16.67, 2.9825968*^7, 53.508, 20.3, 2.922, 1.583, 1479.147, 18.8, 495.003, 
  5.35, 7.6, 29.2, 49.542, 0.7, 66.12, 0.47}, 
 {"YEM", "Asia", "Yemen", "2020-12-09", 2079., 0., 0.286, 606., 0., 0.143, 
  69.704, 0., 0.01, 20.318, 0., 0.005, 0.78, "", "", "", "", "", "", "", "", 
  "", "", "", "", "", "", "", "", "", "", "", "", "", "", "", "", "", "", 
  16.67, 2.9825968*^7, 53.508, 20.3, 2.922, 1.583, 1479.147, 18.8, 495.003, 
  5.35, 7.6, 29.2, 49.542, 0.7, 66.12, 0.47}, 
 {"YEM", "Asia", "Yemen", "2020-12-10", 2081., 2., 0.571, 606., 0., 0., 
  69.771, 0.067, 0.019, 20.318, 0., 0., 0.79, "", "", "", "", "", "", "", "", 
  "", "", "", "", "", "", "", "", "", "", "", "", "", "", "", "", "", "", 
  16.67, 2.9825968*^7, 53.508, 20.3, 2.922, 1.583, 1479.147, 18.8, 495.003, 
  5.35, 7.6, 29.2, 49.542, 0.7, 66.12, 0.47}, 
 {"YEM", "Asia", "Yemen", "2020-12-11", 2082., 1., 0.714, 606., 0., 0., 
  69.805, 0.034, 0.024, 20.318, 0., 0., 0.81, "", "", "", "", "", "", "", "", 
  "", "", "", "", "", "", "", "", "", "", "", "", "", "", "", "", "", "", 
  16.67, 2.9825968*^7, 53.508, 20.3, 2.922, 1.583, 1479.147, 18.8, 495.003, 
  5.35, 7.6, 29.2, 49.542, 0.7, 66.12, 0.47}, 
 {"YEM", "Asia", "Yemen", "2020-12-12", 2083., 1., 0.857, 606., 0., 0., 
  69.838, 0.034, 0.029, 20.318, 0., 0., 0.81, "", "", "", "", "", "", "", "", 
  "", "", "", "", "", "", "", "", "", "", "", "", "", "", "", "", "", "", 
  16.67, 2.9825968*^7, 53.508, 20.3, 2.922, 1.583, 1479.147, 18.8, 495.003, 
  5.35, 7.6, 29.2, 49.542, 0.7, 66.12, 0.47}, 
 {"YEM", "Asia", "Yemen", "2020-12-13", 2083., 0., 0.714, 606., 0., 0., 
  69.838, 0., 0.024, 20.318, 0., 0., 0.81, "", "", "", "", "", "", "", "", 
  "", "", "", "", "", "", "", "", "", "", "", "", "", "", "", "", "", "", 
  16.67, 2.9825968*^7, 53.508, 20.3, 2.922, 1.583, 1479.147, 18.8, 495.003, 
  5.35, 7.6, 29.2, 49.542, 0.7, 66.12, 0.47}, 
 {"YEM", "Asia", "Yemen", "2020-12-14", 2084., 1., 0.857, 606., 0., 0., 
  69.872, 0.034, 0.029, 20.318, 0., 0., 0.82, "", "", "", "", "", "", "", "", 
  "", "", "", "", "", "", "", "", "", "", "", "", "", "", "", "", "", "", 
  16.67, 2.9825968*^7, 53.508, 20.3, 2.922, 1.583, 1479.147, 18.8, 495.003, 
  5.35, 7.6, 29.2, 49.542, 0.7, 66.12, 0.47}, 
 {"YEM", "Asia", "Yemen", "2020-12-15", 2085., 1., 0.857, 606., 0., 0., 
  69.906, 0.034, 0.029, 20.318, 0., 0., 0.82, "", "", "", "", "", "", "", "", 
  "", "", "", "", "", "", "", "", "", "", "", "", "", "", "", "", "", "", 
  16.67, 2.9825968*^7, 53.508, 20.3, 2.922, 1.583, 1479.147, 18.8, 495.003, 
  5.35, 7.6, 29.2, 49.542, 0.7, 66.12, 0.47}, 
 {"YEM", "Asia", "Yemen", "2020-12-16", 2085., 0., 0.857, 606., 0., 0., 
  69.906, 0., 0.029, 20.318, 0., 0., 0.81, "", "", "", "", "", "", "", "", 
  "", "", "", "", "", "", "", "", "", "", "", "", "", "", "", "", "", "", 
  22.22, 2.9825968*^7, 53.508, 20.3, 2.922, 1.583, 1479.147, 18.8, 495.003, 
  5.35, 7.6, 29.2, 49.542, 0.7, 66.12, 0.47}, 
 {"YEM", "Asia", "Yemen", "2020-12-17", 2087., 2., 0.857, 606., 0., 0., 
  69.973, 0.067, 0.029, 20.318, 0., 0., 0.81, "", "", "", "", "", "", "", "", 
  "", "", "", "", "", "", "", "", "", "", "", "", "", "", "", "", "", "", 
  22.22, 2.9825968*^7, 53.508, 20.3, 2.922, 1.583, 1479.147, 18.8, 495.003, 
  5.35, 7.6, 29.2, 49.542, 0.7, 66.12, 0.47}, 
 {"YEM", "Asia", "Yemen", "2020-12-18", 2087., 0., 0.714, 606., 0., 0., 
  69.973, 0., 0.024, 20.318, 0., 0., 0.8, "", "", "", "", "", "", "", "", "", 
  "", "", "", "", "", "", "", "", "", "", "", "", "", "", "", "", "", 22.22, 
  2.9825968*^7, 53.508, 20.3, 2.922, 1.583, 1479.147, 18.8, 495.003, 5.35, 
  7.6, 29.2, 49.542, 0.7, 66.12, 0.47}, {"YEM", "Asia", "Yemen", 
  "2020-12-19", 2087., 0., 0.571, 606., 0., 0., 69.973, 0., 0.019, 20.318, 
  0., 0., 0.79, "", "", "", "", "", "", "", "", "", "", "", "", "", "", "", 
  "", "", "", "", "", "", "", "", "", "", "", 22.22, 2.9825968*^7, 53.508, 
  20.3, 2.922, 1.583, 1479.147, 18.8, 495.003, 5.35, 7.6, 29.2, 49.542, 0.7, 
  66.12, 0.47}, {"YEM", "Asia", "Yemen", "2020-12-20", 2087., 0., 0.571, 
  606., 0., 0., 69.973, 0., 0.019, 20.318, 0., 0., 0.78, "", "", "", "", "", 
  "", "", "", "", "", "", "", "", "", "", "", "", "", "", "", "", "", "", "", 
  "", "", 27.78, 2.9825968*^7, 53.508, 20.3, 2.922, 1.583, 1479.147, 18.8, 
  495.003, 5.35, 7.6, 29.2, 49.542, 0.7, 66.12, 0.47}, 
 {"YEM", "Asia", "Yemen", "2020-12-21", 2087., 0., 0.429, 606., 0., 0., 
  69.973, 0., 0.014, 20.318, 0., 0., 0.78, "", "", "", "", "", "", "", "", 
  "", "", "", "", "", "", "", "", "", "", "", "", "", "", "", "", "", "", 
  27.78, 2.9825968*^7, 53.508, 20.3, 2.922, 1.583, 1479.147, 18.8, 495.003, 
  5.35, 7.6, 29.2, 49.542, 0.7, 66.12, 0.47}, 
 {"YEM", "Asia", "Yemen", "2020-12-22", 2087., 0., 0.286, 606., 0., 0., 
  69.973, 0., 0.01, 20.318, 0., 0., 0.78, "", "", "", "", "", "", "", "", "", 
  "", "", "", "", "", "", "", "", "", "", "", "", "", "", "", "", "", 27.78, 
  2.9825968*^7, 53.508, 20.3, 2.922, 1.583, 1479.147, 18.8, 495.003, 5.35, 
  7.6, 29.2, 49.542, 0.7, 66.12, 0.47}, {"YEM", "Asia", "Yemen", 
  "2020-12-23", 2087., 0., 0.286, 606., 0., 0., 69.973, 0., 0.01, 20.318, 0., 
  0., 0.8, "", "", "", "", "", "", "", "", "", "", "", "", "", "", "", "", 
  "", "", "", "", "", "", "", "", "", "", 27.78, 2.9825968*^7, 53.508, 20.3, 
  2.922, 1.583, 1479.147, 18.8, 495.003, 5.35, 7.6, 29.2, 49.542, 0.7, 66.12, 
  0.47}, {"YEM", "Asia", "Yemen", "2020-12-24", 2092., 5., 0.714, 606., 0., 
  0., 70.14, 0.168, 0.024, 20.318, 0., 0., 0.82, "", "", "", "", "", "", "", 
  "", "", "", "", "", "", "", "", "", "", "", "", "", "", "", "", "", "", "", 
  27.78, 2.9825968*^7, 53.508, 20.3, 2.922, 1.583, 1479.147, 18.8, 495.003, 
  5.35, 7.6, 29.2, 49.542, 0.7, 66.12, 0.47}, 
 {"YEM", "Asia", "Yemen", "2020-12-25", 2092., 0., 0.714, 606., 0., 0., 
  70.14, 0., 0.024, 20.318, 0., 0., 0.84, "", "", "", "", "", "", "", "", "", 
  "", "", "", "", "", "", "", "", "", "", "", "", "", "", "", "", "", 27.78, 
  2.9825968*^7, 53.508, 20.3, 2.922, 1.583, 1479.147, 18.8, 495.003, 5.35, 
  7.6, 29.2, 49.542, 0.7, 66.12, 0.47}, {"YEM", "Asia", "Yemen", 
  "2020-12-26", 2092., 0., 0.714, 606., 0., 0., 70.14, 0., 0.024, 20.318, 0., 
  0., 0.86, "", "", "", "", "", "", "", "", "", "", "", "", "", "", "", "", 
  "", "", "", "", "", "", "", "", "", "", 27.78, 2.9825968*^7, 53.508, 20.3, 
  2.922, 1.583, 1479.147, 18.8, 495.003, 5.35, 7.6, 29.2, 49.542, 0.7, 66.12, 
  0.47}, {"YEM", "Asia", "Yemen", "2020-12-27", 2094., 2., 1., 607., 1., 
  0.143, 70.207, 0.067, 0.034, 20.351, 0.034, 0.005, 0.89, "", "", "", "", 
  "", "", "", "", "", "", "", "", "", "", "", "", "", "", "", "", "", "", "", 
  "", "", "", 27.78, 2.9825968*^7, 53.508, 20.3, 2.922, 1.583, 1479.147, 
  18.8, 495.003, 5.35, 7.6, 29.2, 49.542, 0.7, 66.12, 0.47}, 
 {"YEM", "Asia", "Yemen", "2020-12-28", 2096., 2., 1.286, 608., 1., 0.286, 
  70.274, 0.067, 0.043, 20.385, 0.034, 0.01, 0.91, "", "", "", "", "", "", 
  "", "", "", "", "", "", "", "", "", "", "", "", "", "", "", "", "", "", "", 
  "", 27.78, 2.9825968*^7, 53.508, 20.3, 2.922, 1.583, 1479.147, 18.8, 
  495.003, 5.35, 7.6, 29.2, 49.542, 0.7, 66.12, 0.47}, 
 {"YEM", "Asia", "Yemen", "2020-12-29", 2096., 0., 1.286, 610., 2., 0.571, 
  70.274, 0., 0.043, 20.452, 0.067, 0.019, 0.91, "", "", "", "", "", "", "", 
  "", "", "", "", "", "", "", "", "", "", "", "", "", "", "", "", "", "", "", 
  27.78, 2.9825968*^7, 53.508, 20.3, 2.922, 1.583, 1479.147, 18.8, 495.003, 
  5.35, 7.6, 29.2, 49.542, 0.7, 66.12, 0.47}, 
 {"YEM", "Asia", "Yemen", "2020-12-30", 2097., 1., 1.429, 610., 0., 0.571, 
  70.308, 0.034, 0.048, 20.452, 0., 0.019, 0.92, "", "", "", "", "", "", "", 
  "", "", "", "", "", "", "", "", "", "", "", "", "", "", "", "", "", "", "", 
  27.78, 2.9825968*^7, 53.508, 20.3, 2.922, 1.583, 1479.147, 18.8, 495.003, 
  5.35, 7.6, 29.2, 49.542, 0.7, 66.12, 0.47}, 
 {"YEM", "Asia", "Yemen", "2020-12-31", 2099., 2., 1., 610., 0., 0.571, 
  70.375, 0.067, 0.034, 20.452, 0., 0.019, 0.93, "", "", "", "", "", "", "", 
  "", "", "", "", "", "", "", "", "", "", "", "", "", "", "", "", "", "", "", 
  27.78, 2.9825968*^7, 53.508, 20.3, 2.922, 1.583, 1479.147, 18.8, 495.003, 
  5.35, 7.6, 29.2, 49.542, 0.7, 66.12, 0.47}, 
 {"YEM", "Asia", "Yemen", "2021-01-01", 2101., 2., 1.286, 610., 0., 0.571, 
  70.442, 0.067, 0.043, 20.452, 0., 0.019, 0.93, "", "", "", "", "", "", "", 
  "", "", "", "", "", "", "", "", "", "", "", "", "", "", "", "", "", "", "", 
  27.78, 2.9825968*^7, 53.508, 20.3, 2.922, 1.583, 1479.147, 18.8, 495.003, 
  5.35, 7.6, 29.2, 49.542, 0.7, 66.12, 0.47}, 
 {"YEM", "Asia", "Yemen", "2021-01-02", 2101., 0., 1.286, 610., 0., 0.571, 
  70.442, 0., 0.043, 20.452, 0., 0.019, 0.93, "", "", "", "", "", "", "", "", 
  "", "", "", "", "", "", "", "", "", "", "", "", "", "", "", "", "", "", 
  27.78, 2.9825968*^7, 53.508, 20.3, 2.922, 1.583, 1479.147, 18.8, 495.003, 
  5.35, 7.6, 29.2, 49.542, 0.7, 66.12, 0.47}, 
 {"YEM", "Asia", "Yemen", "2021-01-03", 2101., 0., 1., 610., 0., 0.429, 
  70.442, 0., 0.034, 20.452, 0., 0.014, 0.93, "", "", "", "", "", "", "", "", 
  "", "", "", "", "", "", "", "", "", "", "", "", "", "", "", "", "", "", 
  27.78, 2.9825968*^7, 53.508, 20.3, 2.922, 1.583, 1479.147, 18.8, 495.003, 
  5.35, 7.6, 29.2, 49.542, 0.7, 66.12, 0.47}, 
 {"YEM", "Asia", "Yemen", "2021-01-04", 2101., 0., 0.714, 610., 0., 0.286, 
  70.442, 0., 0.024, 20.452, 0., 0.01, 0.93, "", "", "", "", "", "", "", "", 
  "", "", "", "", "", "", "", "", "", "", "", "", "", "", "", "", "", "", 
  27.78, 2.9825968*^7, 53.508, 20.3, 2.922, 1.583, 1479.147, 18.8, 495.003, 
  5.35, 7.6, 29.2, 49.542, 0.7, 66.12, 0.47}, 
 {"YEM", "Asia", "Yemen", "2021-01-05", 2101., 0., 0.714, 610., 0., 0., 
  70.442, 0., 0.024, 20.452, 0., 0., 0.95, "", "", "", "", "", "", "", "", 
  "", "", "", "", "", "", "", "", "", "", "", "", "", "", "", "", "", "", 
  27.78, 2.9825968*^7, 53.508, 20.3, 2.922, 1.583, 1479.147, 18.8, 495.003, 
  5.35, 7.6, 29.2, 49.542, 0.7, 66.12, 0.47}, 
 {"YEM", "Asia", "Yemen", "2021-01-06", 2102., 1., 0.714, 610., 0., 0., 
  70.475, 0.034, 0.024, 20.452, 0., 0., 0.97, "", "", "", "", "", "", "", "", 
  "", "", "", "", "", "", "", "", "", "", "", "", "", "", "", "", "", "", 
  27.78, 2.9825968*^7, 53.508, 20.3, 2.922, 1.583, 1479.147, 18.8, 495.003, 
  5.35, 7.6, 29.2, 49.542, 0.7, 66.12, 0.47}, 
 {"YEM", "Asia", "Yemen", "2021-01-07", 2104., 2., 0.714, 610., 0., 0., 
  70.543, 0.067, 0.024, 20.452, 0., 0., 0.99, "", "", "", "", "", "", "", "", 
  "", "", "", "", "", "", "", "", "", "", "", "", "", "", "", "", "", "", 
  27.78, 2.9825968*^7, 53.508, 20.3, 2.922, 1.583, 1479.147, 18.8, 495.003, 
  5.35, 7.6, 29.2, 49.542, 0.7, 66.12, 0.47}, 
 {"YEM", "Asia", "Yemen", "2021-01-08", 2104., 0., 0.429, 610., 0., 0., 
  70.543, 0., 0.014, 20.452, 0., 0., 0.99, "", "", "", "", "", "", "", "", 
  "", "", "", "", "", "", "", "", "", "", "", "", "", "", "", "", "", "", 
  27.78, 2.9825968*^7, 53.508, 20.3, 2.922, 1.583, 1479.147, 18.8, 495.003, 
  5.35, 7.6, 29.2, 49.542, 0.7, 66.12, 0.47}, 
 {"YEM", "Asia", "Yemen", "2021-01-09", 2104., 0., 0.429, 610., 0., 0., 
  70.543, 0., 0.014, 20.452, 0., 0., 1.01, "", "", "", "", "", "", "", "", 
  "", "", "", "", "", "", "", "", "", "", "", "", "", "", "", "", "", "", 
  25., 2.9825968*^7, 53.508, 20.3, 2.922, 1.583, 1479.147, 18.8, 495.003, 
  5.35, 7.6, 29.2, 49.542, 0.7, 66.12, 0.47}, 
 {"YEM", "Asia", "Yemen", "2021-01-10", 2104., 0., 0.429, 611., 1., 0.143, 
  70.543, 0., 0.014, 20.486, 0.034, 0.005, 1.03, "", "", "", "", "", "", "", 
  "", "", "", "", "", "", "", "", "", "", "", "", "", "", "", "", "", "", "", 
  25., 2.9825968*^7, 53.508, 20.3, 2.922, 1.583, 1479.147, 18.8, 495.003, 
  5.35, 7.6, 29.2, 49.542, 0.7, 66.12, 0.47}, 
 {"YEM", "Asia", "Yemen", "2021-01-11", 2105., 1., 0.571, 612., 1., 0.286, 
  70.576, 0.034, 0.019, 20.519, 0.034, 0.01, 1.05, "", "", "", "", "", "", 
  "", "", "", "", "", "", "", "", "", "", "", "", "", "", "", "", "", "", "", 
  "", 25., 2.9825968*^7, 53.508, 20.3, 2.922, 1.583, 1479.147, 18.8, 495.003, 
  5.35, 7.6, 29.2, 49.542, 0.7, 66.12, 0.47}, 
 {"YEM", "Asia", "Yemen", "2021-01-12", 2107., 2., 0.857, 612., 0., 0.286, 
  70.643, 0.067, 0.029, 20.519, 0., 0.01, 1.08, "", "", "", "", "", "", "", 
  "", "", "", "", "", "", "", "", "", "", "", "", "", "", "", "", "", "", "", 
  25., 2.9825968*^7, 53.508, 20.3, 2.922, 1.583, 1479.147, 18.8, 495.003, 
  5.35, 7.6, 29.2, 49.542, 0.7, 66.12, 0.47}, 
 {"YEM", "Asia", "Yemen", "2021-01-13", 2109., 2., 1., 612., 0., 0.286, 
  70.71, 0.067, 0.034, 20.519, 0., 0.01, 1.08, "", "", "", "", "", "", "", 
  "", "", "", "", "", "", "", "", "", "", "", "", "", "", "", "", "", "", "", 
  25., 2.9825968*^7, 53.508, 20.3, 2.922, 1.583, 1479.147, 18.8, 495.003, 
  5.35, 7.6, 29.2, 49.542, 0.7, 66.12, 0.47}, 
 {"YEM", "Asia", "Yemen", "2021-01-14", 2110., 1., 0.857, 612., 0., 0.286, 
  70.744, 0.034, 0.029, 20.519, 0., 0.01, 1.07, "", "", "", "", "", "", "", 
  "", "", "", "", "", "", "", "", "", "", "", "", "", "", "", "", "", "", "", 
  25., 2.9825968*^7, 53.508, 20.3, 2.922, 1.583, 1479.147, 18.8, 495.003, 
  5.35, 7.6, 29.2, 49.542, 0.7, 66.12, 0.47}, 
 {"YEM", "Asia", "Yemen", "2021-01-15", 2111., 1., 1., 612., 0., 0.286, 
  70.777, 0.034, 0.034, 20.519, 0., 0.01, 1.07, "", "", "", "", "", "", "", 
  "", "", "", "", "", "", "", "", "", "", "", "", "", "", "", "", "", "", "", 
  25., 2.9825968*^7, 53.508, 20.3, 2.922, 1.583, 1479.147, 18.8, 495.003, 
  5.35, 7.6, 29.2, 49.542, 0.7, 66.12, 0.47}, 
 {"YEM", "Asia", "Yemen", "2021-01-16", 2112., 1., 1.143, 612., 0., 0.286, 
  70.811, 0.034, 0.038, 20.519, 0., 0.01, 1.06, "", "", "", "", "", "", "", 
  "", "", "", "", "", "", "", "", "", "", "", "", "", "", "", "", "", "", "", 
  25., 2.9825968*^7, 53.508, 20.3, 2.922, 1.583, 1479.147, 18.8, 495.003, 
  5.35, 7.6, 29.2, 49.542, 0.7, 66.12, 0.47}, 
 {"YEM", "Asia", "Yemen", "2021-01-17", 2112., 0., 1.143, 612., 0., 0.143, 
  70.811, 0., 0.038, 20.519, 0., 0.005, 1.06, "", "", "", "", "", "", "", "", 
  "", "", "", "", "", "", "", "", "", "", "", "", "", "", "", "", "", "", 
  25., 2.9825968*^7, 53.508, 20.3, 2.922, 1.583, 1479.147, 18.8, 495.003, 
  5.35, 7.6, 29.2, 49.542, 0.7, 66.12, 0.47}, 
 {"YEM", "Asia", "Yemen", "2021-01-18", 2113., 1., 1.143, 612., 0., 0., 
  70.844, 0.034, 0.038, 20.519, 0., 0., 1.06, "", "", "", "", "", "", "", "", 
  "", "", "", "", "", "", "", "", "", "", "", "", "", "", "", "", "", "", 
  25., 2.9825968*^7, 53.508, 20.3, 2.922, 1.583, 1479.147, 18.8, 495.003, 
  5.35, 7.6, 29.2, 49.542, 0.7, 66.12, 0.47}, 
 {"YEM", "Asia", "Yemen", "2021-01-19", 2115., 2., 1.143, 612., 0., 0., 
  70.911, 0.067, 0.038, 20.519, 0., 0., 1.06, "", "", "", "", "", "", "", "", 
  "", "", "", "", "", "", "", "", "", "", "", "", "", "", "", "", "", "", 
  25., 2.9825968*^7, 53.508, 20.3, 2.922, 1.583, 1479.147, 18.8, 495.003, 
  5.35, 7.6, 29.2, 49.542, 0.7, 66.12, 0.47}, 
 {"YEM", "Asia", "Yemen", "2021-01-20", 2115., 0., 0.857, 612., 0., 0., 
  70.911, 0., 0.029, 20.519, 0., 0., 1.05, "", "", "", "", "", "", "", "", 
  "", "", "", "", "", "", "", "", "", "", "", "", "", "", "", "", "", "", 
  25., 2.9825968*^7, 53.508, 20.3, 2.922, 1.583, 1479.147, 18.8, 495.003, 
  5.35, 7.6, 29.2, 49.542, 0.7, 66.12, 0.47}, 
 {"YEM", "Asia", "Yemen", "2021-01-21", 2115., 0., 0.714, 614., 2., 0.286, 
  70.911, 0., 0.024, 20.586, 0.067, 0.01, 1.05, "", "", "", "", "", "", "", 
  "", "", "", "", "", "", "", "", "", "", "", "", "", "", "", "", "", "", "", 
  25., 2.9825968*^7, 53.508, 20.3, 2.922, 1.583, 1479.147, 18.8, 495.003, 
  5.35, 7.6, 29.2, 49.542, 0.7, 66.12, 0.47}, 
 {"YEM", "Asia", "Yemen", "2021-01-22", 2118., 3., 1., 614., 0., 0.286, 
  71.012, 0.101, 0.034, 20.586, 0., 0.01, 1.06, "", "", "", "", "", "", "", 
  "", "", "", "", "", "", "", "", "", "", "", "", "", "", "", "", "", "", "", 
  25., 2.9825968*^7, 53.508, 20.3, 2.922, 1.583, 1479.147, 18.8, 495.003, 
  5.35, 7.6, 29.2, 49.542, 0.7, 66.12, 0.47}, 
 {"YEM", "Asia", "Yemen", "2021-01-23", 2118., 0., 0.857, 615., 1., 0.429, 
  71.012, 0., 0.029, 20.62, 0.034, 0.014, 1.05, "", "", "", "", "", "", "", 
  "", "", "", "", "", "", "", "", "", "", "", "", "", "", "", "", "", "", "", 
  25., 2.9825968*^7, 53.508, 20.3, 2.922, 1.583, 1479.147, 18.8, 495.003, 
  5.35, 7.6, 29.2, 49.542, 0.7, 66.12, 0.47}, 
 {"YEM", "Asia", "Yemen", "2021-01-24", 2118., 0., 0.857, 615., 0., 0.429, 
  71.012, 0., 0.029, 20.62, 0., 0.014, 1.04, "", "", "", "", "", "", "", "", 
  "", "", "", "", "", "", "", "", "", "", "", "", "", "", "", "", "", "", 
  25., 2.9825968*^7, 53.508, 20.3, 2.922, 1.583, 1479.147, 18.8, 495.003, 
  5.35, 7.6, 29.2, 49.542, 0.7, 66.12, 0.47}, 
 {"YEM", "Asia", "Yemen", "2021-01-25", 2118., 0., 0.714, 615., 0., 0.429, 
  71.012, 0., 0.024, 20.62, 0., 0.014, 1.04, "", "", "", "", "", "", "", "", 
  "", "", "", "", "", "", "", "", "", "", "", "", "", "", "", "", "", "", 
  25., 2.9825968*^7, 53.508, 20.3, 2.922, 1.583, 1479.147, 18.8, 495.003, 
  5.35, 7.6, 29.2, 49.542, 0.7, 66.12, 0.47}, 
 {"YEM", "Asia", "Yemen", "2021-01-26", 2119., 1., 0.571, 615., 0., 0.429, 
  71.045, 0.034, 0.019, 20.62, 0., 0.014, 1.05, "", "", "", "", "", "", "", 
  "", "", "", "", "", "", "", "", "", "", "", "", "", "", "", "", "", "", "", 
  25., 2.9825968*^7, 53.508, 20.3, 2.922, 1.583, 1479.147, 18.8, 495.003, 
  5.35, 7.6, 29.2, 49.542, 0.7, 66.12, 0.47}, 
 {"YEM", "Asia", "Yemen", "2021-01-27", 2120., 1., 0.714, 615., 0., 0.429, 
  71.079, 0.034, 0.024, 20.62, 0., 0.014, 1.06, "", "", "", "", "", "", "", 
  "", "", "", "", "", "", "", "", "", "", "", "", "", "", "", "", "", "", "", 
  25., 2.9825968*^7, 53.508, 20.3, 2.922, 1.583, 1479.147, 18.8, 495.003, 
  5.35, 7.6, 29.2, 49.542, 0.7, 66.12, 0.47}, 
 {"YEM", "Asia", "Yemen", "2021-01-28", 2120., 0., 0.714, 615., 0., 0.143, 
  71.079, 0., 0.024, 20.62, 0., 0.005, 1.07, "", "", "", "", "", "", "", "", 
  "", "", "", "", "", "", "", "", "", "", "", "", "", "", "", "", "", "", 
  25., 2.9825968*^7, 53.508, 20.3, 2.922, 1.583, 1479.147, 18.8, 495.003, 
  5.35, 7.6, 29.2, 49.542, 0.7, 66.12, 0.47}, 
 {"YEM", "Asia", "Yemen", "2021-01-29", 2120., 0., 0.286, 615., 0., 0.143, 
  71.079, 0., 0.01, 20.62, 0., 0.005, 1.08, "", "", "", "", "", "", "", "", 
  "", "", "", "", "", "", "", "", "", "", "", "", "", "", "", "", "", "", 
  25., 2.9825968*^7, 53.508, 20.3, 2.922, 1.583, 1479.147, 18.8, 495.003, 
  5.35, 7.6, 29.2, 49.542, 0.7, 66.12, 0.47}, 
 {"YEM", "Asia", "Yemen", "2021-01-30", 2120., 0., 0.286, 615., 0., 0., 
  71.079, 0., 0.01, 20.62, 0., 0., 1.11, "", "", "", "", "", "", "", "", "", 
  "", "", "", "", "", "", "", "", "", "", "", "", "", "", "", "", "", 25., 
  2.9825968*^7, 53.508, 20.3, 2.922, 1.583, 1479.147, 18.8, 495.003, 5.35, 
  7.6, 29.2, 49.542, 0.7, 66.12, 0.47}, {"YEM", "Asia", "Yemen", 
  "2021-01-31", 2121., 1., 0.429, 615., 0., 0., 71.113, 0.034, 0.014, 20.62, 
  0., 0., 1.14, "", "", "", "", "", "", "", "", "", "", "", "", "", "", "", 
  "", "", "", "", "", "", "", "", "", "", "", 25., 2.9825968*^7, 53.508, 
  20.3, 2.922, 1.583, 1479.147, 18.8, 495.003, 5.35, 7.6, 29.2, 49.542, 0.7, 
  66.12, 0.47}, {"YEM", "Asia", "Yemen", "2021-02-01", 2122., 1., 0.571, 
  615., 0., 0., 71.146, 0.034, 0.019, 20.62, 0., 0., 1.16, "", "", "", "", 
  "", "", "", "", "", "", "", "", "", "", "", "", "", "", "", "", "", "", "", 
  "", "", "", 25., 2.9825968*^7, 53.508, 20.3, 2.922, 1.583, 1479.147, 18.8, 
  495.003, 5.35, 7.6, 29.2, 49.542, 0.7, 66.12, 0.47}, 
 {"YEM", "Asia", "Yemen", "2021-02-02", 2122., 0., 0.429, 615., 0., 0., 
  71.146, 0., 0.014, 20.62, 0., 0., 1.18, "", "", "", "", "", "", "", "", "", 
  "", "", "", "", "", "", "", "", "", "", "", "", "", "", "", "", "", 25., 
  2.9825968*^7, 53.508, 20.3, 2.922, 1.583, 1479.147, 18.8, 495.003, 5.35, 
  7.6, 29.2, 49.542, 0.7, 66.12, 0.47}, {"YEM", "Asia", "Yemen", 
  "2021-02-03", 2122., 0., 0.286, 615., 0., 0., 71.146, 0., 0.01, 20.62, 0., 
  0., 1.21, "", "", "", "", "", "", "", "", "", "", "", "", "", "", "", "", 
  "", "", "", "", "", "", "", "", "", "", 25., 2.9825968*^7, 53.508, 20.3, 
  2.922, 1.583, 1479.147, 18.8, 495.003, 5.35, 7.6, 29.2, 49.542, 0.7, 66.12, 
  0.47}, {"YEM", "Asia", "Yemen", "2021-02-04", 2122., 0., 0.286, 615., 0., 
  0., 71.146, 0., 0.01, 20.62, 0., 0., 1.25, "", "", "", "", "", "", "", "", 
  "", "", "", "", "", "", "", "", "", "", "", "", "", "", "", "", "", "", 
  25., 2.9825968*^7, 53.508, 20.3, 2.922, 1.583, 1479.147, 18.8, 495.003, 
  5.35, 7.6, 29.2, 49.542, 0.7, 66.12, 0.47}, 
 {"YEM", "Asia", "Yemen", "2021-02-05", 2124., 2., 0.571, 615., 0., 0., 
  71.213, 0.067, 0.019, 20.62, 0., 0., 1.3, "", "", "", "", "", "", "", "", 
  "", "", "", "", "", "", "", "", "", "", "", "", "", "", "", "", "", "", 
  25., 2.9825968*^7, 53.508, 20.3, 2.922, 1.583, 1479.147, 18.8, 495.003, 
  5.35, 7.6, 29.2, 49.542, 0.7, 66.12, 0.47}, 
 {"YEM", "Asia", "Yemen", "2021-02-06", 2127., 3., 1., 615., 0., 0., 71.314, 
  0.101, 0.034, 20.62, 0., 0., 1.35, "", "", "", "", "", "", "", "", "", "", 
  "", "", "", "", "", "", "", "", "", "", "", "", "", "", "", "", 25., 
  2.9825968*^7, 53.508, 20.3, 2.922, 1.583, 1479.147, 18.8, 495.003, 5.35, 
  7.6, 29.2, 49.542, 0.7, 66.12, 0.47}, {"YEM", "Asia", "Yemen", 
  "2021-02-07", 2127., 0., 0.857, 615., 0., 0., 71.314, 0., 0.029, 20.62, 0., 
  0., 1.37, "", "", "", "", "", "", "", "", "", "", "", "", "", "", "", "", 
  "", "", "", "", "", "", "", "", "", "", 25., 2.9825968*^7, 53.508, 20.3, 
  2.922, 1.583, 1479.147, 18.8, 495.003, 5.35, 7.6, 29.2, 49.542, 0.7, 66.12, 
  0.47}, {"YEM", "Asia", "Yemen", "2021-02-08", 2131., 4., 1.286, 615., 0., 
  0., 71.448, 0.134, 0.043, 20.62, 0., 0., 1.39, "", "", "", "", "", "", "", 
  "", "", "", "", "", "", "", "", "", "", "", "", "", "", "", "", "", "", "", 
  25., 2.9825968*^7, 53.508, 20.3, 2.922, 1.583, 1479.147, 18.8, 495.003, 
  5.35, 7.6, 29.2, 49.542, 0.7, 66.12, 0.47}, 
 {"YEM", "Asia", "Yemen", "2021-02-09", 2131., 0., 1.286, 615., 0., 0., 
  71.448, 0., 0.043, 20.62, 0., 0., 1.39, "", "", "", "", "", "", "", "", "", 
  "", "", "", "", "", "", "", "", "", "", "", "", "", "", "", "", "", 25., 
  2.9825968*^7, 53.508, 20.3, 2.922, 1.583, 1479.147, 18.8, 495.003, 5.35, 
  7.6, 29.2, 49.542, 0.7, 66.12, 0.47}, {"YEM", "Asia", "Yemen", 
  "2021-02-10", 2133., 2., 1.571, 616., 1., 0.143, 71.515, 0.067, 0.053, 
  20.653, 0.034, 0.005, 1.41, "", "", "", "", "", "", "", "", "", "", "", "", 
  "", "", "", "", "", "", "", "", "", "", "", "", "", "", 25., 2.9825968*^7, 
  53.508, 20.3, 2.922, 1.583, 1479.147, 18.8, 495.003, 5.35, 7.6, 29.2, 
  49.542, 0.7, 66.12, 0.47}, {"YEM", "Asia", "Yemen", "2021-02-11", 2134., 
  1., 1.714, 616., 0., 0.143, 71.548, 0.034, 0.057, 20.653, 0., 0.005, 1.42, 
  "", "", "", "", "", "", "", "", "", "", "", "", "", "", "", "", "", "", "", 
  "", "", "", "", "", "", "", 25., 2.9825968*^7, 53.508, 20.3, 2.922, 1.583, 
  1479.147, 18.8, 495.003, 5.35, 7.6, 29.2, 49.542, 0.7, 66.12, 0.47}, 
 {"YEM", "Asia", "Yemen", "2021-02-12", 2136., 2., 1.714, 616., 0., 0.143, 
  71.615, 0.067, 0.057, 20.653, 0., 0.005, 1.43, "", "", "", "", "", "", "", 
  "", "", "", "", "", "", "", "", "", "", "", "", "", "", "", "", "", "", "", 
  25., 2.9825968*^7, 53.508, 20.3, 2.922, 1.583, 1479.147, 18.8, 495.003, 
  5.35, 7.6, 29.2, 49.542, 0.7, 66.12, 0.47}, 
 {"YEM", "Asia", "Yemen", "2021-02-13", 2136., 0., 1.286, 616., 0., 0.143, 
  71.615, 0., 0.043, 20.653, 0., 0.005, 1.44, "", "", "", "", "", "", "", "", 
  "", "", "", "", "", "", "", "", "", "", "", "", "", "", "", "", "", "", 
  25., 2.9825968*^7, 53.508, 20.3, 2.922, 1.583, 1479.147, 18.8, 495.003, 
  5.35, 7.6, 29.2, 49.542, 0.7, 66.12, 0.47}, 
 {"YEM", "Asia", "Yemen", "2021-02-14", 2145., 9., 2.571, 617., 1., 0.286, 
  71.917, 0.302, 0.086, 20.687, 0.034, 0.01, 1.47, "", "", "", "", "", "", 
  "", "", "", "", "", "", "", "", "", "", "", "", "", "", "", "", "", "", "", 
  "", 25., 2.9825968*^7, 53.508, 20.3, 2.922, 1.583, 1479.147, 18.8, 495.003, 
  5.35, 7.6, 29.2, 49.542, 0.7, 66.12, 0.47}, 
 {"YEM", "Asia", "Yemen", "2021-02-15", 2145., 0., 2., 617., 0., 0.286, 
  71.917, 0., 0.067, 20.687, 0., 0.01, 1.49, "", "", "", "", "", "", "", "", 
  "", "", "", "", "", "", "", "", "", "", "", "", "", "", "", "", "", "", 
  25., 2.9825968*^7, 53.508, 20.3, 2.922, 1.583, 1479.147, 18.8, 495.003, 
  5.35, 7.6, 29.2, 49.542, 0.7, 66.12, 0.47}, 
 {"YEM", "Asia", "Yemen", "2021-02-16", 2148., 3., 2.429, 618., 1., 0.429, 
  72.018, 0.101, 0.081, 20.72, 0.034, 0.014, 1.53, "", "", "", "", "", "", 
  "", "", "", "", "", "", "", "", "", "", "", "", "", "", "", "", "", "", "", 
  "", 25., 2.9825968*^7, 53.508, 20.3, 2.922, 1.583, 1479.147, 18.8, 495.003, 
  5.35, 7.6, 29.2, 49.542, 0.7, 66.12, 0.47}, 
 {"YEM", "Asia", "Yemen", "2021-02-17", 2151., 3., 2.571, 618., 0., 0.286, 
  72.118, 0.101, 0.086, 20.72, 0., 0.01, 1.57, "", "", "", "", "", "", "", 
  "", "", "", "", "", "", "", "", "", "", "", "", "", "", "", "", "", "", "", 
  25., 2.9825968*^7, 53.508, 20.3, 2.922, 1.583, 1479.147, 18.8, 495.003, 
  5.35, 7.6, 29.2, 49.542, 0.7, 66.12, 0.47}, 
 {"YEM", "Asia", "Yemen", "2021-02-18", 2154., 3., 2.857, 618., 0., 0.286, 
  72.219, 0.101, 0.096, 20.72, 0., 0.01, 1.61, "", "", "", "", "", "", "", 
  "", "", "", "", "", "", "", "", "", "", "", "", "", "", "", "", "", "", "", 
  25., 2.9825968*^7, 53.508, 20.3, 2.922, 1.583, 1479.147, 18.8, 495.003, 
  5.35, 7.6, 29.2, 49.542, 0.7, 66.12, 0.47}, 
 {"YEM", "Asia", "Yemen", "2021-02-19", 2157., 3., 3., 618., 0., 0.286, 
  72.32, 0.101, 0.101, 20.72, 0., 0.01, 1.65, "", "", "", "", "", "", "", "", 
  "", "", "", "", "", "", "", "", "", "", "", "", "", "", "", "", "", "", 
  25., 2.9825968*^7, 53.508, 20.3, 2.922, 1.583, 1479.147, 18.8, 495.003, 
  5.35, 7.6, 29.2, 49.542, 0.7, 66.12, 0.47}, 
 {"YEM", "Asia", "Yemen", "2021-02-20", 2157., 0., 3., 618., 0., 0.286, 
  72.32, 0., 0.101, 20.72, 0., 0.01, 1.7, "", "", "", "", "", "", "", "", "", 
  "", "", "", "", "", "", "", "", "", "", "", "", "", "", "", "", "", 25., 
  2.9825968*^7, 53.508, 20.3, 2.922, 1.583, 1479.147, 18.8, 495.003, 5.35, 
  7.6, 29.2, 49.542, 0.7, 66.12, 0.47}, {"YEM", "Asia", "Yemen", 
  "2021-02-21", 2165., 8., 2.857, 619., 1., 0.286, 72.588, 0.268, 0.096, 
  20.754, 0.034, 0.01, 1.76, "", "", "", "", "", "", "", "", "", "", "", "", 
  "", "", "", "", "", "", "", "", "", "", "", "", "", "", 25., 2.9825968*^7, 
  53.508, 20.3, 2.922, 1.583, 1479.147, 18.8, 495.003, 5.35, 7.6, 29.2, 
  49.542, 0.7, 66.12, 0.47}, {"YEM", "Asia", "Yemen", "2021-02-22", 2176., 
  11., 4.429, 619., 0., 0.286, 72.957, 0.369, 0.148, 20.754, 0., 0.01, 1.8, 
  "", "", "", "", "", "", "", "", "", "", "", "", "", "", "", "", "", "", "", 
  "", "", "", "", "", "", "", 25., 2.9825968*^7, 53.508, 20.3, 2.922, 1.583, 
  1479.147, 18.8, 495.003, 5.35, 7.6, 29.2, 49.542, 0.7, 66.12, 0.47}, 
 {"YEM", "Asia", "Yemen", "2021-02-23", 2187., 11., 5.571, 620., 1., 0.286, 
  73.325, 0.369, 0.187, 20.787, 0.034, 0.01, 1.83, "", "", "", "", "", "", 
  "", "", "", "", "", "", "", "", "", "", "", "", "", "", "", "", "", "", "", 
  "", 25., 2.9825968*^7, 53.508, 20.3, 2.922, 1.583, 1479.147, 18.8, 495.003, 
  5.35, 7.6, 29.2, 49.542, 0.7, 66.12, 0.47}, 
 {"YEM", "Asia", "Yemen", "2021-02-24", 2221., 34., 10., 624., 4., 0.857, 
  74.465, 1.14, 0.335, 20.921, 0.134, 0.029, 1.85, "", "", "", "", "", "", 
  "", "", "", "", "", "", "", "", "", "", "", "", "", "", "", "", "", "", "", 
  "", 25., 2.9825968*^7, 53.508, 20.3, 2.922, 1.583, 1479.147, 18.8, 495.003, 
  5.35, 7.6, 29.2, 49.542, 0.7, 66.12, 0.47}, 
 {"YEM", "Asia", "Yemen", "2021-02-25", 2255., 34., 14.429, 625., 1., 1., 
  75.605, 1.14, 0.484, 20.955, 0.034, 0.034, 1.83, "", "", "", "", "", "", 
  "", "", "", "", "", "", "", "", "", "", "", "", "", "", "", "", "", "", "", 
  "", 25., 2.9825968*^7, 53.508, 20.3, 2.922, 1.583, 1479.147, 18.8, 495.003, 
  5.35, 7.6, 29.2, 49.542, 0.7, 66.12, 0.47}, 
 {"YEM", "Asia", "Yemen", "2021-02-26", 2267., 12., 15.714, 627., 2., 1.286, 
  76.008, 0.402, 0.527, 21.022, 0.067, 0.043, 1.79, "", "", "", "", "", "", 
  "", "", "", "", "", "", "", "", "", "", "", "", "", "", "", "", "", "", "", 
  "", 25., 2.9825968*^7, 53.508, 20.3, 2.922, 1.583, 1479.147, 18.8, 495.003, 
  5.35, 7.6, 29.2, 49.542, 0.7, 66.12, 0.47}, 
 {"YEM", "Asia", "Yemen", "2021-02-27", 2269., 2., 16., 631., 4., 1.857, 
  76.075, 0.067, 0.536, 21.156, 0.134, 0.062, 1.76, "", "", "", "", "", "", 
  "", "", "", "", "", "", "", "", "", "", "", "", "", "", "", "", "", "", "", 
  "", 25., 2.9825968*^7, 53.508, 20.3, 2.922, 1.583, 1479.147, 18.8, 495.003, 
  5.35, 7.6, 29.2, 49.542, 0.7, 66.12, 0.47}, 
 {"YEM", "Asia", "Yemen", "2021-02-28", 2285., 16., 17.143, 634., 3., 2.143, 
  76.611, 0.536, 0.575, 21.257, 0.101, 0.072, 1.74, "", "", "", "", "", "", 
  "", "", "", "", "", "", "", "", "", "", "", "", "", "", "", "", "", "", "", 
  "", 25., 2.9825968*^7, 53.508, 20.3, 2.922, 1.583, 1479.147, 18.8, 495.003, 
  5.35, 7.6, 29.2, 49.542, 0.7, 66.12, 0.47}, 
 {"YEM", "Asia", "Yemen", "2021-03-01", 2310., 25., 19.143, 634., 0., 2.143, 
  77.449, 0.838, 0.642, 21.257, 0., 0.072, 1.73, "", "", "", "", "", "", "", 
  "", "", "", "", "", "", "", "", "", "", "", "", "", "", "", "", "", "", "", 
  25., 2.9825968*^7, 53.508, 20.3, 2.922, 1.583, 1479.147, 18.8, 495.003, 
  5.35, 7.6, 29.2, 49.542, 0.7, 66.12, 0.47}, 
 {"YEM", "Asia", "Yemen", "2021-03-02", 2342., 32., 22.143, 640., 6., 2.857, 
  78.522, 1.073, 0.742, 21.458, 0.201, 0.096, 1.71, "", "", "", "", "", "", 
  "", "", "", "", "", "", "", "", "", "", "", "", "", "", "", "", "", "", "", 
  "", 25., 2.9825968*^7, 53.508, 20.3, 2.922, 1.583, 1479.147, 18.8, 495.003, 
  5.35, 7.6, 29.2, 49.542, 0.7, 66.12, 0.47}, 
 {"YEM", "Asia", "Yemen", "2021-03-03", 2363., 21., 20.286, 643., 3., 2.714, 
  79.226, 0.704, 0.68, 21.558, 0.101, 0.091, 1.69, "", "", "", "", "", "", 
  "", "", "", "", "", "", "", "", "", "", "", "", "", "", "", "", "", "", "", 
  "", 25., 2.9825968*^7, 53.508, 20.3, 2.922, 1.583, 1479.147, 18.8, 495.003, 
  5.35, 7.6, 29.2, 49.542, 0.7, 66.12, 0.47}, 
 {"YEM", "Asia", "Yemen", "2021-03-04", 2375., 12., 17.143, 645., 2., 2.857, 
  79.629, 0.402, 0.575, 21.625, 0.067, 0.096, 1.67, "", "", "", "", "", "", 
  "", "", "", "", "", "", "", "", "", "", "", "", "", "", "", "", "", "", "", 
  "", 25., 2.9825968*^7, 53.508, 20.3, 2.922, 1.583, 1479.147, 18.8, 495.003, 
  5.35, 7.6, 29.2, 49.542, 0.7, 66.12, 0.47}, 
 {"YEM", "Asia", "Yemen", "2021-03-05", 2411., 36., 20.571, 648., 3., 3., 
  80.836, 1.207, 0.69, 21.726, 0.101, 0.101, 1.67, "", "", "", "", "", "", 
  "", "", "", "", "", "", "", "", "", "", "", "", "", "", "", "", "", "", "", 
  "", 25., 2.9825968*^7, 53.508, 20.3, 2.922, 1.583, 1479.147, 18.8, 495.003, 
  5.35, 7.6, 29.2, 49.542, 0.7, 66.12, 0.47}, 
 {"YEM", "Asia", "Yemen", "2021-03-06", 2444., 33., 25., 650., 2., 2.714, 
  81.942, 1.106, 0.838, 21.793, 0.067, 0.091, 1.66, "", "", "", "", "", "", 
  "", "", "", "", "", "", "", "", "", "", "", "", "", "", "", "", "", "", "", 
  "", 25., 2.9825968*^7, 53.508, 20.3, 2.922, 1.583, 1479.147, 18.8, 495.003, 
  5.35, 7.6, 29.2, 49.542, 0.7, 66.12, 0.47}, 
 {"YEM", "Asia", "Yemen", "2021-03-07", 2473., 29., 26.857, 651., 1., 2.429, 
  82.914, 0.972, 0.9, 21.827, 0.034, 0.081, 1.64, "", "", "", "", "", "", "", 
  "", "", "", "", "", "", "", "", "", "", "", "", "", "", "", "", "", "", "", 
  25., 2.9825968*^7, 53.508, 20.3, 2.922, 1.583, 1479.147, 18.8, 495.003, 
  5.35, 7.6, 29.2, 49.542, 0.7, 66.12, 0.47}, 
 {"YEM", "Asia", "Yemen", "2021-03-08", 2545., 72., 33.571, 653., 2., 2.714, 
  85.328, 2.414, 1.126, 21.894, 0.067, 0.091, 1.63, "", "", "", "", "", "", 
  "", "", "", "", "", "", "", "", "", "", "", "", "", "", "", "", "", "", "", 
  "", 25., 2.9825968*^7, 53.508, 20.3, 2.922, 1.583, 1479.147, 18.8, 495.003, 
  5.35, 7.6, 29.2, 49.542, 0.7, 66.12, 0.47}, 
 {"YEM", "Asia", "Yemen", "2021-03-09", 2586., 41., 34.857, 654., 1., 2., 
  86.703, 1.375, 1.169, 21.927, 0.034, 0.067, 1.6, "", "", "", "", "", "", 
  "", "", "", "", "", "", "", "", "", "", "", "", "", "", "", "", "", "", "", 
  "", 25., 2.9825968*^7, 53.508, 20.3, 2.922, 1.583, 1479.147, 18.8, 495.003, 
  5.35, 7.6, 29.2, 49.542, 0.7, 66.12, 0.47}, 
 {"YEM", "Asia", "Yemen", "2021-03-10", 2627., 41., 37.714, 661., 7., 2.571, 
  88.078, 1.375, 1.264, 22.162, 0.235, 0.086, 1.58, "", "", "", "", "", "", 
  "", "", "", "", "", "", "", "", "", "", "", "", "", "", "", "", "", "", "", 
  "", 25., 2.9825968*^7, 53.508, 20.3, 2.922, 1.583, 1479.147, 18.8, 495.003, 
  5.35, 7.6, 29.2, 49.542, 0.7, 66.12, 0.47}, 
 {"YEM", "Asia", "Yemen", "2021-03-11", 2667., 40., 41.714, 667., 6., 3.143, 
  89.419, 1.341, 1.399, 22.363, 0.201, 0.105, 1.56, "", "", "", "", "", "", 
  "", "", "", "", "", "", "", "", "", "", "", "", "", "", "", "", "", "", "", 
  "", 25., 2.9825968*^7, 53.508, 20.3, 2.922, 1.583, 1479.147, 18.8, 495.003, 
  5.35, 7.6, 29.2, 49.542, 0.7, 66.12, 0.47}, 
 {"YEM", "Asia", "Yemen", "2021-03-12", 2729., 62., 45.429, 679., 12., 4.429, 
  91.497, 2.079, 1.523, 22.765, 0.402, 0.148, 1.54, "", "", "", "", "", "", 
  "", "", "", "", "", "", "", "", "", "", "", "", "", "", "", "", "", "", "", 
  "", 25., 2.9825968*^7, 53.508, 20.3, 2.922, 1.583, 1479.147, 18.8, 495.003, 
  5.35, 7.6, 29.2, 49.542, 0.7, 66.12, 0.47}, 
 {"YEM", "Asia", "Yemen", "2021-03-13", 2771., 42., 46.714, 683., 4., 4.714, 
  92.906, 1.408, 1.566, 22.9, 0.134, 0.158, 1.53, "", "", "", "", "", "", "", 
  "", "", "", "", "", "", "", "", "", "", "", "", "", "", "", "", "", "", "", 
  25., 2.9825968*^7, 53.508, 20.3, 2.922, 1.583, 1479.147, 18.8, 495.003, 
  5.35, 7.6, 29.2, 49.542, 0.7, 66.12, 0.47}, 
 {"YEM", "Asia", "Yemen", "2021-03-14", 2836., 65., 51.857, 689., 6., 5.429, 
  95.085, 2.179, 1.739, 23.101, 0.201, 0.182, 1.51, "", "", "", "", "", "", 
  "", "", "", "", "", "", "", "", "", "", "", "", "", "", "", "", "", "", "", 
  "", 25., 2.9825968*^7, 53.508, 20.3, 2.922, 1.583, 1479.147, 18.8, 495.003, 
  5.35, 7.6, 29.2, 49.542, 0.7, 66.12, 0.47}, 
 {"YEM", "Asia", "Yemen", "2021-03-15", 2908., 72., 51.857, 698., 9., 6.429, 
  97.499, 2.414, 1.739, 23.402, 0.302, 0.216, 1.49, "", "", "", "", "", "", 
  "", "", "", "", "", "", "", "", "", "", "", "", "", "", "", "", "", "", "", 
  "", 25., 2.9825968*^7, 53.508, 20.3, 2.922, 1.583, 1479.147, 18.8, 495.003, 
  5.35, 7.6, 29.2, 49.542, 0.7, 66.12, 0.47}, 
 {"YEM", "Asia", "Yemen", "2021-03-16", 2969., 61., 54.714, 707., 9., 7.571, 
  99.544, 2.045, 1.834, 23.704, 0.302, 0.254, 1.47, "", "", "", "", "", "", 
  "", "", "", "", "", "", "", "", "", "", "", "", "", "", "", "", "", "", "", 
  "", 25., 2.9825968*^7, 53.508, 20.3, 2.922, 1.583, 1479.147, 18.8, 495.003, 
  5.35, 7.6, 29.2, 49.542, 0.7, 66.12, 0.47}, 
 {"YEM", "Asia", "Yemen", "2021-03-17", 3037., 68., 58.571, 713., 6., 7.429, 
  101.824, 2.28, 1.964, 23.905, 0.201, 0.249, 1.45, "", "", "", "", "", "", 
  "", "", "", "", "", "", "", "", "", "", "", "", "", "", "", "", "", "", "", 
  "", 25., 2.9825968*^7, 53.508, 20.3, 2.922, 1.583, 1479.147, 18.8, 495.003, 
  5.35, 7.6, 29.2, 49.542, 0.7, 66.12, 0.47}, 
 {"YEM", "Asia", "Yemen", "2021-03-18", 3126., 89., 65.571, 723., 10., 8., 
  104.808, 2.984, 2.198, 24.241, 0.335, 0.268, 1.43, "", "", "", "", "", "", 
  "", "", "", "", "", "", "", "", "", "", "", "", "", "", "", "", "", "", "", 
  "", 25., 2.9825968*^7, 53.508, 20.3, 2.922, 1.583, 1479.147, 18.8, 495.003, 
  5.35, 7.6, 29.2, 49.542, 0.7, 66.12, 0.47}, 
 {"YEM", "Asia", "Yemen", "2021-03-19", 3217., 91., 69.714, 733., 10., 7.714, 
  107.859, 3.051, 2.337, 24.576, 0.335, 0.259, 1.41, "", "", "", "", "", "", 
  "", "", "", "", "", "", "", "", "", "", "", "", "", "", "", "", "", "", "", 
  "", 25., 2.9825968*^7, 53.508, 20.3, 2.922, 1.583, 1479.147, 18.8, 495.003, 
  5.35, 7.6, 29.2, 49.542, 0.7, 66.12, 0.47}, 
 {"YEM", "Asia", "Yemen", "2021-03-20", 3278., 61., 72.429, 737., 4., 7.714, 
  109.904, 2.045, 2.428, 24.71, 0.134, 0.259, 1.39, "", "", "", "", "", "", 
  "", "", "", "", "", "", "", "", "", "", "", "", "", "", "", "", "", "", "", 
  "", 25., 2.9825968*^7, 53.508, 20.3, 2.922, 1.583, 1479.147, 18.8, 495.003, 
  5.35, 7.6, 29.2, 49.542, 0.7, 66.12, 0.47}, 
 {"YEM", "Asia", "Yemen", "2021-03-21", 3418., 140., 83.143, 751., 14., 
  8.857, 114.598, 4.694, 2.788, 25.179, 0.469, 0.297, 1.37, "", "", "", "", 
  "", "", "", "", "", "", "", "", "", "", "", "", "", "", "", "", "", "", "", 
  "", "", "", 25., 2.9825968*^7, 53.508, 20.3, 2.922, 1.583, 1479.147, 18.8, 
  495.003, 5.35, 7.6, 29.2, 49.542, 0.7, 66.12, 0.47}, 
 {"YEM", "Asia", "Yemen", "2021-03-22", 3516., 98., 86.857, 771., 20., 
  10.429, 117.884, 3.286, 2.912, 25.85, 0.671, 0.35, 1.35, "", "", "", "", 
  "", "", "", "", "", "", "", "", "", "", "", "", "", "", "", "", "", "", "", 
  "", "", "", 25., 2.9825968*^7, 53.508, 20.3, 2.922, 1.583, 1479.147, 18.8, 
  495.003, 5.35, 7.6, 29.2, 49.542, 0.7, 66.12, 0.47}, 
 {"YEM", "Asia", "Yemen", "2021-03-23", 3612., 96., 91.857, 785., 14., 
  11.143, 121.103, 3.219, 3.08, 26.319, 0.469, 0.374, 1.32, "", "", "", "", 
  "", "", "", "", "", "", "", "", "", "", "", "", "", "", "", "", "", "", "", 
  "", "", "", 25., 2.9825968*^7, 53.508, 20.3, 2.922, 1.583, 1479.147, 18.8, 
  495.003, 5.35, 7.6, 29.2, 49.542, 0.7, 66.12, 0.47}, 
 {"YEM", "Asia", "Yemen", "2021-03-24", 3703., 91., 95.143, 800., 15., 
  12.429, 124.154, 3.051, 3.19, 26.822, 0.503, 0.417, 1.29, "", "", "", "", 
  "", "", "", "", "", "", "", "", "", "", "", "", "", "", "", "", "", "", "", 
  "", "", "", 25., 2.9825968*^7, 53.508, 20.3, 2.922, 1.583, 1479.147, 18.8, 
  495.003, 5.35, 7.6, 29.2, 49.542, 0.7, 66.12, 0.47}, 
 {"YEM", "Asia", "Yemen", "2021-03-25", 3816., 113., 98.571, 810., 10., 
  12.429, 127.942, 3.789, 3.305, 27.158, 0.335, 0.417, 1.27, "", "", "", "", 
  "", "", "", "", "", "", "", "", "", "", "", "", "", "", "", "", "", "", "", 
  "", "", "", 25., 2.9825968*^7, 53.508, 20.3, 2.922, 1.583, 1479.147, 18.8, 
  495.003, 5.35, 7.6, 29.2, 49.542, 0.7, 66.12, 0.47}, 
 {"YEM", "Asia", "Yemen", "2021-03-26", 3900., 84., 97.571, 820., 10., 
  12.429, 130.759, 2.816, 3.271, 27.493, 0.335, 0.417, 1.25, "", "", "", "", 
  "", "", "", "", "", "", "", "", "", "", "", "", "", "", "", "", "", "", "", 
  "", "", "", 25., 2.9825968*^7, 53.508, 20.3, 2.922, 1.583, 1479.147, 18.8, 
  495.003, 5.35, 7.6, 29.2, 49.542, 0.7, 66.12, 0.47}, 
 {"YEM", "Asia", "Yemen", "2021-03-27", 3969., 69., 98.714, 832., 12., 
  13.571, 133.072, 2.313, 3.31, 27.895, 0.402, 0.455, 1.22, "", "", "", "", 
  "", "", "", "", "", "", "", "", "", "", "", "", "", "", "", "", "", "", "", 
  "", "", "", 25., 2.9825968*^7, 53.508, 20.3, 2.922, 1.583, 1479.147, 18.8, 
  495.003, 5.35, 7.6, 29.2, 49.542, 0.7, 66.12, 0.47}, 
 {"YEM", "Asia", "Yemen", "2021-03-28", 4033., 64., 87.857, 851., 19., 
  14.286, 135.218, 2.146, 2.946, 28.532, 0.637, 0.479, 1.2, "", "", "", "", 
  "", "", "", "", "", "", "", "", "", "", "", "", "", "", "", "", "", "", "", 
  "", "", "", 25., 2.9825968*^7, 53.508, 20.3, 2.922, 1.583, 1479.147, 18.8, 
  495.003, 5.35, 7.6, 29.2, 49.542, 0.7, 66.12, 0.47}, 
 {"YEM", "Asia", "Yemen", "2021-03-29", 4115., 82., 85.571, 863., 12., 
  13.143, 137.967, 2.749, 2.869, 28.935, 0.402, 0.441, 1.19, "", "", "", "", 
  "", "", "", "", "", "", "", "", "", "", "", "", "", "", "", "", "", "", "", 
  "", "", "", 34.26, 2.9825968*^7, 53.508, 20.3, 2.922, 1.583, 1479.147, 
  18.8, 495.003, 5.35, 7.6, 29.2, 49.542, 0.7, 66.12, 0.47}, 
 {"YEM", "Asia", "Yemen", "2021-03-30", 4247., 132., 90.714, 882., 19., 
  13.857, 142.393, 4.426, 3.041, 29.572, 0.637, 0.465, 1.17, "", "", "", "", 
  "", "", "", "", "", "", "", "", "", "", "", "", "", "", "", "", "", "", "", 
  "", "", "", 34.26, 2.9825968*^7, 53.508, 20.3, 2.922, 1.583, 1479.147, 
  18.8, 495.003, 5.35, 7.6, 29.2, 49.542, 0.7, 66.12, 0.47}, 
 {"YEM", "Asia", "Yemen", "2021-03-31", 4357., 110., 93.429, 888., 6., 
  12.571, 146.081, 3.688, 3.132, 29.773, 0.201, 0.421, 1.15, "", "", "", "", 
  "", "", "", "", "", "", "", "", "", "", "", "", "", "", "", "", "", "", "", 
  "", "", "", 34.26, 2.9825968*^7, 53.508, 20.3, 2.922, 1.583, 1479.147, 
  18.8, 495.003, 5.35, 7.6, 29.2, 49.542, 0.7, 66.12, 0.47}, 
 {"YEM", "Asia", "Yemen", "2021-04-01", 4531., 174., 102.143, 906., 18., 
  13.714, 151.915, 5.834, 3.425, 30.376, 0.604, 0.46, 1.13, "", "", "", "", 
  "", "", "", "", "", "", "", "", "", "", "", "", "", "", "", "", "", "", "", 
  "", "", "", 34.26, 2.9825968*^7, 53.508, 20.3, 2.922, 1.583, 1479.147, 
  18.8, 495.003, 5.35, 7.6, 29.2, 49.542, 0.7, 66.12, 0.47}, 
 {"YEM", "Asia", "Yemen", "2021-04-02", 4620., 89., 102.857, 916., 10., 
  13.714, 154.899, 2.984, 3.449, 30.711, 0.335, 0.46, 1.11, "", "", "", "", 
  "", "", "", "", "", "", "", "", "", "", "", "", "", "", "", "", "", "", "", 
  "", "", "", 34.26, 2.9825968*^7, 53.508, 20.3, 2.922, 1.583, 1479.147, 
  18.8, 495.003, 5.35, 7.6, 29.2, 49.542, 0.7, 66.12, 0.47}, 
 {"YEM", "Asia", "Yemen", "2021-04-03", 4697., 77., 104., 932., 16., 14.286, 
  157.48, 2.582, 3.487, 31.248, 0.536, 0.479, 1.09, "", "", "", "", "", "", 
  "", "", "", "", "", "", "", "", "", "", "", "", "", "", "", "", "", "", "", 
  "", 34.26, 2.9825968*^7, 53.508, 20.3, 2.922, 1.583, 1479.147, 18.8, 
  495.003, 5.35, 7.6, 29.2, 49.542, 0.7, 66.12, 0.47}, 
 {"YEM", "Asia", "Yemen", "2021-04-04", 4798., 101., 109.286, 946., 14., 
  13.571, 160.867, 3.386, 3.664, 31.717, 0.469, 0.455, 1.06, "", "", "", "", 
  "", "", "", "", "", "", "", "", "", "", "", "", "", "", "", "", "", "", "", 
  "", "", "", 34.26, 2.9825968*^7, 53.508, 20.3, 2.922, 1.583, 1479.147, 
  18.8, 495.003, 5.35, 7.6, 29.2, 49.542, 0.7, 66.12, 0.47}, 
 {"YEM", "Asia", "Yemen", "2021-04-05", 4881., 83., 109.429, 955., 9., 
  13.143, 163.649, 2.783, 3.669, 32.019, 0.302, 0.441, 1.04, "", "", "", "", 
  "", "", "", "", "", "", "", "", "", "", "", "", "", "", "", "", "", "", "", 
  "", "", "", 34.26, 2.9825968*^7, 53.508, 20.3, 2.922, 1.583, 1479.147, 
  18.8, 495.003, 5.35, 7.6, 29.2, 49.542, 0.7, 66.12, 0.47}, 
 {"YEM", "Asia", "Yemen", "2021-04-06", 4975., 94., 104., 976., 21., 13.429, 
  166.801, 3.152, 3.487, 32.723, 0.704, 0.45, 1.02, "", "", "", "", "", "", 
  "", "", "", "", "", "", "", "", "", "", "", "", "", "", "", "", "", "", "", 
  "", 34.26, 2.9825968*^7, 53.508, 20.3, 2.922, 1.583, 1479.147, 18.8, 
  495.003, 5.35, 7.6, 29.2, 49.542, 0.7, 66.12, 0.47}, 
 {"YEM", "Asia", "Yemen", "2021-04-07", 5047., 72., 98.571, 986., 10., 14., 
  169.215, 2.414, 3.305, 33.058, 0.335, 0.469, 1., "", "", "", "", "", "", 
  "", "", "", "", "", "", "", "", "", "", "", "", "", "", "", "", "", "", "", 
  "", 34.26, 2.9825968*^7, 53.508, 20.3, 2.922, 1.583, 1479.147, 18.8, 
  495.003, 5.35, 7.6, 29.2, 49.542, 0.7, 66.12, 0.47}, 
 {"YEM", "Asia", "Yemen", "2021-04-08", 5133., 86., 86., 1004., 18., 14., 
  172.098, 2.883, 2.883, 33.662, 0.604, 0.469, 0.98, "", "", "", "", "", "", 
  "", "", "", "", "", "", "", "", "", "", "", "", "", "", "", "", "", "", "", 
  "", 34.26, 2.9825968*^7, 53.508, 20.3, 2.922, 1.583, 1479.147, 18.8, 
  495.003, 5.35, 7.6, 29.2, 49.542, 0.7, 66.12, 0.47}, 
 {"YEM", "Asia", "Yemen", "2021-04-09", 5233., 100., 87.571, 1022., 18., 
  15.143, 175.451, 3.353, 2.936, 34.265, 0.604, 0.508, 0.97, "", "", "", "", 
  "", "", "", "", "", "", "", "", "", "", "", "", "", "", "", "", "", "", "", 
  "", "", "", 34.26, 2.9825968*^7, 53.508, 20.3, 2.922, 1.583, 1479.147, 
  18.8, 495.003, 5.35, 7.6, 29.2, 49.542, 0.7, 66.12, 0.47}, 
 {"YEM", "Asia", "Yemen", "2021-04-10", 5276., 43., 82.714, 1031., 9., 
  14.143, 176.893, 1.442, 2.773, 34.567, 0.302, 0.474, 0.95, "", "", "", "", 
  "", "", "", "", "", "", "", "", "", "", "", "", "", "", "", "", "", "", "", 
  "", "", "", 34.26, 2.9825968*^7, 53.508, 20.3, 2.922, 1.583, 1479.147, 
  18.8, 495.003, 5.35, 7.6, 29.2, 49.542, 0.7, 66.12, 0.47}, 
 {"YEM", "Asia", "Yemen", "2021-04-11", 5357., 81., 79.857, 1049., 18., 
  14.714, 179.609, 2.716, 2.677, 35.171, 0.604, 0.493, 0.94, "", "", "", "", 
  "", "", "", "", "", "", "", "", "", "", "", "", "", "", "", "", "", "", "", 
  "", "", "", 34.26, 2.9825968*^7, 53.508, 20.3, 2.922, 1.583, 1479.147, 
  18.8, 495.003, 5.35, 7.6, 29.2, 49.542, 0.7, 66.12, 0.47}, 
 {"YEM", "Asia", "Yemen", "2021-04-12", 5446., 89., 80.714, 1068., 19., 
  16.143, 182.593, 2.984, 2.706, 35.808, 0.637, 0.541, 0.92, "", "", "", "", 
  "", "", "", "", "", "", "", "", "", "", "", "", "", "", "", "", "", "", "", 
  "", "", "", 34.26, 2.9825968*^7, 53.508, 20.3, 2.922, 1.583, 1479.147, 
  18.8, 495.003, 5.35, 7.6, 29.2, 49.542, 0.7, 66.12, 0.47}, 
 {"YEM", "Asia", "Yemen", "2021-04-13", 5507., 61., 76., 1073., 5., 13.857, 
  184.638, 2.045, 2.548, 35.975, 0.168, 0.465, 0.91, "", "", "", "", "", "", 
  "", "", "", "", "", "", "", "", "", "", "", "", "", "", "", "", "", "", "", 
  "", 34.26, 2.9825968*^7, 53.508, 20.3, 2.922, 1.583, 1479.147, 18.8, 
  495.003, 5.35, 7.6, 29.2, 49.542, 0.7, 66.12, 0.47}, 
 {"YEM", "Asia", "Yemen", "2021-04-14", 5582., 75., 76.429, 1083., 10., 
  13.857, 187.152, 2.515, 2.562, 36.311, 0.335, 0.465, 0.89, "", "", "", "", 
  "", "", "", "", "", "", "", "", "", "", "", "", "", "", "", "", "", "", "", 
  "", "", "", 34.26, 2.9825968*^7, 53.508, 20.3, 2.922, 1.583, 1479.147, 
  18.8, 495.003, 5.35, 7.6, 29.2, 49.542, 0.7, 66.12, 0.47}, 
 {"YEM", "Asia", "Yemen", "2021-04-15", 5657., 75., 74.857, 1097., 14., 
  13.286, 189.667, 2.515, 2.51, 36.78, 0.469, 0.445, 0.88, "", "", "", "", 
  "", "", "", "", "", "", "", "", "", "", "", "", "", "", "", "", "", "", "", 
  "", "", "", 34.26, 2.9825968*^7, 53.508, 20.3, 2.922, 1.583, 1479.147, 
  18.8, 495.003, 5.35, 7.6, 29.2, 49.542, 0.7, 66.12, 0.47}, 
 {"YEM", "Asia", "Yemen", "2021-04-16", 5715., 58., 68.857, 1108., 11., 
  12.286, 191.612, 1.945, 2.309, 37.149, 0.369, 0.412, 0.86, "", "", "", "", 
  "", "", "", "", "", "", "", "", "", "", "", "", "", "", "", "", "", "", "", 
  "", "", "", 34.26, 2.9825968*^7, 53.508, 20.3, 2.922, 1.583, 1479.147, 
  18.8, 495.003, 5.35, 7.6, 29.2, 49.542, 0.7, 66.12, 0.47}, 
 {"YEM", "Asia", "Yemen", "2021-04-17", 5770., 55., 70.571, 1119., 11., 
  12.571, 193.456, 1.844, 2.366, 37.518, 0.369, 0.421, 0.85, "", "", "", "", 
  "", "", "", "", "", "", "", "", "", "", "", "", "", "", "", "", "", "", "", 
  "", "", "", 34.26, 2.9825968*^7, 53.508, 20.3, 2.922, 1.583, 1479.147, 
  18.8, 495.003, 5.35, 7.6, 29.2, 49.542, 0.7, 66.12, 0.47}, 
 {"YEM", "Asia", "Yemen", "2021-04-18", 5812., 42., 65., 1126., 7., 11., 
  194.864, 1.408, 2.179, 37.752, 0.235, 0.369, 0.84, "", "", "", "", "", "", 
  "", "", "", "", "", "", "", "", "", "", "", "", "", "", "", "", "", "", "", 
  "", 34.26, 2.9825968*^7, 53.508, 20.3, 2.922, 1.583, 1479.147, 18.8, 
  495.003, 5.35, 7.6, 29.2, 49.542, 0.7, 66.12, 0.47}, 
 {"YEM", "Asia", "Yemen", "2021-04-19", 5858., 46., 58.857, 1132., 6., 9.143, 
  196.406, 1.542, 1.973, 37.954, 0.201, 0.307, 0.82, "", "", "", "", "", "", 
  "", "", "", "", "", "", "", "", "", "", "", "", "", "", "", "", "", "", "", 
  "", 34.26, 2.9825968*^7, 53.508, 20.3, 2.922, 1.583, 1479.147, 18.8, 
  495.003, 5.35, 7.6, 29.2, 49.542, 0.7, 66.12, 0.47}, 
 {"YEM", "Asia", "Yemen", "2021-04-20", 5918., 60., 58.714, 1138., 6., 9.286, 
  198.418, 2.012, 1.969, 38.155, 0.201, 0.311, 0.81, "", "", "", "", "", "", 
  "", "", "", "", "", "", "", "", "", "", "", "", "", "", "", "", "", "", "", 
  "", 34.26, 2.9825968*^7, 53.508, 20.3, 2.922, 1.583, 1479.147, 18.8, 
  495.003, 5.35, 7.6, 29.2, 49.542, 0.7, 66.12, 0.47}, 
 {"YEM", "Asia", "Yemen", "2021-04-21", 5960., 42., 54., 1147., 9., 9.143, 
  199.826, 1.408, 1.811, 38.456, 0.302, 0.307, 0.8, "", "", "", "", "", "", 
  "", "", "", "", "", "", "", "", "", "", "", "", "", "", "", "", "", "", "", 
  "", 34.26, 2.9825968*^7, 53.508, 20.3, 2.922, 1.583, 1479.147, 18.8, 
  495.003, 5.35, 7.6, 29.2, 49.542, 0.7, 66.12, 0.47}, 
 {"YEM", "Asia", "Yemen", "2021-04-22", 6020., 60., 51.857, 1157., 10., 
  8.571, 201.838, 2.012, 1.739, 38.792, 0.335, 0.287, 0.79, "", "", "", "", 
  "", "", "", "", "", "", "", "", "", "", "", "", "", "", "", "", "", "", "", 
  "", "", "", 34.26, 2.9825968*^7, 53.508, 20.3, 2.922, 1.583, 1479.147, 
  18.8, 495.003, 5.35, 7.6, 29.2, 49.542, 0.7, 66.12, 0.47}, 
 {"YEM", "Asia", "Yemen", "2021-04-23", 6056., 36., 48.714, 1165., 8., 8.143, 
  203.045, 1.207, 1.633, 39.06, 0.268, 0.273, 0.78, "", "", "", "", "", "", 
  "", "", "", "", "", "", "", "", "", "", "", "", "", "", "", "", "", "", "", 
  "", 34.26, 2.9825968*^7, 53.508, 20.3, 2.922, 1.583, 1479.147, 18.8, 
  495.003, 5.35, 7.6, 29.2, 49.542, 0.7, 66.12, 0.47}, 
 {"YEM", "Asia", "Yemen", "2021-04-24", 6105., 49., 47.857, 1175., 10., 8., 
  204.687, 1.643, 1.605, 39.395, 0.335, 0.268, 0.78, "", "", "", "", "", "", 
  "", "", "", "", "", "", "", "", "", "", "", "", "", "", "", "", "", "", "", 
  "", 34.26, 2.9825968*^7, 53.508, 20.3, 2.922, 1.583, 1479.147, 18.8, 
  495.003, 5.35, 7.6, 29.2, 49.542, 0.7, 66.12, 0.47}, 
 {"YEM", "Asia", "Yemen", "2021-04-25", 6137., 32., 46.429, 1187., 12., 
  8.714, 205.76, 1.073, 1.557, 39.798, 0.402, 0.292, 0.77, "", "", "", "", 
  "", "", "", "", "", "", "", "", "", "", "", "", "", "", "", "", "", "", "", 
  "", "", "", 34.26, 2.9825968*^7, 53.508, 20.3, 2.922, 1.583, 1479.147, 
  18.8, 495.003, 5.35, 7.6, 29.2, 49.542, 0.7, 66.12, 0.47}, 
 {"YEM", "Asia", "Yemen", "2021-04-26", 6183., 46., 46.429, 1205., 18., 
  10.429, 207.303, 1.542, 1.557, 40.401, 0.604, 0.35, 0.76, "", "", "", "", 
  "", "", "", "", "", "", "", "", "", "", "", "", "", "", "", "", "", "", "", 
  "", "", "", 34.26, 2.9825968*^7, 53.508, 20.3, 2.922, 1.583, 1479.147, 
  18.8, 495.003, 5.35, 7.6, 29.2, 49.542, 0.7, 66.12, 0.47}, 
 {"YEM", "Asia", "Yemen", "2021-04-27", 6220., 37., 43.143, 1207., 2., 9.857, 
  208.543, 1.241, 1.446, 40.468, 0.067, 0.33, 0.75, "", "", "", "", "", "", 
  "", "", "", "", "", "", "", "", "", "", "", "", "", "", "", "", "", "", "", 
  "", 34.26, 2.9825968*^7, 53.508, 20.3, 2.922, 1.583, 1479.147, 18.8, 
  495.003, 5.35, 7.6, 29.2, 49.542, 0.7, 66.12, 0.47}, 
 {"YEM", "Asia", "Yemen", "2021-04-28", 6263., 43., 43.286, 1216., 9., 9.857, 
  209.985, 1.442, 1.451, 40.77, 0.302, 0.33, 0.74, "", "", "", "", "", "", 
  "", "", "", "", "", "", "", "", "", "", "", "", "", "", "", "", "", "", "", 
  "", 34.26, 2.9825968*^7, 53.508, 20.3, 2.922, 1.583, 1479.147, 18.8, 
  495.003, 5.35, 7.6, 29.2, 49.542, 0.7, 66.12, 0.47}, 
 {"YEM", "Asia", "Yemen", "2021-04-29", 6294., 31., 39.143, 1222., 6., 9.286, 
  211.024, 1.039, 1.312, 40.971, 0.201, 0.311, 0.73, "", "", "", "", "", "", 
  "", "", "", "", "", "", "", "", "", "", "", "", "", "", "", "", "", "", "", 
  "", 34.26, 2.9825968*^7, 53.508, 20.3, 2.922, 1.583, 1479.147, 18.8, 
  495.003, 5.35, 7.6, 29.2, 49.542, 0.7, 66.12, 0.47}, 
 {"YEM", "Asia", "Yemen", "2021-04-30", 6317., 23., 37.286, 1226., 4., 8.714, 
  211.795, 0.771, 1.25, 41.105, 0.134, 0.292, 0.72, "", "", "", "", "", "", 
  "", "", "", "", "", "", "", "", "", "", "", "", "", "", "", "", "", "", "", 
  "", 34.26, 2.9825968*^7, 53.508, 20.3, 2.922, 1.583, 1479.147, 18.8, 
  495.003, 5.35, 7.6, 29.2, 49.542, 0.7, 66.12, 0.47}, 
 {"YEM", "Asia", "Yemen", "2021-05-01", 6325., 8., 31.429, 1229., 3., 7.714, 
  212.064, 0.268, 1.054, 41.206, 0.101, 0.259, 0.71, "", "", "", "", "", "", 
  "", "", "", "", "", "", "", "", "", "", "", "", "", "", "", "", "", "", "", 
  "", 34.26, 2.9825968*^7, 53.508, 20.3, 2.922, 1.583, 1479.147, 18.8, 
  495.003, 5.35, 7.6, 29.2, 49.542, 0.7, 66.12, 0.47}, 
 {"YEM", "Asia", "Yemen", "2021-05-02", 6341., 16., 29.143, 1233., 4., 6.571, 
  212.6, 0.536, 0.977, 41.34, 0.134, 0.22, 0.71, "", "", "", "", "", "", "", 
  "", "", "", "", "", "", "", "", "", "", "", "", "", "", "", "", "", "", "", 
  34.26, 2.9825968*^7, 53.508, 20.3, 2.922, 1.583, 1479.147, 18.8, 495.003, 
  5.35, 7.6, 29.2, 49.542, 0.7, 66.12, 0.47}, 
 {"YEM", "Asia", "Yemen", "2021-05-03", 6363., 22., 25.714, 1239., 6., 4.857, 
  213.338, 0.738, 0.862, 41.541, 0.201, 0.163, 0.71, "", "", "", "", "", "", 
  "", "", "", "", "", "", "", "", "", "", "", "", "", "", "", "", "", "", "", 
  "", 34.26, 2.9825968*^7, 53.508, 20.3, 2.922, 1.583, 1479.147, 18.8, 
  495.003, 5.35, 7.6, 29.2, 49.542, 0.7, 66.12, 0.47}, 
 {"YEM", "Asia", "Yemen", "2021-05-04", 6390., 27., 24.286, 1240., 1., 4.714, 
  214.243, 0.905, 0.814, 41.575, 0.034, 0.158, 0.71, "", "", "", "", "", "", 
  "", "", "", "", "", "", "", "", "", "", "", "", "", "", "", "", "", "", "", 
  "", 25.93, 2.9825968*^7, 53.508, 20.3, 2.922, 1.583, 1479.147, 18.8, 
  495.003, 5.35, 7.6, 29.2, 49.542, 0.7, 66.12, 0.47}, 
 {"YEM", "Asia", "Yemen", "2021-05-05", 6414., 24., 21.571, 1260., 20., 
  6.286, 215.048, 0.805, 0.723, 42.245, 0.671, 0.211, 0.7, "", "", "", "", 
  "", "", "", "", "", "", "", "", "", "", "", "", "", "", "", "", "", "", "", 
  "", "", "", 25.93, 2.9825968*^7, 53.508, 20.3, 2.922, 1.583, 1479.147, 
  18.8, 495.003, 5.35, 7.6, 29.2, 49.542, 0.7, 66.12, 0.47}, 
 {"YEM", "Asia", "Yemen", "2021-05-06", 6426., 12., 18.857, 1265., 5., 6.143, 
  215.45, 0.402, 0.632, 42.413, 0.168, 0.206, 0.7, "", "", "", "", "", "", 
  "", "", "", "", "", "", "", "", "", "", "", "", "", "", "", "", "", "", "", 
  "", 25.93, 2.9825968*^7, 53.508, 20.3, 2.922, 1.583, 1479.147, 18.8, 
  495.003, 5.35, 7.6, 29.2, 49.542, 0.7, 66.12, 0.47}, 
 {"YEM", "Asia", "Yemen", "2021-05-07", 6446., 20., 18.429, 1269., 4., 6.143, 
  216.12, 0.671, 0.618, 42.547, 0.134, 0.206, 0.7, "", "", "", "", "", "", 
  "", "", "", "", "", "", "", "", "", "", "", "", "", "", "", "", "", "", "", 
  "", 25.93, 2.9825968*^7, 53.508, 20.3, 2.922, 1.583, 1479.147, 18.8, 
  495.003, 5.35, 7.6, 29.2, 49.542, 0.7, 66.12, 0.47}, 
 {"YEM", "Asia", "Yemen", "2021-05-08", 6462., 16., 19.571, 1270., 1., 5.857, 
  216.657, 0.536, 0.656, 42.58, 0.034, 0.196, 0.71, "", "", "", "", "", "", 
  "", "", "", "", "", "", "", "", "", "", "", "", "", "", "", "", "", "", "", 
  "", 25.93, 2.9825968*^7, 53.508, 20.3, 2.922, 1.583, 1479.147, 18.8, 
  495.003, 5.35, 7.6, 29.2, 49.542, 0.7, 66.12, 0.47}, 
 {"YEM", "Asia", "Yemen", "2021-05-09", 6482., 20., 20.143, 1271., 1., 5.429, 
  217.327, 0.671, 0.675, 42.614, 0.034, 0.182, 0.71, "", "", "", "", "", "", 
  "", "", "", "", "", "", "", "", "", "", "", 18555., 18555., "", "", "", 
  0.06, 0.06, "", "", 25.93, 2.9825968*^7, 53.508, 20.3, 2.922, 1.583, 
  1479.147, 18.8, 495.003, 5.35, 7.6, 29.2, 49.542, 0.7, 66.12, 0.47}, 
 {"YEM", "Asia", "Yemen", "2021-05-10", 6485., 3., 17.429, 1275., 4., 5.143, 
  217.428, 0.101, 0.584, 42.748, 0.134, 0.172, 0.71, "", "", "", "", "", "", 
  "", "", "", "", "", "", "", "", "", "", "", "", "", "", "", 4276., "", "", 
  "", 143., 25.93, 2.9825968*^7, 53.508, 20.3, 2.922, 1.583, 1479.147, 18.8, 
  495.003, 5.35, 7.6, 29.2, 49.542, 0.7, 66.12, 0.47}, 
 {"YEM", "Asia", "Yemen", "2021-05-11", 6492., 7., 14.571, 1276., 1., 5.143, 
  217.663, 0.235, 0.489, 42.782, 0.034, 0.172, 0.71, "", "", "", "", "", "", 
  "", "", "", "", "", "", "", "", "", "", "", "", "", "", "", 4276., "", "", 
  "", 143., 34.26, 2.9825968*^7, 53.508, 20.3, 2.922, 1.583, 1479.147, 18.8, 
  495.003, 5.35, 7.6, 29.2, 49.542, 0.7, 66.12, 0.47}, 
 {"YEM", "Asia", "Yemen", "2021-05-12", 6498., 6., 12., 1277., 1., 2.429, 
  217.864, 0.201, 0.402, 42.815, 0.034, 0.081, 0.72, "", "", "", "", "", "", 
  "", "", "", "", "", "", "", "", "", "", "", "", "", "", "", 4276., "", "", 
  "", 143., 34.26, 2.9825968*^7, 53.508, 20.3, 2.922, 1.583, 1479.147, 18.8, 
  495.003, 5.35, 7.6, 29.2, 49.542, 0.7, 66.12, 0.47}, 
 {"YEM", "Asia", "Yemen", "2021-05-13", 6507., 9., 11.571, 1278., 1., 1.857, 
  218.166, 0.302, 0.388, 42.849, 0.034, 0.062, 0.73, "", "", "", "", "", "", 
  "", "", "", "", "", "", "", "", "", "", "", "", "", "", "", 4276., "", "", 
  "", 143., 34.26, 2.9825968*^7, 53.508, 20.3, 2.922, 1.583, 1479.147, 18.8, 
  495.003, 5.35, 7.6, 29.2, 49.542, 0.7, 66.12, 0.47}, 
 {"YEM", "Asia", "Yemen", "2021-05-14", 6523., 16., 11., 1285., 7., 2.286, 
  218.702, 0.536, 0.369, 43.083, 0.235, 0.077, 0.75, "", "", "", "", "", "", 
  "", "", "", "", "", "", "", "", "", "", "", "", "", "", "", 4276., "", "", 
  "", 143., 34.26, 2.9825968*^7, 53.508, 20.3, 2.922, 1.583, 1479.147, 18.8, 
  495.003, 5.35, 7.6, 29.2, 49.542, 0.7, 66.12, 0.47}, 
 {"YEM", "Asia", "Yemen", "2021-05-15", 6538., 15., 10.857, 1285., 0., 2.143, 
  219.205, 0.503, 0.364, 43.083, 0., 0.072, 0.76, "", "", "", "", "", "", "", 
  "", "", "", "", "", "", "", "", "", "", "", "", "", "", 4276., "", "", "", 
  143., 34.26, 2.9825968*^7, 53.508, 20.3, 2.922, 1.583, 1479.147, 18.8, 
  495.003, 5.35, 7.6, 29.2, 49.542, 0.7, 66.12, 0.47}, 
 {"YEM", "Asia", "Yemen", "2021-05-16", 6543., 5., 8.714, 1289., 4., 2.571, 
  219.373, 0.168, 0.292, 43.217, 0.134, 0.086, 0.77, "", "", "", "", "", "", 
  "", "", "", "", "", "", "", "", "", "", "", "", "", "", "", 4276., "", "", 
  "", 143., 34.26, 2.9825968*^7, 53.508, 20.3, 2.922, 1.583, 1479.147, 18.8, 
  495.003, 5.35, 7.6, 29.2, 49.542, 0.7, 66.12, 0.47}, 
 {"YEM", "Asia", "Yemen", "2021-05-17", 6568., 25., 11.857, 1294., 5., 2.714, 
  220.211, 0.838, 0.398, 43.385, 0.168, 0.091, 0.78, "", "", "", "", "", "", 
  "", "", "", "", "", "", "", "", "", "", "", "", "", "", "", 4276., "", "", 
  "", 143., 34.26, 2.9825968*^7, 53.508, 20.3, 2.922, 1.583, 1479.147, 18.8, 
  495.003, 5.35, 7.6, 29.2, 49.542, 0.7, 66.12, 0.47}, 
 {"YEM", "Asia", "Yemen", "2021-05-18", 6586., 18., 13.429, 1297., 3., 3., 
  220.814, 0.604, 0.45, 43.486, 0.101, 0.101, 0.79, "", "", "", "", "", "", 
  "", "", "", "", "", "", "", "", "", "", "", "", "", "", "", 4276., "", "", 
  "", 143., 34.26, 2.9825968*^7, 53.508, 20.3, 2.922, 1.583, 1479.147, 18.8, 
  495.003, 5.35, 7.6, 29.2, 49.542, 0.7, 66.12, 0.47}, 
 {"YEM", "Asia", "Yemen", "2021-05-19", 6593., 7., 13.571, 1298., 1., 3., 
  221.049, 0.235, 0.455, 43.519, 0.034, 0.101, 0.79, "", "", "", "", "", "", 
  "", "", "", "", "", "", "", "", "", "", "", "", "", "", "", 4276., "", "", 
  "", 143., 34.26, 2.9825968*^7, 53.508, 20.3, 2.922, 1.583, 1479.147, 18.8, 
  495.003, 5.35, 7.6, 29.2, 49.542, 0.7, 66.12, 0.47}, 
 {"YEM", "Asia", "Yemen", "2021-05-20", 6613., 20., 15.143, 1301., 3., 3.286, 
  221.72, 0.671, 0.508, 43.62, 0.101, 0.11, 0.8, "", "", "", "", "", "", "", 
  "", "", "", "", "", "", "", "", "", "", "", "", "", "", 4276., "", "", "", 
  143., 34.26, 2.9825968*^7, 53.508, 20.3, 2.922, 1.583, 1479.147, 18.8, 
  495.003, 5.35, 7.6, 29.2, 49.542, 0.7, 66.12, 0.47}, 
 {"YEM", "Asia", "Yemen", "2021-05-21", 6632., 19., 15.571, 1302., 1., 2.429, 
  222.357, 0.637, 0.522, 43.653, 0.034, 0.081, 0.8, "", "", "", "", "", "", 
  "", "", "", "", "", "", "", "", "", "", "", "", "", "", "", 4276., "", "", 
  "", 143., 34.26, 2.9825968*^7, 53.508, 20.3, 2.922, 1.583, 1479.147, 18.8, 
  495.003, 5.35, 7.6, 29.2, 49.542, 0.7, 66.12, 0.47}, 
 {"YEM", "Asia", "Yemen", "2021-05-22", 6649., 17., 15.857, 1304., 2., 2.714, 
  222.927, 0.57, 0.532, 43.72, 0.067, 0.091, 0.8, "", "", "", "", "", "", "", 
  "", "", "", "", "", "", "", "", "", "", "", "", "", "", 4276., "", "", "", 
  143., 34.26, 2.9825968*^7, 53.508, 20.3, 2.922, 1.583, 1479.147, 18.8, 
  495.003, 5.35, 7.6, 29.2, 49.542, 0.7, 66.12, 0.47}, 
 {"YEM", "Asia", "Yemen", "2021-05-23", 6658., 9., 16.429, 1307., 3., 2.571, 
  223.228, 0.302, 0.551, 43.821, 0.101, 0.086, 0.79, "", "", "", "", "", "", 
  "", "", "", "", "", "", "", "", "", "", "", "", "", "", "", 4276., "", "", 
  "", 143., 34.26, 2.9825968*^7, 53.508, 20.3, 2.922, 1.583, 1479.147, 18.8, 
  495.003, 5.35, 7.6, 29.2, 49.542, 0.7, 66.12, 0.47}, 
 {"YEM", "Asia", "Yemen", "2021-05-24", 6662., 4., 13.429, 1310., 3., 2.286, 
  223.362, 0.134, 0.45, 43.921, 0.101, 0.077, 0.79, "", "", "", "", "", "", 
  "", "", "", "", "", "", "", "", "", "", "", "", "", "", "", 4276., "", "", 
  "", 143., 34.26, 2.9825968*^7, 53.508, 20.3, 2.922, 1.583, 1479.147, 18.8, 
  495.003, 5.35, 7.6, 29.2, 49.542, 0.7, 66.12, 0.47}, 
 {"YEM", "Asia", "Yemen", "2021-05-25", 6670., 8., 12., 1311., 1., 2., 
  223.631, 0.268, 0.402, 43.955, 0.034, 0.067, 0.79, "", "", "", "", "", "", 
  "", "", "", "", "", "", "", "", "", "", "", "", "", "", "", 4276., "", "", 
  "", 143., 34.26, 2.9825968*^7, 53.508, 20.3, 2.922, 1.583, 1479.147, 18.8, 
  495.003, 5.35, 7.6, 29.2, 49.542, 0.7, 66.12, 0.47}, 
 {"YEM", "Asia", "Yemen", "2021-05-26", 6688., 18., 13.571, 1313., 2., 2.143, 
  224.234, 0.604, 0.455, 44.022, 0.067, 0.072, 0.8, "", "", "", "", "", "", 
  "", "", "", "", "", "", "", "", "", "", "", "", "", "", "", 4276., "", "", 
  "", 143., 34.26, 2.9825968*^7, 53.508, 20.3, 2.922, 1.583, 1479.147, 18.8, 
  495.003, 5.35, 7.6, 29.2, 49.542, 0.7, 66.12, 0.47}, 
 {"YEM", "Asia", "Yemen", "2021-05-27", 6696., 8., 11.857, 1315., 2., 2., 
  224.502, 0.268, 0.398, 44.089, 0.067, 0.067, 0.8, "", "", "", "", "", "", 
  "", "", "", "", "", "", "", "", "", "", "", "", "", "", "", 4276., "", "", 
  "", 143., 34.26, 2.9825968*^7, 53.508, 20.3, 2.922, 1.583, 1479.147, 18.8, 
  495.003, 5.35, 7.6, 29.2, 49.542, 0.7, 66.12, 0.47}, 
 {"YEM", "Asia", "Yemen", "2021-05-28", 6723., 27., 13., 1316., 1., 2., 
  225.408, 0.905, 0.436, 44.123, 0.034, 0.067, 0.8, "", "", "", "", "", "", 
  "", "", "", "", "", "", "", "", "", "", "", "", "", "", "", 4276., "", "", 
  "", 143., 34.26, 2.9825968*^7, 53.508, 20.3, 2.922, 1.583, 1479.147, 18.8, 
  495.003, 5.35, 7.6, 29.2, 49.542, 0.7, 66.12, 0.47}, 
 {"YEM", "Asia", "Yemen", "2021-05-29", 6731., 8., 11.714, 1319., 3., 2.143, 
  225.676, 0.268, 0.393, 44.223, 0.101, 0.072, 0.79, "", "", "", "", "", "", 
  "", "", "", "", "", "", "", "", "", "", "", 104070., 104070., "", "", 
  4276., 0.35, 0.35, "", 143., 34.26, 2.9825968*^7, 53.508, 20.3, 2.922, 
  1.583, 1479.147, 18.8, 495.003, 5.35, 7.6, 29.2, 49.542, 0.7, 66.12, 0.47}, 
 {"YEM", "Asia", "Yemen", "2021-05-30", 6737., 6., 11.286, 1320., 1., 1.857, 
  225.877, 0.201, 0.378, 44.257, 0.034, 0.062, 0.78, "", "", "", "", "", "", 
  "", "", "", "", "", "", "", "", "", "", "", "", "", "", "", "", "", "", "", 
  "", 34.26, 2.9825968*^7, 53.508, 20.3, 2.922, 1.583, 1479.147, 18.8, 
  495.003, 5.35, 7.6, 29.2, 49.542, 0.7, 66.12, 0.47}, 
 {"YEM", "Asia", "Yemen", "2021-05-31", 6742., 5., 11.429, 1321., 1., 1.571, 
  226.045, 0.168, 0.383, 44.29, 0.034, 0.053, 0.77, "", "", "", "", "", "", 
  "", "", "", "", "", "", "", "", "", "", "", "", "", "", "", "", "", "", "", 
  "", 34.26, 2.9825968*^7, 53.508, 20.3, 2.922, 1.583, 1479.147, 18.8, 
  495.003, 5.35, 7.6, 29.2, 49.542, 0.7, 66.12, 0.47}, 
 {"YEM", "Asia", "Yemen", "2021-06-01", 6751., 9., 11.571, 1322., 1., 1.571, 
  226.346, 0.302, 0.388, 44.324, 0.034, 0.053, 0.77, "", "", "", "", "", "", 
  "", "", "", "", "", "", "", "", "", "", "", "", "", "", "", "", "", "", "", 
  "", 34.26, 2.9825968*^7, 53.508, 20.3, 2.922, 1.583, 1479.147, 18.8, 
  495.003, 5.35, 7.6, 29.2, 49.542, 0.7, 66.12, 0.47}, 
 {"YEM", "Asia", "Yemen", "2021-06-02", 6759., 8., 10.143, 1323., 1., 1.429, 
  226.615, 0.268, 0.34, 44.357, 0.034, 0.048, 0.77, "", "", "", "", "", "", 
  "", "", "", "", "", "", "", "", "", "", "", "", "", "", "", "", "", "", "", 
  "", 34.26, 2.9825968*^7, 53.508, 20.3, 2.922, 1.583, 1479.147, 18.8, 
  495.003, 5.35, 7.6, 29.2, 49.542, 0.7, 66.12, 0.47}, 
 {"YEM", "Asia", "Yemen", "2021-06-03", 6767., 8., 10.143, 1325., 2., 1.429, 
  226.883, 0.268, 0.34, 44.424, 0.067, 0.048, 0.77, "", "", "", "", "", "", 
  "", "", "", "", "", "", "", "", "", "", "", "", "", "", "", "", "", "", "", 
  "", 34.26, 2.9825968*^7, 53.508, 20.3, 2.922, 1.583, 1479.147, 18.8, 
  495.003, 5.35, 7.6, 29.2, 49.542, 0.7, 66.12, 0.47}, 
 {"YEM", "Asia", "Yemen", "2021-06-04", 6773., 6., 7.143, 1325., 0., 1.286, 
  227.084, 0.201, 0.239, 44.424, 0., 0.043, 0.76, "", "", "", "", "", "", "", 
  "", "", "", "", "", "", "", "", "", "", "", "", "", "", "", "", "", "", "", 
  34.26, 2.9825968*^7, 53.508, 20.3, 2.922, 1.583, 1479.147, 18.8, 495.003, 
  5.35, 7.6, 29.2, 49.542, 0.7, 66.12, 0.47}, 
 {"YEM", "Asia", "Yemen", "2021-06-05", 6780., 7., 7., 1325., 0., 0.857, 
  227.319, 0.235, 0.235, 44.424, 0., 0.029, 0.77, "", "", "", "", "", "", "", 
  "", "", "", "", "", "", "", "", "", "", "", "", "", "", "", "", "", "", "", 
  34.26, 2.9825968*^7, 53.508, 20.3, 2.922, 1.583, 1479.147, 18.8, 495.003, 
  5.35, 7.6, 29.2, 49.542, 0.7, 66.12, 0.47}, 
 {"YEM", "Asia", "Yemen", "2021-06-06", 6787., 7., 7.143, 1329., 4., 1.286, 
  227.553, 0.235, 0.239, 44.558, 0.134, 0.043, 0.77, "", "", "", "", "", "", 
  "", "", "", "", "", "", "", "", "", "", "", "", "", "", "", "", "", "", "", 
  "", 34.26, 2.9825968*^7, 53.508, 20.3, 2.922, 1.583, 1479.147, 18.8, 
  495.003, 5.35, 7.6, 29.2, 49.542, 0.7, 66.12, 0.47}, 
 {"YEM", "Asia", "Yemen", "2021-06-07", 6812., 25., 10., 1336., 7., 2.143, 
  228.392, 0.838, 0.335, 44.793, 0.235, 0.072, "", "", "", "", "", "", "", 
  "", "", "", "", "", "", "", "", "", "", "", "", "", "", "", "", "", "", "", 
  "", 34.26, 2.9825968*^7, 53.508, 20.3, 2.922, 1.583, 1479.147, 18.8, 
  495.003, 5.35, 7.6, 29.2, 49.542, 0.7, 66.12, 0.47}, 
 {"ZMB", "Africa", "Zambia", "2020-03-18", 2., 2., "", "", "", "", 0.109, 
  0.109, "", "", "", "", "", "", "", "", "", "", "", "", "", "", "", "", "", 
  "", "", "", "", "", "", "", "", "", "", "", "", "", "", 16.67, 
  1.8383956*^7, 22.995, 17.7, 2.48, 1.542, 3689.251, 57.5, 234.499, 3.94, 
  3.1, 24.7, 13.938, 2., 63.89, 0.584}, {"ZMB", "Africa", "Zambia", 
  "2020-03-19", 2., 0., "", "", "", "", 0.109, 0., "", "", "", "", "", "", 
  "", "", "", "", "", "", "", "", 33., 0.002, "", "", "", "", "", 
  "tests performed", "", "", "", "", "", "", "", "", "", 16.67, 1.8383956*^7, 
  22.995, 17.7, 2.48, 1.542, 3689.251, 57.5, 234.499, 3.94, 3.1, 24.7, 
  13.938, 2., 63.89, 0.584}, {"ZMB", "Africa", "Zambia", "2020-03-20", 2., 
  0., "", "", "", "", 0.109, 0., "", "", "", "", "", "", "", "", "", "", "", 
  "", "", 25., 58., 0.003, 0.001, "", "", "", "", "tests performed", "", "", 
  "", "", "", "", "", "", "", 27.78, 1.8383956*^7, 22.995, 17.7, 2.48, 1.542, 
  3689.251, 57.5, 234.499, 3.94, 3.1, 24.7, 13.938, 2., 63.89, 0.584}, 
 {"ZMB", "Africa", "Zambia", "2020-03-21", 2., 0., "", "", "", "", 0.109, 0., 
  "", "", "", "", "", "", "", "", "", "", "", "", "", "", "", "", "", "", "", 
  "", "", "tests performed", "", "", "", "", "", "", "", "", "", 27.78, 
  1.8383956*^7, 22.995, 17.7, 2.48, 1.542, 3689.251, 57.5, 234.499, 3.94, 
  3.1, 24.7, 13.938, 2., 63.89, 0.584}, {"ZMB", "Africa", "Zambia", 
  "2020-03-22", 3., 1., "", "", "", "", 0.163, 0.054, "", "", "", "", "", "", 
  "", "", "", "", "", "", "", "", 75., 0.004, "", "", "", "", "", 
  "tests performed", "", "", "", "", "", "", "", "", "", 27.78, 1.8383956*^7, 
  22.995, 17.7, 2.48, 1.542, 3689.251, 57.5, 234.499, 3.94, 3.1, 24.7, 
  13.938, 2., 63.89, 0.584}, {"ZMB", "Africa", "Zambia", "2020-03-23", 3., 
  0., 0.429, "", "", 0., 0.163, 0., 0.023, "", "", 0., "", "", "", "", "", 
  "", "", "", "", "", "", "", "", "", "", "", "", "tests performed", "", "", 
  "", "", "", "", "", "", "", 27.78, 1.8383956*^7, 22.995, 17.7, 2.48, 1.542, 
  3689.251, 57.5, 234.499, 3.94, 3.1, 24.7, 13.938, 2., 63.89, 0.584}, 
 {"ZMB", "Africa", "Zambia", "2020-03-24", 3., 0., 0.429, "", "", 0., 0.163, 
  0., 0.023, "", "", 0., "", "", "", "", "", "", "", "", "", "", 103., 0.006, 
  "", "", "", "", "", "tests performed", "", "", "", "", "", "", "", "", "", 
  27.78, 1.8383956*^7, 22.995, 17.7, 2.48, 1.542, 3689.251, 57.5, 234.499, 
  3.94, 3.1, 24.7, 13.938, 2., 63.89, 0.584}, {"ZMB", "Africa", "Zambia", 
  "2020-03-25", 12., 9., 1.429, "", "", 0., 0.653, 0.49, 0.078, "", "", 0., 
  "", "", "", "", "", "", "", "", "", 40., 143., 0.008, 0.002, "", "", "", 
  "", "tests performed", "", "", "", "", "", "", "", "", "", 27.78, 
  1.8383956*^7, 22.995, 17.7, 2.48, 1.542, 3689.251, 57.5, 234.499, 3.94, 
  3.1, 24.7, 13.938, 2., 63.89, 0.584}, {"ZMB", "Africa", "Zambia", 
  "2020-03-26", 16., 4., 2., "", "", 0., 0.87, 0.218, 0.109, "", "", 0., "", 
  "", "", "", "", "", "", "", "", 54., 197., 0.011, 0.003, 23., 0.001, 0.087, 
  11.5, "tests performed", "", "", "", "", "", "", "", "", "", 36.11, 
  1.8383956*^7, 22.995, 17.7, 2.48, 1.542, 3689.251, 57.5, 234.499, 3.94, 
  3.1, 24.7, 13.938, 2., 63.89, 0.584}, {"ZMB", "Africa", "Zambia", 
  "2020-03-27", 22., 6., 2.857, "", "", 0., 1.197, 0.326, 0.155, "", "", 0., 
  "", "", "", "", "", "", "", "", "", 72., 269., 0.015, 0.004, 30., 0.002, 
  0.095, 10.5, "tests performed", "", "", "", "", "", "", "", "", "", 41.67, 
  1.8383956*^7, 22.995, 17.7, 2.48, 1.542, 3689.251, 57.5, 234.499, 3.94, 
  3.1, 24.7, 13.938, 2., 63.89, 0.584}, {"ZMB", "Africa", "Zambia", 
  "2020-03-28", 28., 6., 3.714, "", "", 0., 1.523, 0.326, 0.202, "", "", 0., 
  "", "", "", "", "", "", "", "", "", 81., 350., 0.019, 0.004, 40., 0.002, 
  0.093, 10.8, "tests performed", "", "", "", "", "", "", "", "", "", 41.67, 
  1.8383956*^7, 22.995, 17.7, 2.48, 1.542, 3689.251, 57.5, 234.499, 3.94, 
  3.1, 24.7, 13.938, 2., 63.89, 0.584}, {"ZMB", "Africa", "Zambia", 
  "2020-03-29", 29., 1., 3.714, "", "", 0., 1.577, 0.054, 0.202, "", "", 0., 
  "", "", "", "", "", "", "", "", "", 50., 400., 0.022, 0.003, 46., 0.003, 
  0.081, 12.4, "tests performed", "", "", "", "", "", "", "", "", "", 47.22, 
  1.8383956*^7, 22.995, 17.7, 2.48, 1.542, 3689.251, 57.5, 234.499, 3.94, 
  3.1, 24.7, 13.938, 2., 63.89, 0.584}, {"ZMB", "Africa", "Zambia", 
  "2020-03-30", 35., 6., 4.571, "", "", 0., 1.904, 0.326, 0.249, "", "", 0., 
  "", "", "", "", "", "", "", "", "", 75., 475., 0.026, 0.004, 55., 0.003, 
  0.083, 12., "tests performed", "", "", "", "", "", "", "", "", "", 47.22, 
  1.8383956*^7, 22.995, 17.7, 2.48, 1.542, 3689.251, 57.5, 234.499, 3.94, 
  3.1, 24.7, 13.938, 2., 63.89, 0.584}, {"ZMB", "Africa", "Zambia", 
  "2020-03-31", 35., 0., 4.571, "", "", 0., 1.904, 0., 0.249, "", "", 0., "", 
  "", "", "", "", "", "", "", "", 45., 520., 0.028, 0.002, 60., 0.003, 0.076, 
  13.1, "tests performed", "", "", "", "", "", "", "", "", "", 47.22, 
  1.8383956*^7, 22.995, 17.7, 2.48, 1.542, 3689.251, 57.5, 234.499, 3.94, 
  3.1, 24.7, 13.938, 2., 63.89, 0.584}, {"ZMB", "Africa", "Zambia", 
  "2020-04-01", 36., 1., 3.429, "", "", 0., 1.958, 0.054, 0.186, "", "", 0., 
  "", "", "", "", "", "", "", "", "", 120., 640., 0.035, 0.007, 71., 0.004, 
  0.048, 20.7, "tests performed", "", "", "", "", "", "", "", "", "", 47.22, 
  1.8383956*^7, 22.995, 17.7, 2.48, 1.542, 3689.251, 57.5, 234.499, 3.94, 
  3.1, 24.7, 13.938, 2., 63.89, 0.584}, {"ZMB", "Africa", "Zambia", 
  "2020-04-02", 39., 3., 3.286, 1., 1., 0.143, 2.121, 0.163, 0.179, 0.054, 
  0.054, 0.008, "", "", "", "", "", "", "", "", "", 216., 856., 0.047, 0.012, 
  94., 0.005, 0.035, 28.6, "tests performed", "", "", "", "", "", "", "", "", 
  "", 47.22, 1.8383956*^7, 22.995, 17.7, 2.48, 1.542, 3689.251, 57.5, 
  234.499, 3.94, 3.1, 24.7, 13.938, 2., 63.89, 0.584}, 
 {"ZMB", "Africa", "Zambia", "2020-04-03", 39., 0., 2.429, 1., 0., 0.143, 
  2.121, 0., 0.132, 0.054, 0., 0.008, "", "", "", "", "", "", "", "", "", "", 
  "", "", "", 88., 0.005, 0.028, 36.2, "tests performed", "", "", "", "", "", 
  "", "", "", "", 47.22, 1.8383956*^7, 22.995, 17.7, 2.48, 1.542, 3689.251, 
  57.5, 234.499, 3.94, 3.1, 24.7, 13.938, 2., 63.89, 0.584}, 
 {"ZMB", "Africa", "Zambia", "2020-04-04", 39., 0., 1.571, 1., 0., 0.143, 
  2.121, 0., 0.085, 0.054, 0., 0.008, "", "", "", "", "", "", "", "", "", "", 
  910., 0.049, "", 80., 0.004, 0.02, 50.9, "tests performed", "", "", "", "", 
  "", "", "", "", "", 47.22, 1.8383956*^7, 22.995, 17.7, 2.48, 1.542, 
  3689.251, 57.5, 234.499, 3.94, 3.1, 24.7, 13.938, 2., 63.89, 0.584}, 
 {"ZMB", "Africa", "Zambia", "2020-04-05", 39., 0., 1.429, 1., 0., 0.143, 
  2.121, 0., 0.078, 0.054, 0., 0.008, "", "", "", "", "", "", "", "", "", 
  54., 964., 0.052, 0.003, 81., 0.004, 0.018, 56.7, "tests performed", "", 
  "", "", "", "", "", "", "", "", 47.22, 1.8383956*^7, 22.995, 17.7, 2.48, 
  1.542, 3689.251, 57.5, 234.499, 3.94, 3.1, 24.7, 13.938, 2., 63.89, 0.584}, 
 {"ZMB", "Africa", "Zambia", "2020-04-06", 39., 0., 0.571, 1., 0., 0.143, 
  2.121, 0., 0.031, 0.054, 0., 0.008, "", "", "", "", "", "", "", "", "", 
  17., 981., 0.053, 0.001, 72., 0.004, 0.008, 126.1, "tests performed", "", 
  "", "", "", "", "", "", "", "", 47.22, 1.8383956*^7, 22.995, 17.7, 2.48, 
  1.542, 3689.251, 57.5, 234.499, 3.94, 3.1, 24.7, 13.938, 2., 63.89, 0.584}, 
 {"ZMB", "Africa", "Zambia", "2020-04-07", 39., 0., 0.571, 1., 0., 0.143, 
  2.121, 0., 0.031, 0.054, 0., 0.008, "", "", "", "", "", "", "", "", "", 
  106., 1087., 0.059, 0.006, 81., 0.004, 0.007, 141.9, "tests performed", "", 
  "", "", "", "", "", "", "", "", 47.22, 1.8383956*^7, 22.995, 17.7, 2.48, 
  1.542, 3689.251, 57.5, 234.499, 3.94, 3.1, 24.7, 13.938, 2., 63.89, 0.584}, 
 {"ZMB", "Africa", "Zambia", "2020-04-08", 39., 0., 0.429, 1., 0., 0.143, 
  2.121, 0., 0.023, 0.054, 0., 0.008, "", "", "", "", "", "", "", "", "", 
  135., 1222., 0.066, 0.007, 83., 0.005, 0.005, 193.5, "tests performed", "", 
  "", "", "", "", "", "", "", "", 47.22, 1.8383956*^7, 22.995, 17.7, 2.48, 
  1.542, 3689.251, 57.5, 234.499, 3.94, 3.1, 24.7, 13.938, 2., 63.89, 0.584}, 
 {"ZMB", "Africa", "Zambia", "2020-04-09", 39., 0., 0., 1., 0., 0., 2.121, 
  0., 0., 0.054, 0., 0., "", "", "", "", "", "", "", "", "", 92., 1314., 
  0.071, 0.005, 65., 0.004, 0., "", "tests performed", "", "", "", "", "", 
  "", "", "", "", 50.93, 1.8383956*^7, 22.995, 17.7, 2.48, 1.542, 3689.251, 
  57.5, 234.499, 3.94, 3.1, 24.7, 13.938, 2., 63.89, 0.584}, 
 {"ZMB", "Africa", "Zambia", "2020-04-10", 40., 1., 0.143, 2., 1., 0.143, 
  2.176, 0.054, 0.008, 0.109, 0.054, 0.008, "", "", "", "", "", "", "", "", 
  "", 29., 1343., 0.073, 0.002, 66., 0.004, 0.002, 461.5, "tests performed", 
  "", "", "", "", "", "", "", "", "", 50.93, 1.8383956*^7, 22.995, 17.7, 
  2.48, 1.542, 3689.251, 57.5, 234.499, 3.94, 3.1, 24.7, 13.938, 2., 63.89, 
  0.584}, {"ZMB", "Africa", "Zambia", "2020-04-11", 40., 0., 0.143, 2., 0., 
  0.143, 2.176, 0., 0.008, 0.109, 0., 0.008, "", "", "", "", "", "", "", "", 
  "", 111., 1454., 0.079, 0.006, 78., 0.004, 0.002, 545.5, "tests performed", 
  "", "", "", "", "", "", "", "", "", 50.93, 1.8383956*^7, 22.995, 17.7, 
  2.48, 1.542, 3689.251, 57.5, 234.499, 3.94, 3.1, 24.7, 13.938, 2., 63.89, 
  0.584}, {"ZMB", "Africa", "Zambia", "2020-04-12", 43., 3., 0.571, 2., 0., 
  0.143, 2.339, 0.163, 0.031, 0.109, 0., 0.008, "", "", "", "", "", "", "", 
  "", "", 71., 1525., 0.083, 0.004, 80., 0.004, 0.007, 140.1, 
  "tests performed", "", "", "", "", "", "", "", "", "", 50.93, 1.8383956*^7, 
  22.995, 17.7, 2.48, 1.542, 3689.251, 57.5, 234.499, 3.94, 3.1, 24.7, 
  13.938, 2., 63.89, 0.584}, {"ZMB", "Africa", "Zambia", "2020-04-13", 45., 
  2., 0.857, 2., 0., 0.143, 2.448, 0.109, 0.047, 0.109, 0., 0.008, "", "", 
  "", "", "", "", "", "", "", 125., 1650., 0.09, 0.007, 96., 0.005, 0.009, 
  112., "tests performed", "", "", "", "", "", "", "", "", "", 50.93, 
  1.8383956*^7, 22.995, 17.7, 2.48, 1.542, 3689.251, 57.5, 234.499, 3.94, 
  3.1, 24.7, 13.938, 2., 63.89, 0.584}, {"ZMB", "Africa", "Zambia", 
  "2020-04-14", 45., 0., 0.857, 2., 0., 0.143, 2.448, 0., 0.047, 0.109, 0., 
  0.008, "", "", "", "", "", "", "", "", "", 45., 1695., 0.092, 0.002, 87., 
  0.005, 0.01, 101.5, "tests performed", "", "", "", "", "", "", "", "", "", 
  53.7, 1.8383956*^7, 22.995, 17.7, 2.48, 1.542, 3689.251, 57.5, 234.499, 
  3.94, 3.1, 24.7, 13.938, 2., 63.89, 0.584}, {"ZMB", "Africa", "Zambia", 
  "2020-04-15", 48., 3., 1.286, 2., 0., 0.143, 2.611, 0.163, 0.07, 0.109, 0., 
  0.008, "", "", "", "", "", "", "", "", "", 184., 1879., 0.102, 0.01, 94., 
  0.005, 0.014, 73.1, "tests performed", "", "", "", "", "", "", "", "", "", 
  65.28, 1.8383956*^7, 22.995, 17.7, 2.48, 1.542, 3689.251, 57.5, 234.499, 
  3.94, 3.1, 24.7, 13.938, 2., 63.89, 0.584}, {"ZMB", "Africa", "Zambia", 
  "2020-04-16", 48., 0., 1.286, 2., 0., 0.143, 2.611, 0., 0.07, 0.109, 0., 
  0.008, "", "", "", "", "", "", "", "", "", 128., 2007., 0.109, 0.007, 99., 
  0.005, 0.013, 77., "tests performed", "", "", "", "", "", "", "", "", "", 
  65.28, 1.8383956*^7, 22.995, 17.7, 2.48, 1.542, 3689.251, 57.5, 234.499, 
  3.94, 3.1, 24.7, 13.938, 2., 63.89, 0.584}, {"ZMB", "Africa", "Zambia", 
  "2020-04-17", 52., 4., 1.714, 2., 0., 0., 2.829, 0.218, 0.093, 0.109, 0., 
  0., "", "", "", "", "", "", "", "", "", 218., 2225., 0.121, 0.012, 126., 
  0.007, 0.014, 73.5, "tests performed", "", "", "", "", "", "", "", "", "", 
  65.28, 1.8383956*^7, 22.995, 17.7, 2.48, 1.542, 3689.251, 57.5, 234.499, 
  3.94, 3.1, 24.7, 13.938, 2., 63.89, 0.584}, {"ZMB", "Africa", "Zambia", 
  "2020-04-18", 57., 5., 2.429, 2., 0., 0., 3.101, 0.272, 0.132, 0.109, 0., 
  0., "", "", "", "", "", "", "", "", "", 120., 2345., 0.128, 0.007, 127., 
  0.007, 0.019, 52.3, "tests performed", "", "", "", "", "", "", "", "", "", 
  65.28, 1.8383956*^7, 22.995, 17.7, 2.48, 1.542, 3689.251, 57.5, 234.499, 
  3.94, 3.1, 24.7, 13.938, 2., 63.89, 0.584}, {"ZMB", "Africa", "Zambia", 
  "2020-04-19", 61., 4., 2.571, 3., 1., 0.143, 3.318, 0.218, 0.14, 0.163, 
  0.054, 0.008, "", "", "", "", "", "", "", "", "", 410., 2755., 0.15, 0.022, 
  176., 0.01, 0.015, 68.5, "tests performed", "", "", "", "", "", "", "", "", 
  "", 65.28, 1.8383956*^7, 22.995, 17.7, 2.48, 1.542, 3689.251, 57.5, 
  234.499, 3.94, 3.1, 24.7, 13.938, 2., 63.89, 0.584}, 
 {"ZMB", "Africa", "Zambia", "2020-04-20", 65., 4., 2.857, 3., 0., 0.143, 
  3.536, 0.218, 0.155, 0.163, 0., 0.008, "", "", "", "", "", "", "", "", "", 
  481., 3236., 0.176, 0.026, 227., 0.012, 0.013, 79.5, "tests performed", "", 
  "", "", "", "", "", "", "", "", 65.28, 1.8383956*^7, 22.995, 17.7, 2.48, 
  1.542, 3689.251, 57.5, 234.499, 3.94, 3.1, 24.7, 13.938, 2., 63.89, 0.584}, 
 {"ZMB", "Africa", "Zambia", "2020-04-21", 70., 5., 3.571, 3., 0., 0.143, 
  3.808, 0.272, 0.194, 0.163, 0., 0.008, "", "", "", "", "", "", "", "", "", 
  479., 3715., 0.202, 0.026, 289., 0.016, 0.012, 80.9, "tests performed", "", 
  "", "", "", "", "", "", "", "", 65.28, 1.8383956*^7, 22.995, 17.7, 2.48, 
  1.542, 3689.251, 57.5, 234.499, 3.94, 3.1, 24.7, 13.938, 2., 63.89, 0.584}, 
 {"ZMB", "Africa", "Zambia", "2020-04-22", 74., 4., 3.714, 3., 0., 0.143, 
  4.025, 0.218, 0.202, 0.163, 0., 0.008, "", "", "", "", "", "", "", "", "", 
  325., 4040., 0.22, 0.018, 309., 0.017, 0.012, 83.2, "tests performed", "", 
  "", "", "", "", "", "", "", "", 65.28, 1.8383956*^7, 22.995, 17.7, 2.48, 
  1.542, 3689.251, 57.5, 234.499, 3.94, 3.1, 24.7, 13.938, 2., 63.89, 0.584}, 
 {"ZMB", "Africa", "Zambia", "2020-04-23", 76., 2., 4., 3., 0., 0.143, 4.134, 
  0.109, 0.218, 0.163, 0., 0.008, "", "", "", "", "", "", "", "", "", 205., 
  4245., 0.231, 0.011, 320., 0.017, 0.013, 80., "tests performed", "", "", 
  "", "", "", "", "", "", "", 65.28, 1.8383956*^7, 22.995, 17.7, 2.48, 1.542, 
  3689.251, 57.5, 234.499, 3.94, 3.1, 24.7, 13.938, 2., 63.89, 0.584}, 
 {"ZMB", "Africa", "Zambia", "2020-04-24", 84., 8., 4.571, 3., 0., 0.143, 
  4.569, 0.435, 0.249, 0.163, 0., 0.008, "", "", "", "", "", "", "", "", "", 
  420., 4665., 0.254, 0.023, 349., 0.019, 0.013, 76.4, "tests performed", "", 
  "", "", "", "", "", "", "", "", 65.28, 1.8383956*^7, 22.995, 17.7, 2.48, 
  1.542, 3689.251, 57.5, 234.499, 3.94, 3.1, 24.7, 13.938, 2., 63.89, 0.584}, 
 {"ZMB", "Africa", "Zambia", "2020-04-25", 84., 0., 3.857, 3., 0., 0.143, 
  4.569, 0., 0.21, 0.163, 0., 0.008, "", "", "", "", "", "", "", "", "", 
  230., 4895., 0.266, 0.013, 364., 0.02, 0.011, 94.4, "tests performed", "", 
  "", "", "", "", "", "", "", "", 65.28, 1.8383956*^7, 22.995, 17.7, 2.48, 
  1.542, 3689.251, 57.5, 234.499, 3.94, 3.1, 24.7, 13.938, 2., 63.89, 0.584}, 
 {"ZMB", "Africa", "Zambia", "2020-04-26", 88., 4., 3.857, 3., 0., 0., 4.787, 
  0.218, 0.21, 0.163, 0., 0., "", "", "", "", "", "", "", "", "", 389., 
  5284., 0.287, 0.021, 361., 0.02, 0.011, 93.6, "tests performed", "", "", 
  "", "", "", "", "", "", "", 65.28, 1.8383956*^7, 22.995, 17.7, 2.48, 1.542, 
  3689.251, 57.5, 234.499, 3.94, 3.1, 24.7, 13.938, 2., 63.89, 0.584}, 
 {"ZMB", "Africa", "Zambia", "2020-04-27", 88., 0., 3.286, 3., 0., 0., 4.787, 
  0., 0.179, 0.163, 0., 0., "", "", "", "", "", "", "", "", "", "", "", "", 
  "", 375., 0.02, 0.009, 114.1, "tests performed", "", "", "", "", "", "", 
  "", "", "", 65.28, 1.8383956*^7, 22.995, 17.7, 2.48, 1.542, 3689.251, 57.5, 
  234.499, 3.94, 3.1, 24.7, 13.938, 2., 63.89, 0.584}, 
 {"ZMB", "Africa", "Zambia", "2020-04-28", 95., 7., 3.571, 3., 0., 0., 5.168, 
  0.381, 0.194, 0.163, 0., 0., "", "", "", "", "", "", "", "", "", "", 6432., 
  0.35, "", 388., 0.021, 0.009, 108.7, "tests performed", "", "", "", "", "", 
  "", "", "", "", 65.28, 1.8383956*^7, 22.995, 17.7, 2.48, 1.542, 3689.251, 
  57.5, 234.499, 3.94, 3.1, 24.7, 13.938, 2., 63.89, 0.584}, 
 {"ZMB", "Africa", "Zambia", "2020-04-29", 97., 2., 3.286, 3., 0., 0., 5.276, 
  0.109, 0.179, 0.163, 0., 0., "", "", "", "", "", "", "", "", "", 182., 
  6614., 0.36, 0.01, 368., 0.02, 0.009, 112., "tests performed", "", "", "", 
  "", "", "", "", "", "", 65.28, 1.8383956*^7, 22.995, 17.7, 2.48, 1.542, 
  3689.251, 57.5, 234.499, 3.94, 3.1, 24.7, 13.938, 2., 63.89, 0.584}, 
 {"ZMB", "Africa", "Zambia", "2020-04-30", 106., 9., 4.286, 3., 0., 0., 
  5.766, 0.49, 0.233, 0.163, 0., 0., "", "", "", "", "", "", "", "", "", 
  214., 6828., 0.371, 0.012, 369., 0.02, 0.012, 86.1, "tests performed", "", 
  "", "", "", "", "", "", "", "", 65.28, 1.8383956*^7, 22.995, 17.7, 2.48, 
  1.542, 3689.251, 57.5, 234.499, 3.94, 3.1, 24.7, 13.938, 2., 63.89, 0.584}, 
 {"ZMB", "Africa", "Zambia", "2020-05-01", 109., 3., 3.571, 3., 0., 0., 
  5.929, 0.163, 0.194, 0.163, 0., 0., 1.18, "", "", "", "", "", "", "", "", 
  54., 6882., 0.374, 0.003, 317., 0.017, 0.011, 88.8, "tests performed", "", 
  "", "", "", "", "", "", "", "", 65.28, 1.8383956*^7, 22.995, 17.7, 2.48, 
  1.542, 3689.251, 57.5, 234.499, 3.94, 3.1, 24.7, 13.938, 2., 63.89, 0.584}, 
 {"ZMB", "Africa", "Zambia", "2020-05-02", 119., 10., 5., 3., 0., 0., 6.473, 
  0.544, 0.272, 0.163, 0., 0., 1.17, "", "", "", "", "", "", "", "", 395., 
  7277., 0.396, 0.021, 340., 0.018, 0.015, 68., "tests performed", "", "", 
  "", "", "", "", "", "", "", 70.83, 1.8383956*^7, 22.995, 17.7, 2.48, 1.542, 
  3689.251, 57.5, 234.499, 3.94, 3.1, 24.7, 13.938, 2., 63.89, 0.584}, 
 {"ZMB", "Africa", "Zambia", "2020-05-03", 124., 5., 5.143, 3., 0., 0., 
  6.745, 0.272, 0.28, 0.163, 0., 0., 1.19, "", "", "", "", "", "", "", "", 
  926., 8203., 0.446, 0.05, 417., 0.023, 0.012, 81.1, "tests performed", "", 
  "", "", "", "", "", "", "", "", 70.83, 1.8383956*^7, 22.995, 17.7, 2.48, 
  1.542, 3689.251, 57.5, 234.499, 3.94, 3.1, 24.7, 13.938, 2., 63.89, 0.584}, 
 {"ZMB", "Africa", "Zambia", "2020-05-04", 137., 13., 7., 3., 0., 0., 7.452, 
  0.707, 0.381, 0.163, 0., 0., 1.2, "", "", "", "", "", "", "", "", 433., 
  8636., 0.47, 0.024, 397., 0.022, 0.018, 56.7, "tests performed", "", "", 
  "", "", "", "", "", "", "", 70.83, 1.8383956*^7, 22.995, 17.7, 2.48, 1.542, 
  3689.251, 57.5, 234.499, 3.94, 3.1, 24.7, 13.938, 2., 63.89, 0.584}, 
 {"ZMB", "Africa", "Zambia", "2020-05-05", 138., 1., 6.143, 3., 0., 0., 
  7.507, 0.054, 0.334, 0.163, 0., 0., 1.22, "", "", "", "", "", "", "", "", 
  1459., 10095., 0.549, 0.079, 523., 0.028, 0.012, 85.1, "tests performed", 
  "", "", "", "", "", "", "", "", "", 70.83, 1.8383956*^7, 22.995, 17.7, 
  2.48, 1.542, 3689.251, 57.5, 234.499, 3.94, 3.1, 24.7, 13.938, 2., 63.89, 
  0.584}, {"ZMB", "Africa", "Zambia", "2020-05-06", 146., 8., 7., 4., 1., 
  0.143, 7.942, 0.435, 0.381, 0.218, 0.054, 0.008, 1.24, "", "", "", "", "", 
  "", "", "", 468., 10563., 0.575, 0.025, 564., 0.031, 0.012, 80.6, 
  "tests performed", "", "", "", "", "", "", "", "", "", 70.83, 1.8383956*^7, 
  22.995, 17.7, 2.48, 1.542, 3689.251, 57.5, 234.499, 3.94, 3.1, 24.7, 
  13.938, 2., 63.89, 0.584}, {"ZMB", "Africa", "Zambia", "2020-05-07", 153., 
  7., 6.714, 4., 0., 0.143, 8.322, 0.381, 0.365, 0.218, 0., 0.008, 1.27, "", 
  "", "", "", "", "", "", "", 849., 11412., 0.621, 0.046, 655., 0.036, 0.01, 
  97.6, "tests performed", "", "", "", "", "", "", "", "", "", 70.83, 
  1.8383956*^7, 22.995, 17.7, 2.48, 1.542, 3689.251, 57.5, 234.499, 3.94, 
  3.1, 24.7, 13.938, 2., 63.89, 0.584}, {"ZMB", "Africa", "Zambia", 
  "2020-05-08", 167., 14., 8.286, 4., 0., 0.143, 9.084, 0.762, 0.451, 0.218, 
  0., 0.008, 1.31, "", "", "", "", "", "", "", "", 683., 12095., 0.658, 
  0.037, 745., 0.041, 0.011, 89.9, "tests performed", "", "", "", "", "", "", 
  "", "", "", 43.52, 1.8383956*^7, 22.995, 17.7, 2.48, 1.542, 3689.251, 57.5, 
  234.499, 3.94, 3.1, 24.7, 13.938, 2., 63.89, 0.584}, 
 {"ZMB", "Africa", "Zambia", "2020-05-09", 252., 85., 19., 7., 3., 0.571, 
  13.708, 4.624, 1.034, 0.381, 0.163, 0.031, 1.35, "", "", "", "", "", "", 
  "", "", 496., 12591., 0.685, 0.027, 759., 0.041, 0.025, 39.9, 
  "tests performed", "", "", "", "", "", "", "", "", "", 43.52, 1.8383956*^7, 
  22.995, 17.7, 2.48, 1.542, 3689.251, 57.5, 234.499, 3.94, 3.1, 24.7, 
  13.938, 2., 63.89, 0.584}, {"ZMB", "Africa", "Zambia", "2020-05-10", 267., 
  15., 20.429, 7., 0., 0.571, 14.524, 0.816, 1.111, 0.381, 0., 0.031, 1.31, 
  "", "", "", "", "", "", "", "", 250., 12841., 0.698, 0.014, 663., 0.036, 
  0.031, 32.5, "tests performed", "", "", "", "", "", "", "", "", "", 43.52, 
  1.8383956*^7, 22.995, 17.7, 2.48, 1.542, 3689.251, 57.5, 234.499, 3.94, 
  3.1, 24.7, 13.938, 2., 63.89, 0.584}, {"ZMB", "Africa", "Zambia", 
  "2020-05-11", 267., 0., 18.571, 7., 0., 0.571, 14.524, 0., 1.01, 0.381, 0., 
  0.031, 1.28, "", "", "", "", "", "", "", "", 286., 13127., 0.714, 0.016, 
  642., 0.035, 0.029, 34.6, "tests performed", "", "", "", "", "", "", "", 
  "", "", 43.52, 1.8383956*^7, 22.995, 17.7, 2.48, 1.542, 3689.251, 57.5, 
  234.499, 3.94, 3.1, 24.7, 13.938, 2., 63.89, 0.584}, 
 {"ZMB", "Africa", "Zambia", "2020-05-12", 441., 174., 43.286, 7., 0., 0.571, 
  23.988, 9.465, 2.355, 0.381, 0., 0.031, 1.26, "", "", "", "", "", "", "", 
  "", 368., 13495., 0.734, 0.02, 486., 0.026, 0.089, 11.2, "tests performed", 
  "", "", "", "", "", "", "", "", "", 43.52, 1.8383956*^7, 22.995, 17.7, 
  2.48, 1.542, 3689.251, 57.5, 234.499, 3.94, 3.1, 24.7, 13.938, 2., 63.89, 
  0.584}, {"ZMB", "Africa", "Zambia", "2020-05-13", 446., 5., 42.857, 7., 0., 
  0.429, 24.26, 0.272, 2.331, 0.381, 0., 0.023, 1.24, "", "", "", "", "", "", 
  "", "", 432., 13927., 0.758, 0.023, 481., 0.026, 0.089, 11.2, 
  "tests performed", "", "", "", "", "", "", "", "", "", 43.52, 1.8383956*^7, 
  22.995, 17.7, 2.48, 1.542, 3689.251, 57.5, 234.499, 3.94, 3.1, 24.7, 
  13.938, 2., 63.89, 0.584}, {"ZMB", "Africa", "Zambia", "2020-05-14", 654., 
  208., 71.571, 7., 0., 0.429, 35.574, 11.314, 3.893, 0.381, 0., 0.023, 1.23, 
  "", "", "", "", "", "", "", "", 1560., 15487., 0.842, 0.085, 582., 0.032, 
  0.123, 8.1, "tests performed", "", "", "", "", "", "", "", "", "", 43.52, 
  1.8383956*^7, 22.995, 17.7, 2.48, 1.542, 3689.251, 57.5, 234.499, 3.94, 
  3.1, 24.7, 13.938, 2., 63.89, 0.584}, {"ZMB", "Africa", "Zambia", 
  "2020-05-15", 654., 0., 69.571, 7., 0., 0.429, 35.574, 0., 3.784, 0.381, 
  0., 0.023, 1.17, "", "", "", "", "", "", "", "", 324., 15811., 0.86, 0.018, 
  531., 0.029, 0.131, 7.6, "tests performed", "", "", "", "", "", "", "", "", 
  "", 43.52, 1.8383956*^7, 22.995, 17.7, 2.48, 1.542, 3689.251, 57.5, 
  234.499, 3.94, 3.1, 24.7, 13.938, 2., 63.89, 0.584}, 
 {"ZMB", "Africa", "Zambia", "2020-05-16", 679., 25., 61., 7., 0., 0., 
  36.934, 1.36, 3.318, 0.381, 0., 0., 1.13, "", "", "", "", "", "", "", "", 
  667., 16478., 0.896, 0.036, 555., 0.03, 0.11, 9.1, "tests performed", "", 
  "", "", "", "", "", "", "", "", 43.52, 1.8383956*^7, 22.995, 17.7, 2.48, 
  1.542, 3689.251, 57.5, 234.499, 3.94, 3.1, 24.7, 13.938, 2., 63.89, 0.584}, 
 {"ZMB", "Africa", "Zambia", "2020-05-17", 753., 74., 69.429, 7., 0., 0., 
  40.96, 4.025, 3.777, 0.381, 0., 0., 1.09, "", "", "", "", "", "", "", "", 
  876., 17354., 0.944, 0.048, 645., 0.035, 0.108, 9.3, "tests performed", "", 
  "", "", "", "", "", "", "", "", 43.52, 1.8383956*^7, 22.995, 17.7, 2.48, 
  1.542, 3689.251, 57.5, 234.499, 3.94, 3.1, 24.7, 13.938, 2., 63.89, 0.584}, 
 {"ZMB", "Africa", "Zambia", "2020-05-18", 761., 8., 70.571, 7., 0., 0., 
  41.395, 0.435, 3.839, 0.381, 0., 0., 1.05, "", "", "", "", "", "", "", "", 
  521., 17875., 0.972, 0.028, 678., 0.037, 0.104, 9.6, "tests performed", "", 
  "", "", "", "", "", "", "", "", 43.52, 1.8383956*^7, 22.995, 17.7, 2.48, 
  1.542, 3689.251, 57.5, 234.499, 3.94, 3.1, 24.7, 13.938, 2., 63.89, 0.584}, 
 {"ZMB", "Africa", "Zambia", "2020-05-19", 772., 11., 47.286, 7., 0., 0., 
  41.993, 0.598, 2.572, 0.381, 0., 0., 1.02, "", "", "", "", "", "", "", "", 
  644., 18519., 1.007, 0.035, 718., 0.039, 0.066, 15.2, "tests performed", 
  "", "", "", "", "", "", "", "", "", 43.52, 1.8383956*^7, 22.995, 17.7, 
  2.48, 1.542, 3689.251, 57.5, 234.499, 3.94, 3.1, 24.7, 13.938, 2., 63.89, 
  0.584}, {"ZMB", "Africa", "Zambia", "2020-05-20", 832., 60., 55.143, 7., 
  0., 0., 45.257, 3.264, 3., 0.381, 0., 0., 0.99, "", "", "", "", "", "", "", 
  "", 495., 19014., 1.034, 0.027, 727., 0.04, 0.076, 13.2, "tests performed", 
  "", "", "", "", "", "", "", "", "", 43.52, 1.8383956*^7, 22.995, 17.7, 
  2.48, 1.542, 3689.251, 57.5, 234.499, 3.94, 3.1, 24.7, 13.938, 2., 63.89, 
  0.584}, {"ZMB", "Africa", "Zambia", "2020-05-21", 866., 34., 30.286, 7., 
  0., 0., 47.106, 1.849, 1.647, 0.381, 0., 0., 0.96, "", "", "", "", "", "", 
  "", "", 418., 19432., 1.057, 0.023, 564., 0.031, 0.054, 18.6, 
  "tests performed", "", "", "", "", "", "", "", "", "", 43.52, 1.8383956*^7, 
  22.995, 17.7, 2.48, 1.542, 3689.251, 57.5, 234.499, 3.94, 3.1, 24.7, 
  13.938, 2., 63.89, 0.584}, {"ZMB", "Africa", "Zambia", "2020-05-22", 920., 
  54., 38., 7., 0., 0., 50.044, 2.937, 2.067, 0.381, 0., 0., 0.93, "", "", 
  "", "", "", "", "", "", 579., 20011., 1.089, 0.031, 600., 0.033, 0.063, 
  15.8, "tests performed", "", "", "", "", "", "", "", "", "", 43.52, 
  1.8383956*^7, 22.995, 17.7, 2.48, 1.542, 3689.251, 57.5, 234.499, 3.94, 
  3.1, 24.7, 13.938, 2., 63.89, 0.584}, {"ZMB", "Africa", "Zambia", 
  "2020-05-23", 920., 0., 34.429, 7., 0., 0., 50.044, 0., 1.873, 0.381, 0., 
  0., 0.9, "", "", "", "", "", "", "", "", "", "", "", "", 627., 0.034, 
  0.055, 18.2, "tests performed", "", "", "", "", "", "", "", "", "", 43.52, 
  1.8383956*^7, 22.995, 17.7, 2.48, 1.542, 3689.251, 57.5, 234.499, 3.94, 
  3.1, 24.7, 13.938, 2., 63.89, 0.584}, {"ZMB", "Africa", "Zambia", 
  "2020-05-24", 920., 0., 23.857, 7., 0., 0., 50.044, 0., 1.298, 0.381, 0., 
  0., 0.89, "", "", "", "", "", "", "", "", "", "", "", "", 623., 0.034, 
  0.038, 26.1, "tests performed", "", "", "", "", "", "", "", "", "", 43.52, 
  1.8383956*^7, 22.995, 17.7, 2.48, 1.542, 3689.251, 57.5, 234.499, 3.94, 
  3.1, 24.7, 13.938, 2., 63.89, 0.584}, {"ZMB", "Africa", "Zambia", 
  "2020-05-25", 920., 0., 22.714, 7., 0., 0., 50.044, 0., 1.236, 0.381, 0., 
  0., 0.88, "", "", "", "", "", "", "", "", "", "", "", "", 671., 0.036, 
  0.034, 29.5, "tests performed", "", "", "", "", "", "", "", "", "", 43.52, 
  1.8383956*^7, 22.995, 17.7, 2.48, 1.542, 3689.251, 57.5, 234.499, 3.94, 
  3.1, 24.7, 13.938, 2., 63.89, 0.584}, {"ZMB", "Africa", "Zambia", 
  "2020-05-26", 920., 0., 21.143, 7., 0., 0., 50.044, 0., 1.15, 0.381, 0., 
  0., 0.88, "", "", "", "", "", "", "", "", "", "", "", "", 700., 0.038, 
  0.03, 33.1, "tests performed", "", "", "", "", "", "", "", "", "", 43.52, 
  1.8383956*^7, 22.995, 17.7, 2.48, 1.542, 3689.251, 57.5, 234.499, 3.94, 
  3.1, 24.7, 13.938, 2., 63.89, 0.584}, {"ZMB", "Africa", "Zambia", 
  "2020-05-27", 1057., 137., 32.143, 7., 0., 0., 57.496, 7.452, 1.748, 0.381, 
  0., 0., 0.88, "", "", "", "", "", "", "", "", "", 24275., 1.32, "", 752., 
  0.041, 0.043, 23.4, "tests performed", "", "", "", "", "", "", "", "", "", 
  43.52, 1.8383956*^7, 22.995, 17.7, 2.48, 1.542, 3689.251, 57.5, 234.499, 
  3.94, 3.1, 24.7, 13.938, 2., 63.89, 0.584}, {"ZMB", "Africa", "Zambia", 
  "2020-05-28", 1057., 0., 27.286, 7., 0., 0., 57.496, 0., 1.484, 0.381, 0., 
  0., 0.83, "", "", "", "", "", "", "", "", "", "", "", "", 805., 0.044, 
  0.034, 29.5, "tests performed", "", "", "", "", "", "", "", "", "", 43.52, 
  1.8383956*^7, 22.995, 17.7, 2.48, 1.542, 3689.251, 57.5, 234.499, 3.94, 
  3.1, 24.7, 13.938, 2., 63.89, 0.584}, {"ZMB", "Africa", "Zambia", 
  "2020-05-29", 1057., 0., 19.571, 7., 0., 0., 57.496, 0., 1.065, 0.381, 0., 
  0., 0.79, "", "", "", "", "", "", "", "", "", "", "", "", 835., 0.045, 
  0.023, 42.7, "tests performed", "", "", "", "", "", "", "", "", "", 43.52, 
  1.8383956*^7, 22.995, 17.7, 2.48, 1.542, 3689.251, 57.5, 234.499, 3.94, 
  3.1, 24.7, 13.938, 2., 63.89, 0.584}, {"ZMB", "Africa", "Zambia", 
  "2020-05-30", 1057., 0., 19.571, 7., 0., 0., 57.496, 0., 1.065, 0.381, 0., 
  0., 0.76, "", "", "", "", "", "", "", "", "", "", "", "", 827., 0.045, 
  0.024, 42.3, "tests performed", "", "", "", "", "", "", "", "", "", 43.52, 
  1.8383956*^7, 22.995, 17.7, 2.48, 1.542, 3689.251, 57.5, 234.499, 3.94, 
  3.1, 24.7, 13.938, 2., 63.89, 0.584}, {"ZMB", "Africa", "Zambia", 
  "2020-05-31", 1057., 0., 19.571, 7., 0., 0., 57.496, 0., 1.065, 0.381, 0., 
  0., 0.75, "", "", "", "", "", "", "", "", "", "", "", "", 818., 0.044, 
  0.024, 41.8, "tests performed", "", "", "", "", "", "", "", "", "", 43.52, 
  1.8383956*^7, 22.995, 17.7, 2.48, 1.542, 3689.251, 57.5, 234.499, 3.94, 
  3.1, 24.7, 13.938, 2., 63.89, 0.584}, {"ZMB", "Africa", "Zambia", 
  "2020-06-01", 1089., 32., 24.143, 7., 0., 0., 59.236, 1.741, 1.313, 0.381, 
  0., 0., 0.74, "", "", "", "", "", "", "", "", "", 28236., 1.536, "", 810., 
  0.044, 0.03, 33.6, "tests performed", "", "", "", "", "", "", "", "", "", 
  39.81, 1.8383956*^7, 22.995, 17.7, 2.48, 1.542, 3689.251, 57.5, 234.499, 
  3.94, 3.1, 24.7, 13.938, 2., 63.89, 0.584}, {"ZMB", "Africa", "Zambia", 
  "2020-06-02", 1089., 0., 24.143, 7., 0., 0., 59.236, 0., 1.313, 0.381, 0., 
  0., 0.71, "", "", "", "", "", "", "", "", "", "", "", "", 881., 0.048, 
  0.027, 36.5, "tests performed", "", "", "", "", "", "", "", "", "", 39.81, 
  1.8383956*^7, 22.995, 17.7, 2.48, 1.542, 3689.251, 57.5, 234.499, 3.94, 
  3.1, 24.7, 13.938, 2., 63.89, 0.584}, {"ZMB", "Africa", "Zambia", 
  "2020-06-03", 1089., 0., 4.571, 7., 0., 0., 59.236, 0., 0.249, 0.381, 0., 
  0., 0.7, "", "", "", "", "", "", "", "", "", "", "", "", 952., 0.052, 
  0.005, 208.3, "tests performed", "", "", "", "", "", "", "", "", "", 39.81, 
  1.8383956*^7, 22.995, 17.7, 2.48, 1.542, 3689.251, 57.5, 234.499, 3.94, 
  3.1, 24.7, 13.938, 2., 63.89, 0.584}, {"ZMB", "Africa", "Zambia", 
  "2020-06-04", 1089., 0., 4.571, 7., 0., 0., 59.236, 0., 0.249, 0.381, 0., 
  0., 0.69, "", "", "", "", "", "", "", "", "", "", "", "", 1031., 0.056, 
  0.004, 225.6, "tests performed", "", "", "", "", "", "", "", "", "", 39.81, 
  1.8383956*^7, 22.995, 17.7, 2.48, 1.542, 3689.251, 57.5, 234.499, 3.94, 
  3.1, 24.7, 13.938, 2., 63.89, 0.584}, {"ZMB", "Africa", "Zambia", 
  "2020-06-05", 1089., 0., 4.571, 7., 0., 0., 59.236, 0., 0.249, 0.381, 0., 
  0., 0.69, "", "", "", "", "", "", "", "", "", "", "", "", 1111., 0.06, 
  0.004, 243.1, "tests performed", "", "", "", "", "", "", "", "", "", 39.81, 
  1.8383956*^7, 22.995, 17.7, 2.48, 1.542, 3689.251, 57.5, 234.499, 3.94, 
  3.1, 24.7, 13.938, 2., 63.89, 0.584}, {"ZMB", "Africa", "Zambia", 
  "2020-06-06", 1089., 0., 4.571, 7., 0., 0., 59.236, 0., 0.249, 0.381, 0., 
  0., 0.71, "", "", "", "", "", "", "", "", "", 34987., 1.903, "", 1191., 
  0.065, 0.004, 260.6, "tests performed", "", "", "", "", "", "", "", "", "", 
  39.81, 1.8383956*^7, 22.995, 17.7, 2.48, 1.542, 3689.251, 57.5, 234.499, 
  3.94, 3.1, 24.7, 13.938, 2., 63.89, 0.584}, {"ZMB", "Africa", "Zambia", 
  "2020-06-07", 1089., 0., 4.571, 7., 0., 0., 59.236, 0., 0.249, 0.381, 0., 
  0., 0.73, "", "", "", "", "", "", "", "", "", "", "", "", 1242., 0.068, 
  0.004, 271.7, "tests performed", "", "", "", "", "", "", "", "", "", 39.81, 
  1.8383956*^7, 22.995, 17.7, 2.48, 1.542, 3689.251, 57.5, 234.499, 3.94, 
  3.1, 24.7, 13.938, 2., 63.89, 0.584}, {"ZMB", "Africa", "Zambia", 
  "2020-06-08", 1200., 111., 15.857, 10., 3., 0.429, 65.274, 6.038, 0.863, 
  0.544, 0.163, 0.023, 0.76, "", "", "", "", "", "", "", "", "", "", "", "", 
  1294., 0.07, 0.012, 81.6, "tests performed", "", "", "", "", "", "", "", 
  "", "", 39.81, 1.8383956*^7, 22.995, 17.7, 2.48, 1.542, 3689.251, 57.5, 
  234.499, 3.94, 3.1, 24.7, 13.938, 2., 63.89, 0.584}, 
 {"ZMB", "Africa", "Zambia", "2020-06-09", 1200., 0., 15.857, 10., 0., 0.429, 
  65.274, 0., 0.863, 0.544, 0., 0.023, 0.79, "", "", "", "", "", "", "", "", 
  "", 38448., 2.091, "", 1266., 0.069, 0.013, 79.8, "tests performed", "", 
  "", "", "", "", "", "", "", "", 39.81, 1.8383956*^7, 22.995, 17.7, 2.48, 
  1.542, 3689.251, 57.5, 234.499, 3.94, 3.1, 24.7, 13.938, 2., 63.89, 0.584}, 
 {"ZMB", "Africa", "Zambia", "2020-06-10", 1200., 0., 15.857, 10., 0., 0.429, 
  65.274, 0., 0.863, 0.544, 0., 0.023, 0.83, "", "", "", "", "", "", "", "", 
  542., 38990., 2.121, 0.029, 1151., 0.063, 0.014, 72.6, "tests performed", 
  "", "", "", "", "", "", "", "", "", 39.81, 1.8383956*^7, 22.995, 17.7, 
  2.48, 1.542, 3689.251, 57.5, 234.499, 3.94, 3.1, 24.7, 13.938, 2., 63.89, 
  0.584}, {"ZMB", "Africa", "Zambia", "2020-06-11", 1200., 0., 15.857, 10., 
  0., 0.429, 65.274, 0., 0.863, 0.544, 0., 0.023, 0.88, "", "", "", "", "", 
  "", "", "", "", "", "", "", 1192., 0.065, 0.013, 75.2, "tests performed", 
  "", "", "", "", "", "", "", "", "", 39.81, 1.8383956*^7, 22.995, 17.7, 
  2.48, 1.542, 3689.251, 57.5, 234.499, 3.94, 3.1, 24.7, 13.938, 2., 63.89, 
  0.584}, {"ZMB", "Africa", "Zambia", "2020-06-12", 1321., 121., 33.143, 10., 
  0., 0.429, 71.856, 6.582, 1.803, 0.544, 0., 0.023, 0.93, "", "", "", "", 
  "", "", "", "", "", 42273., 2.299, "", 1234., 0.067, 0.027, 37.2, 
  "tests performed", "", "", "", "", "", "", "", "", "", 39.81, 1.8383956*^7, 
  22.995, 17.7, 2.48, 1.542, 3689.251, 57.5, 234.499, 3.94, 3.1, 24.7, 
  13.938, 2., 63.89, 0.584}, {"ZMB", "Africa", "Zambia", "2020-06-13", 1357., 
  36., 38.286, 10., 0., 0.429, 73.814, 1.958, 2.083, 0.544, 0., 0.023, 0.92, 
  "", "", "", "", "", "", "", "", 1853., 44126., 2.4, 0.101, 1306., 0.071, 
  0.029, 34.1, "tests performed", "", "", "", "", "", "", "", "", "", 39.81, 
  1.8383956*^7, 22.995, 17.7, 2.48, 1.542, 3689.251, 57.5, 234.499, 3.94, 
  3.1, 24.7, 13.938, 2., 63.89, 0.584}, {"ZMB", "Africa", "Zambia", 
  "2020-06-14", 1358., 1., 38.429, 11., 1., 0.571, 73.869, 0.054, 2.09, 
  0.598, 0.054, 0.031, 0.89, "", "", "", "", "", "", "", "", 302., 44428., 
  2.417, 0.016, 1184., 0.064, 0.032, 30.8, "tests performed", "", "", "", "", 
  "", "", "", "", "", 39.81, 1.8383956*^7, 22.995, 17.7, 2.48, 1.542, 
  3689.251, 57.5, 234.499, 3.94, 3.1, 24.7, 13.938, 2., 63.89, 0.584}, 
 {"ZMB", "Africa", "Zambia", "2020-06-15", 1382., 24., 26., 11., 0., 0.143, 
  75.174, 1.305, 1.414, 0.598, 0., 0.008, 0.87, "", "", "", "", "", "", "", 
  "", "", "", "", "", 1090., 0.059, 0.024, 41.9, "tests performed", "", "", 
  "", "", "", "", "", "", "", 39.81, 1.8383956*^7, 22.995, 17.7, 2.48, 1.542, 
  3689.251, 57.5, 234.499, 3.94, 3.1, 24.7, 13.938, 2., 63.89, 0.584}, 
 {"ZMB", "Africa", "Zambia", "2020-06-16", 1405., 23., 29.286, 11., 0., 
  0.143, 76.425, 1.251, 1.593, 0.598, 0., 0.008, 0.85, "", "", "", "", "", 
  "", "", "", "", 45425., 2.471, "", 997., 0.054, 0.029, 34., 
  "tests performed", "", "", "", "", "", "", "", "", "", 39.81, 1.8383956*^7, 
  22.995, 17.7, 2.48, 1.542, 3689.251, 57.5, 234.499, 3.94, 3.1, 24.7, 
  13.938, 2., 63.89, 0.584}, {"ZMB", "Africa", "Zambia", "2020-06-17", 1412., 
  7., 30.286, 11., 0., 0.143, 76.806, 0.381, 1.647, 0.598, 0., 0.008, 0.82, 
  "", "", "", "", "", "", "", "", 749., 46174., 2.512, 0.041, 1026., 0.056, 
  0.03, 33.9, "tests performed", "", "", "", "", "", "", "", "", "", 39.81, 
  1.8383956*^7, 22.995, 17.7, 2.48, 1.542, 3689.251, 57.5, 234.499, 3.94, 
  3.1, 24.7, 13.938, 2., 63.89, 0.584}, {"ZMB", "Africa", "Zambia", 
  "2020-06-18", 1416., 4., 30.857, 11., 0., 0.143, 77.024, 0.218, 1.678, 
  0.598, 0., 0.008, 0.81, "", "", "", "", "", "", "", "", 375., 46549., 
  2.532, 0.02, 845., 0.046, 0.037, 27.4, "tests performed", "", "", "", "", 
  "", "", "", "", "", 39.81, 1.8383956*^7, 22.995, 17.7, 2.48, 1.542, 
  3689.251, 57.5, 234.499, 3.94, 3.1, 24.7, 13.938, 2., 63.89, 0.584}, 
 {"ZMB", "Africa", "Zambia", "2020-06-19", 1430., 14., 15.571, 11., 0., 
  0.143, 77.785, 0.762, 0.847, 0.598, 0., 0.008, 0.8, "", "", "", "", "", "", 
  "", "", 1419., 47968., 2.609, 0.077, 814., 0.044, 0.019, 52.3, 
  "tests performed", "", "", "", "", "", "", "", "", "", 39.81, 1.8383956*^7, 
  22.995, 17.7, 2.48, 1.542, 3689.251, 57.5, 234.499, 3.94, 3.1, 24.7, 
  13.938, 2., 63.89, 0.584}, {"ZMB", "Africa", "Zambia", "2020-06-20", 1430., 
  0., 10.429, 11., 0., 0.143, 77.785, 0., 0.567, 0.598, 0., 0.008, 0.81, "", 
  "", "", "", "", "", "", "", 804., 48772., 2.653, 0.044, 664., 0.036, 0.016, 
  63.7, "tests performed", "", "", "", "", "", "", "", "", "", 39.81, 
  1.8383956*^7, 22.995, 17.7, 2.48, 1.542, 3689.251, 57.5, 234.499, 3.94, 
  3.1, 24.7, 13.938, 2., 63.89, 0.584}, {"ZMB", "Africa", "Zambia", 
  "2020-06-21", 1430., 0., 10.286, 11., 0., 0., 77.785, 0., 0.559, 0.598, 0., 
  0., 0.82, "", "", "", "", "", "", "", "", 621., 49393., 2.687, 0.034, 709., 
  0.039, 0.015, 68.9, "tests performed", "", "", "", "", "", "", "", "", "", 
  39.81, 1.8383956*^7, 22.995, 17.7, 2.48, 1.542, 3689.251, 57.5, 234.499, 
  3.94, 3.1, 24.7, 13.938, 2., 63.89, 0.584}, {"ZMB", "Africa", "Zambia", 
  "2020-06-22", 1430., 0., 6.857, 11., 0., 0., 77.785, 0., 0.373, 0.598, 0., 
  0., 0.83, "", "", "", "", "", "", "", "", "", "", "", "", 736., 0.04, 
  0.009, 107.3, "tests performed", "", "", "", "", "", "", "", "", "", 39.81, 
  1.8383956*^7, 22.995, 17.7, 2.48, 1.542, 3689.251, 57.5, 234.499, 3.94, 
  3.1, 24.7, 13.938, 2., 63.89, 0.584}, {"ZMB", "Africa", "Zambia", 
  "2020-06-23", 1477., 47., 10.286, 18., 7., 1., 80.342, 2.557, 0.559, 0.979, 
  0.381, 0.054, 0.86, "", "", "", "", "", "", "", "", "", 50771., 2.762, "", 
  764., 0.042, 0.013, 74.3, "tests performed", "", "", "", "", "", "", "", 
  "", "", 39.81, 1.8383956*^7, 22.995, 17.7, 2.48, 1.542, 3689.251, 57.5, 
  234.499, 3.94, 3.1, 24.7, 13.938, 2., 63.89, 0.584}, 
 {"ZMB", "Africa", "Zambia", "2020-06-24", 1489., 12., 11., 18., 0., 1., 
  80.995, 0.653, 0.598, 0.979, 0., 0.054, 0.85, "", "", "", "", "", "", "", 
  "", 855., 51626., 2.808, 0.047, 779., 0.042, 0.014, 70.8, 
  "tests performed", "", "", "", "", "", "", "", "", "", 39.81, 1.8383956*^7, 
  22.995, 17.7, 2.48, 1.542, 3689.251, 57.5, 234.499, 3.94, 3.1, 24.7, 
  13.938, 2., 63.89, 0.584}, {"ZMB", "Africa", "Zambia", "2020-06-25", 1497., 
  8., 11.571, 18., 0., 1., 81.43, 0.435, 0.629, 0.979, 0., 0.054, 0.84, "", 
  "", "", "", "", "", "", "", 569., 52195., 2.839, 0.031, 807., 0.044, 0.014, 
  69.7, "tests performed", "", "", "", "", "", "", "", "", "", 50.93, 
  1.8383956*^7, 22.995, 17.7, 2.48, 1.542, 3689.251, 57.5, 234.499, 3.94, 
  3.1, 24.7, 13.938, 2., 63.89, 0.584}, {"ZMB", "Africa", "Zambia", 
  "2020-06-26", 1531., 34., 14.429, 21., 3., 1.429, 83.279, 1.849, 0.785, 
  1.142, 0.163, 0.078, 0.83, "", "", "", "", "", "", "", "", 1175., 53370., 
  2.903, 0.064, 772., 0.042, 0.019, 53.5, "tests performed", "", "", "", "", 
  "", "", "", "", "", 50.93, 1.8383956*^7, 22.995, 17.7, 2.48, 1.542, 
  3689.251, 57.5, 234.499, 3.94, 3.1, 24.7, 13.938, 2., 63.89, 0.584}, 
 {"ZMB", "Africa", "Zambia", "2020-06-27", 1531., 0., 14.429, 21., 0., 1.429, 
  83.279, 0., 0.785, 1.142, 0., 0.078, 0.82, "", "", "", "", "", "", "", "", 
  653., 54023., 2.939, 0.036, 750., 0.041, 0.019, 52., "tests performed", "", 
  "", "", "", "", "", "", "", "", 50.93, 1.8383956*^7, 22.995, 17.7, 2.48, 
  1.542, 3689.251, 57.5, 234.499, 3.94, 3.1, 24.7, 13.938, 2., 63.89, 0.584}, 
 {"ZMB", "Africa", "Zambia", "2020-06-28", 1557., 26., 18.143, 22., 1., 
  1.571, 84.693, 1.414, 0.987, 1.197, 0.054, 0.085, 0.81, "", "", "", "", "", 
  "", "", "", 277., 54300., 2.954, 0.015, 701., 0.038, 0.026, 38.6, 
  "tests performed", "", "", "", "", "", "", "", "", "", 50.93, 1.8383956*^7, 
  22.995, 17.7, 2.48, 1.542, 3689.251, 57.5, 234.499, 3.94, 3.1, 24.7, 
  13.938, 2., 63.89, 0.584}, {"ZMB", "Africa", "Zambia", "2020-06-29", 1568., 
  11., 19.714, 22., 0., 1.571, 85.292, 0.598, 1.072, 1.197, 0., 0.085, 0.79, 
  "", "", "", "", "", "", "", "", 363., 54663., 2.973, 0.02, 654., 0.036, 
  0.03, 33.2, "tests performed", "", "", "", "", "", "", "", "", "", 50.93, 
  1.8383956*^7, 22.995, 17.7, 2.48, 1.542, 3689.251, 57.5, 234.499, 3.94, 
  3.1, 24.7, 13.938, 2., 63.89, 0.584}, {"ZMB", "Africa", "Zambia", 
  "2020-06-30", 1594., 26., 16.714, 24., 2., 0.857, 86.706, 1.414, 0.909, 
  1.305, 0.109, 0.047, 0.77, "", "", "", "", "", "", "", "", 227., 54890., 
  2.986, 0.012, 588., 0.032, 0.028, 35.2, "tests performed", "", "", "", "", 
  "", "", "", "", "", 50.93, 1.8383956*^7, 22.995, 17.7, 2.48, 1.542, 
  3689.251, 57.5, 234.499, 3.94, 3.1, 24.7, 13.938, 2., 63.89, 0.584}, 
 {"ZMB", "Africa", "Zambia", "2020-07-01", 1632., 38., 20.429, 30., 6., 
  1.714, 88.773, 2.067, 1.111, 1.632, 0.326, 0.093, 0.74, "", "", "", "", "", 
  "", "", "", 1935., 56825., 3.091, 0.105, 743., 0.04, 0.027, 36.4, 
  "tests performed", "", "", "", "", "", "", "", "", "", 50.93, 1.8383956*^7, 
  22.995, 17.7, 2.48, 1.542, 3689.251, 57.5, 234.499, 3.94, 3.1, 24.7, 
  13.938, 2., 63.89, 0.584}, {"ZMB", "Africa", "Zambia", "2020-07-02", 1632., 
  0., 19.286, 30., 0., 1.714, 88.773, 0., 1.049, 1.632, 0., 0.093, 0.69, "", 
  "", "", "", "", "", "", "", 330., 57155., 3.109, 0.018, 709., 0.039, 0.027, 
  36.8, "tests performed", "", "", "", "", "", "", "", "", "", 50.93, 
  1.8383956*^7, 22.995, 17.7, 2.48, 1.542, 3689.251, 57.5, 234.499, 3.94, 
  3.1, 24.7, 13.938, 2., 63.89, 0.584}, {"ZMB", "Africa", "Zambia", 
  "2020-07-03", 1632., 0., 14.429, 30., 0., 1.286, 88.773, 0., 0.785, 1.632, 
  0., 0.07, 0.65, "", "", "", "", "", "", "", "", 517., 57672., 3.137, 0.028, 
  615., 0.033, 0.023, 42.6, "tests performed", "", "", "", "", "", "", "", 
  "", "", 50.93, 1.8383956*^7, 22.995, 17.7, 2.48, 1.542, 3689.251, 57.5, 
  234.499, 3.94, 3.1, 24.7, 13.938, 2., 63.89, 0.584}, 
 {"ZMB", "Africa", "Zambia", "2020-07-04", 1632., 0., 14.429, 30., 0., 1.286, 
  88.773, 0., 0.785, 1.632, 0., 0.07, 0.62, "", "", "", "", "", "", "", "", 
  1950., 59622., 3.243, 0.106, 800., 0.044, 0.018, 55.4, "tests performed", 
  "", "", "", "", "", "", "", "", "", 50.93, 1.8383956*^7, 22.995, 17.7, 
  2.48, 1.542, 3689.251, 57.5, 234.499, 3.94, 3.1, 24.7, 13.938, 2., 63.89, 
  0.584}, {"ZMB", "Africa", "Zambia", "2020-07-05", 1632., 0., 10.714, 30., 
  0., 1.143, 88.773, 0., 0.583, 1.632, 0., 0.062, 0.6, "", "", "", "", "", 
  "", "", "", 628., 60250., 3.277, 0.034, 850., 0.046, 0.013, 79.3, 
  "tests performed", "", "", "", "", "", "", "", "", "", 50.93, 1.8383956*^7, 
  22.995, 17.7, 2.48, 1.542, 3689.251, 57.5, 234.499, 3.94, 3.1, 24.7, 
  13.938, 2., 63.89, 0.584}, {"ZMB", "Africa", "Zambia", "2020-07-06", 1632., 
  0., 9.143, 30., 0., 1.143, 88.773, 0., 0.497, 1.632, 0., 0.062, 0.59, "", 
  "", "", "", "", "", "", "", 380., 60630., 3.298, 0.021, 852., 0.046, 0.011, 
  93.2, "tests performed", "", "", "", "", "", "", "", "", "", 50.93, 
  1.8383956*^7, 22.995, 17.7, 2.48, 1.542, 3689.251, 57.5, 234.499, 3.94, 
  3.1, 24.7, 13.938, 2., 63.89, 0.584}, {"ZMB", "Africa", "Zambia", 
  "2020-07-07", 1895., 263., 43., 42., 12., 2.571, 103.079, 14.306, 2.339, 
  2.285, 0.653, 0.14, 0.57, "", "", "", "", "", "", "", "", 674., 61304., 
  3.335, 0.037, 916., 0.05, 0.047, 21.3, "tests performed", "", "", "", "", 
  "", "", "", "", "", 50.93, 1.8383956*^7, 22.995, 17.7, 2.48, 1.542, 
  3689.251, 57.5, 234.499, 3.94, 3.1, 24.7, 13.938, 2., 63.89, 0.584}, 
 {"ZMB", "Africa", "Zambia", "2020-07-08", 1895., 0., 37.571, 42., 0., 1.714, 
  103.079, 0., 2.044, 2.285, 0., 0.093, 0.56, "", "", "", "", "", "", "", "", 
  334., 61638., 3.353, 0.018, 688., 0.037, 0.055, 18.3, "tests performed", 
  "", "", "", "", "", "", "", "", "", 50.93, 1.8383956*^7, 22.995, 17.7, 
  2.48, 1.542, 3689.251, 57.5, 234.499, 3.94, 3.1, 24.7, 13.938, 2., 63.89, 
  0.584}, {"ZMB", "Africa", "Zambia", "2020-07-09", 1895., 0., 37.571, 42., 
  0., 1.714, 103.079, 0., 2.044, 2.285, 0., 0.093, 0.55, "", "", "", "", "", 
  "", "", "", 523., 62161., 3.381, 0.028, 715., 0.039, 0.053, 19., 
  "tests performed", "", "", "", "", "", "", "", "", "", 50.93, 1.8383956*^7, 
  22.995, 17.7, 2.48, 1.542, 3689.251, 57.5, 234.499, 3.94, 3.1, 24.7, 
  13.938, 2., 63.89, 0.584}, {"ZMB", "Africa", "Zambia", "2020-07-10", 1895., 
  0., 37.571, 42., 0., 1.714, 103.079, 0., 2.044, 2.285, 0., 0.093, 0.55, "", 
  "", "", "", "", "", "", "", 302., 62463., 3.398, 0.016, 684., 0.037, 0.055, 
  18.2, "tests performed", "", "", "", "", "", "", "", "", "", 50.93, 
  1.8383956*^7, 22.995, 17.7, 2.48, 1.542, 3689.251, 57.5, 234.499, 3.94, 
  3.1, 24.7, 13.938, 2., 63.89, 0.584}, {"ZMB", "Africa", "Zambia", 
  "2020-07-11", 1895., 0., 37.571, 42., 0., 1.714, 103.079, 0., 2.044, 2.285, 
  0., 0.093, 0.56, "", "", "", "", "", "", "", "", 1161., 63624., 3.461, 
  0.063, 572., 0.031, 0.066, 15.2, "tests performed", "", "", "", "", "", "", 
  "", "", "", 50.93, 1.8383956*^7, 22.995, 17.7, 2.48, 1.542, 3689.251, 57.5, 
  234.499, 3.94, 3.1, 24.7, 13.938, 2., 63.89, 0.584}, 
 {"ZMB", "Africa", "Zambia", "2020-07-12", 1895., 0., 37.571, 42., 0., 1.714, 
  103.079, 0., 2.044, 2.285, 0., 0.093, 0.58, "", "", "", "", "", "", "", "", 
  515., 64139., 3.489, 0.028, 556., 0.03, 0.068, 14.8, "tests performed", "", 
  "", "", "", "", "", "", "", "", 50.93, 1.8383956*^7, 22.995, 17.7, 2.48, 
  1.542, 3689.251, 57.5, 234.499, 3.94, 3.1, 24.7, 13.938, 2., 63.89, 0.584}, 
 {"ZMB", "Africa", "Zambia", "2020-07-13", 1895., 0., 37.571, 42., 0., 1.714, 
  103.079, 0., 2.044, 2.285, 0., 0.093, 0.6, "", "", "", "", "", "", "", "", 
  731., 64870., 3.529, 0.04, 606., 0.033, 0.062, 16.1, "tests performed", "", 
  "", "", "", "", "", "", "", "", 50.93, 1.8383956*^7, 22.995, 17.7, 2.48, 
  1.542, 3689.251, 57.5, 234.499, 3.94, 3.1, 24.7, 13.938, 2., 63.89, 0.584}, 
 {"ZMB", "Africa", "Zambia", "2020-07-14", 1895., 0., 0., 42., 0., 0., 
  103.079, 0., 0., 2.285, 0., 0., 0.62, "", "", "", "", "", "", "", "", 938., 
  65808., 3.58, 0.051, 643., 0.035, 0., "", "tests performed", "", "", "", 
  "", "", "", "", "", "", 50.93, 1.8383956*^7, 22.995, 17.7, 2.48, 1.542, 
  3689.251, 57.5, 234.499, 3.94, 3.1, 24.7, 13.938, 2., 63.89, 0.584}, 
 {"ZMB", "Africa", "Zambia", "2020-07-15", 1895., 0., 0., 42., 0., 0., 
  103.079, 0., 0., 2.285, 0., 0., 0.65, "", "", "", "", "", "", "", "", 568., 
  66376., 3.611, 0.031, 677., 0.037, 0., "", "tests performed", "", "", "", 
  "", "", "", "", "", "", 50.93, 1.8383956*^7, 22.995, 17.7, 2.48, 1.542, 
  3689.251, 57.5, 234.499, 3.94, 3.1, 24.7, 13.938, 2., 63.89, 0.584}, 
 {"ZMB", "Africa", "Zambia", "2020-07-16", 1895., 0., 0., 42., 0., 0., 
  103.079, 0., 0., 2.285, 0., 0., 0.7, "", "", "", "", "", "", "", "", 720., 
  67096., 3.65, 0.039, 705., 0.038, 0., "", "tests performed", "", "", "", 
  "", "", "", "", "", "", 50.93, 1.8383956*^7, 22.995, 17.7, 2.48, 1.542, 
  3689.251, 57.5, 234.499, 3.94, 3.1, 24.7, 13.938, 2., 63.89, 0.584}, 
 {"ZMB", "Africa", "Zambia", "2020-07-17", 2810., 915., 130.714, 109., 67., 
  9.571, 152.851, 49.772, 7.11, 5.929, 3.644, 0.521, 0.75, "", "", "", "", 
  "", "", "", "", 848., 67944., 3.696, 0.046, 783., 0.043, 0.167, 6., 
  "tests performed", "", "", "", "", "", "", "", "", "", 50.93, 1.8383956*^7, 
  22.995, 17.7, 2.48, 1.542, 3689.251, 57.5, 234.499, 3.94, 3.1, 24.7, 
  13.938, 2., 63.89, 0.584}, {"ZMB", "Africa", "Zambia", "2020-07-18", 2980., 
  170., 155., 120., 11., 11.143, 162.098, 9.247, 8.431, 6.527, 0.598, 0.606, 
  0.79, "", "", "", "", "", "", "", "", 1352., 69296., 3.769, 0.074, 810., 
  0.044, 0.191, 5.2, "tests performed", "", "", "", "", "", "", "", "", "", 
  50.93, 1.8383956*^7, 22.995, 17.7, 2.48, 1.542, 3689.251, 57.5, 234.499, 
  3.94, 3.1, 24.7, 13.938, 2., 63.89, 0.584}, {"ZMB", "Africa", "Zambia", 
  "2020-07-19", 2980., 0., 155., 120., 0., 11.143, 162.098, 0., 8.431, 6.527, 
  0., 0.606, 0.84, "", "", "", "", "", "", "", "", 1352., 70648., 3.843, 
  0.074, 930., 0.051, 0.167, 6., "tests performed", "", "", "", "", "", "", 
  "", "", "", 50.93, 1.8383956*^7, 22.995, 17.7, 2.48, 1.542, 3689.251, 57.5, 
  234.499, 3.94, 3.1, 24.7, 13.938, 2., 63.89, 0.584}, 
 {"ZMB", "Africa", "Zambia", "2020-07-20", 3326., 346., 204.429, 128., 8., 
  12.286, 180.919, 18.821, 11.12, 6.963, 0.435, 0.668, 0.89, "", "", "", "", 
  "", "", "", "", 959., 71607., 3.895, 0.052, 962., 0.052, 0.213, 4.7, 
  "tests performed", "", "", "", "", "", "", "", "", "", 50.93, 1.8383956*^7, 
  22.995, 17.7, 2.48, 1.542, 3689.251, 57.5, 234.499, 3.94, 3.1, 24.7, 
  13.938, 2., 63.89, 0.584}, {"ZMB", "Africa", "Zambia", "2020-07-21", 3386., 
  60., 213., 128., 0., 12.286, 184.182, 3.264, 11.586, 6.963, 0., 0.668, 
  0.92, "", "", "", "", "", "", "", "", 369., 71976., 3.915, 0.02, 881., 
  0.048, 0.242, 4.1, "tests performed", "", "", "", "", "", "", "", "", "", 
  50.93, 1.8383956*^7, 22.995, 17.7, 2.48, 1.542, 3689.251, 57.5, 234.499, 
  3.94, 3.1, 24.7, 13.938, 2., 63.89, 0.584}, {"ZMB", "Africa", "Zambia", 
  "2020-07-22", 3583., 197., 241.143, 128., 0., 12.286, 194.898, 10.716, 
  13.117, 6.963, 0., 0.668, 0.95, "", "", "", "", "", "", "", "", 844., 
  72820., 3.961, 0.046, 921., 0.05, 0.262, 3.8, "tests performed", "", "", 
  "", "", "", "", "", "", "", 50.93, 1.8383956*^7, 22.995, 17.7, 2.48, 1.542, 
  3689.251, 57.5, 234.499, 3.94, 3.1, 24.7, 13.938, 2., 63.89, 0.584}, 
 {"ZMB", "Africa", "Zambia", "2020-07-23", 3789., 206., 270.571, 134., 6., 
  13.143, 206.104, 11.205, 14.718, 7.289, 0.326, 0.715, 0.98, "", "", "", "", 
  "", "", "", "", 576., 73396., 3.992, 0.031, 900., 0.049, 0.301, 3.3, 
  "tests performed", "", "", "", "", "", "", "", "", "", 50.93, 1.8383956*^7, 
  22.995, 17.7, 2.48, 1.542, 3689.251, 57.5, 234.499, 3.94, 3.1, 24.7, 
  13.938, 2., 63.89, 0.584}, {"ZMB", "Africa", "Zambia", "2020-07-24", 3856., 
  67., 149.429, 136., 2., 3.857, 209.748, 3.644, 8.128, 7.398, 0.109, 0.21, 
  1., "", "", "", "", "", "", "", "", 835., 74231., 4.038, 0.045, 898., 
  0.049, 0.166, 6., "tests performed", "", "", "", "", "", "", "", "", "", 
  50.93, 1.8383956*^7, 22.995, 17.7, 2.48, 1.542, 3689.251, 57.5, 234.499, 
  3.94, 3.1, 24.7, 13.938, 2., 63.89, 0.584}, {"ZMB", "Africa", "Zambia", 
  "2020-07-25", 4328., 472., 192.571, 139., 3., 2.714, 235.423, 25.675, 
  10.475, 7.561, 0.163, 0.148, 1.04, "", "", "", "", "", "", "", "", 1841., 
  76072., 4.138, 0.1, 968., 0.053, 0.199, 5., "tests performed", "", "", "", 
  "", "", "", "", "", "", 50.93, 1.8383956*^7, 22.995, 17.7, 2.48, 1.542, 
  3689.251, 57.5, 234.499, 3.94, 3.1, 24.7, 13.938, 2., 63.89, 0.584}, 
 {"ZMB", "Africa", "Zambia", "2020-07-26", 4481., 153., 214.429, 139., 0., 
  2.714, 243.745, 8.322, 11.664, 7.561, 0., 0.148, 1.05, "", "", "", "", "", 
  "", "", "", 446., 76518., 4.162, 0.024, 839., 0.046, 0.256, 3.9, 
  "tests performed", "", "", "", "", "", "", "", "", "", 50.93, 1.8383956*^7, 
  22.995, 17.7, 2.48, 1.542, 3689.251, 57.5, 234.499, 3.94, 3.1, 24.7, 
  13.938, 2., 63.89, 0.584}, {"ZMB", "Africa", "Zambia", "2020-07-27", 4552., 
  71., 175.143, 140., 1., 1.714, 247.607, 3.862, 9.527, 7.615, 0.054, 0.093, 
  1.06, "", "", "", "", "", "", "", "", 209., 76727., 4.174, 0.011, 731., 
  0.04, 0.24, 4.2, "tests performed", "", "", "", "", "", "", "", "", "", 
  50.93, 1.8383956*^7, 22.995, 17.7, 2.48, 1.542, 3689.251, 57.5, 234.499, 
  3.94, 3.1, 24.7, 13.938, 2., 63.89, 0.584}, {"ZMB", "Africa", "Zambia", 
  "2020-07-28", 5002., 450., 230.857, 142., 2., 2., 272.085, 24.478, 12.558, 
  7.724, 0.109, 0.109, 1.07, "", "", "", "", "", "", "", "", 2542., 79269., 
  4.312, 0.138, 1042., 0.057, 0.222, 4.5, "tests performed", "", "", "", "", 
  "", "", "", "", "", 50.93, 1.8383956*^7, 22.995, 17.7, 2.48, 1.542, 
  3689.251, 57.5, 234.499, 3.94, 3.1, 24.7, 13.938, 2., 63.89, 0.584}, 
 {"ZMB", "Africa", "Zambia", "2020-07-29", 5249., 247., 238., 146., 4., 
  2.571, 285.521, 13.436, 12.946, 7.942, 0.218, 0.14, 1.07, "", "", "", "", 
  "", "", "", "", 970., 80239., 4.365, 0.053, 1060., 0.058, 0.225, 4.5, 
  "tests performed", "", "", "", "", "", "", "", "", "", 50.93, 1.8383956*^7, 
  22.995, 17.7, 2.48, 1.542, 3689.251, 57.5, 234.499, 3.94, 3.1, 24.7, 
  13.938, 2., 63.89, 0.584}, {"ZMB", "Africa", "Zambia", "2020-07-30", 5555., 
  306., 252.286, 149., 3., 2.143, 302.166, 16.645, 13.723, 8.105, 0.163, 
  0.117, 1.07, "", "", "", "", "", "", "", "", 1243., 81482., 4.432, 0.068, 
  1155., 0.063, 0.218, 4.6, "tests performed", "", "", "", "", "", "", "", 
  "", "", 50.93, 1.8383956*^7, 22.995, 17.7, 2.48, 1.542, 3689.251, 57.5, 
  234.499, 3.94, 3.1, 24.7, 13.938, 2., 63.89, 0.584}, 
 {"ZMB", "Africa", "Zambia", "2020-07-31", 5963., 408., 301., 151., 2., 
  2.143, 324.359, 22.193, 16.373, 8.214, 0.109, 0.117, 1.06, "", "", "", "", 
  "", "", "", "", 1611., 83093., 4.52, 0.088, 1266., 0.069, 0.238, 4.2, 
  "tests performed", "", "", "", "", "", "", "", "", "", 50.93, 1.8383956*^7, 
  22.995, 17.7, 2.48, 1.542, 3689.251, 57.5, 234.499, 3.94, 3.1, 24.7, 
  13.938, 2., 63.89, 0.584}, {"ZMB", "Africa", "Zambia", "2020-08-01", 6228., 
  265., 271.429, 165., 14., 3.714, 338.774, 14.415, 14.764, 8.975, 0.762, 
  0.202, 1.04, "", "", "", "", "", "", "", "", 1908., 85001., 4.624, 0.104, 
  1276., 0.069, 0.213, 4.7, "tests performed", "", "", "", "", "", "", "", 
  "", "", 50.93, 1.8383956*^7, 22.995, 17.7, 2.48, 1.542, 3689.251, 57.5, 
  234.499, 3.94, 3.1, 24.7, 13.938, 2., 63.89, 0.584}, 
 {"ZMB", "Africa", "Zambia", "2020-08-02", 6347., 119., 266.571, 170., 5., 
  4.429, 345.247, 6.473, 14.5, 9.247, 0.272, 0.241, 1.03, "", "", "", "", "", 
  "", "", "", 559., 85560., 4.654, 0.03, 1292., 0.07, 0.206, 4.8, 
  "tests performed", "", "", "", "", "", "", "", "", "", 50.93, 1.8383956*^7, 
  22.995, 17.7, 2.48, 1.542, 3689.251, 57.5, 234.499, 3.94, 3.1, 24.7, 
  13.938, 2., 63.89, 0.584}, {"ZMB", "Africa", "Zambia", "2020-08-03", 6580., 
  233., 289.714, 171., 1., 4.429, 357.921, 12.674, 15.759, 9.302, 0.054, 
  0.241, 1.02, "", "", "", "", "", "", "", "", 1820., 87380., 4.753, 0.099, 
  1522., 0.083, 0.19, 5.3, "tests performed", "", "", "", "", "", "", "", "", 
  "", 50.93, 1.8383956*^7, 22.995, 17.7, 2.48, 1.542, 3689.251, 57.5, 
  234.499, 3.94, 3.1, 24.7, 13.938, 2., 63.89, 0.584}, 
 {"ZMB", "Africa", "Zambia", "2020-08-04", 6793., 213., 255.857, 173., 2., 
  4.429, 369.507, 11.586, 13.917, 9.41, 0.109, 0.241, 1.02, "", "", "", "", 
  "", "", "", "", 1091., 88471., 4.812, 0.059, 1315., 0.072, 0.195, 5.1, 
  "tests performed", "", "", "", "", "", "", "", "", "", 50.93, 1.8383956*^7, 
  22.995, 17.7, 2.48, 1.542, 3689.251, 57.5, 234.499, 3.94, 3.1, 24.7, 
  13.938, 2., 63.89, 0.584}, {"ZMB", "Africa", "Zambia", "2020-08-05", 7022., 
  229., 253.286, 176., 3., 4.286, 381.963, 12.457, 13.778, 9.574, 0.163, 
  0.233, 1.01, "", "", "", "", "", "", "", "", 1112., 89583., 4.873, 0.06, 
  1335., 0.073, 0.19, 5.3, "tests performed", "", "", "", "", "", "", "", "", 
  "", 50.93, 1.8383956*^7, 22.995, 17.7, 2.48, 1.542, 3689.251, 57.5, 
  234.499, 3.94, 3.1, 24.7, 13.938, 2., 63.89, 0.584}, 
 {"ZMB", "Africa", "Zambia", "2020-08-06", 7164., 142., 229.857, 199., 23., 
  7.143, 389.688, 7.724, 12.503, 10.825, 1.251, 0.389, 1., "", "", "", "", 
  "", "", "", "", 724., 90307., 4.912, 0.039, 1261., 0.069, 0.182, 5.5, 
  "tests performed", "", "", "", "", "", "", "", "", "", 50.93, 1.8383956*^7, 
  22.995, 17.7, 2.48, 1.542, 3689.251, 57.5, 234.499, 3.94, 3.1, 24.7, 
  13.938, 2., 63.89, 0.584}, {"ZMB", "Africa", "Zambia", "2020-08-07", 7486., 
  322., 217.571, 200., 1., 7., 407.203, 17.515, 11.835, 10.879, 0.054, 0.381, 
  1., "", "", "", "", "", "", "", "", 2034., 92341., 5.023, 0.111, 1321., 
  0.072, 0.165, 6.1, "tests performed", "", "", "", "", "", "", "", "", "", 
  50.93, 1.8383956*^7, 22.995, 17.7, 2.48, 1.542, 3689.251, 57.5, 234.499, 
  3.94, 3.1, 24.7, 13.938, 2., 63.89, 0.584}, {"ZMB", "Africa", "Zambia", 
  "2020-08-08", 7903., 417., 239.286, 203., 3., 5.429, 429.886, 22.683, 
  13.016, 11.042, 0.163, 0.295, 1., "", "", "", "", "", "", "", "", 1003., 
  93344., 5.077, 0.055, 1192., 0.065, 0.201, 5., "tests performed", "", "", 
  "", "", "", "", "", "", "", 50.93, 1.8383956*^7, 22.995, 17.7, 2.48, 1.542, 
  3689.251, 57.5, 234.499, 3.94, 3.1, 24.7, 13.938, 2., 63.89, 0.584}, 
 {"ZMB", "Africa", "Zambia", "2020-08-09", 8085., 182., 248.286, 235., 32., 
  9.286, 439.786, 9.9, 13.506, 12.783, 1.741, 0.505, 0.99, "", "", "", "", 
  "", "", "", "", 651., 93995., 5.113, 0.035, 1205., 0.066, 0.206, 4.9, 
  "tests performed", "", "", "", "", "", "", "", "", "", 50.93, 1.8383956*^7, 
  22.995, 17.7, 2.48, 1.542, 3689.251, 57.5, 234.499, 3.94, 3.1, 24.7, 
  13.938, 2., 63.89, 0.584}, {"ZMB", "Africa", "Zambia", "2020-08-10", 8210., 
  125., 232.857, 241., 6., 10., 446.585, 6.799, 12.666, 13.109, 0.326, 0.544, 
  0.97, "", "", "", "", "", "", "", "", 454., 94449., 5.138, 0.025, 1010., 
  0.055, 0.231, 4.3, "tests performed", "", "", "", "", "", "", "", "", "", 
  50.93, 1.8383956*^7, 22.995, 17.7, 2.48, 1.542, 3689.251, 57.5, 234.499, 
  3.94, 3.1, 24.7, 13.938, 2., 63.89, 0.584}, {"ZMB", "Africa", "Zambia", 
  "2020-08-11", 8275., 65., 211.714, 241., 0., 9.714, 450.121, 3.536, 11.516, 
  13.109, 0., 0.528, 0.97, "", "", "", "", "", "", "", "", 362., 94811., 
  5.157, 0.02, 906., 0.049, 0.234, 4.3, "tests performed", "", "", "", "", 
  "", "", "", "", "", 50.93, 1.8383956*^7, 22.995, 17.7, 2.48, 1.542, 
  3689.251, 57.5, 234.499, 3.94, 3.1, 24.7, 13.938, 2., 63.89, 0.584}, 
 {"ZMB", "Africa", "Zambia", "2020-08-12", 8501., 226., 211.286, 246., 5., 
  10., 462.414, 12.293, 11.493, 13.381, 0.272, 0.544, 0.97, "", "", "", "", 
  "", "", "", "", 782., 95593., 5.2, 0.043, 859., 0.047, 0.246, 4.1, 
  "tests performed", "", "", "", "", "", "", "", "", "", 50.93, 1.8383956*^7, 
  22.995, 17.7, 2.48, 1.542, 3689.251, 57.5, 234.499, 3.94, 3.1, 24.7, 
  13.938, 2., 63.89, 0.584}, {"ZMB", "Africa", "Zambia", "2020-08-13", 8663., 
  162., 214.143, 246., 0., 6.714, 471.226, 8.812, 11.648, 13.381, 0., 0.365, 
  0.97, "", "", "", "", "", "", "", "", 1017., 96610., 5.255, 0.055, 900., 
  0.049, 0.238, 4.2, "tests performed", "", "", "", "", "", "", "", "", "", 
  50.93, 1.8383956*^7, 22.995, 17.7, 2.48, 1.542, 3689.251, 57.5, 234.499, 
  3.94, 3.1, 24.7, 13.938, 2., 63.89, 0.584}, {"ZMB", "Africa", "Zambia", 
  "2020-08-14", 9021., 358., 219.286, 256., 10., 8., 490.7, 19.474, 11.928, 
  13.925, 0.544, 0.435, 0.97, "", "", "", "", "", "", "", "", 1568., 98178., 
  5.34, 0.085, 834., 0.045, 0.263, 3.8, "tests performed", "", "", "", "", 
  "", "", "", "", "", 50.93, 1.8383956*^7, 22.995, 17.7, 2.48, 1.542, 
  3689.251, 57.5, 234.499, 3.94, 3.1, 24.7, 13.938, 2., 63.89, 0.584}, 
 {"ZMB", "Africa", "Zambia", "2020-08-15", 9186., 165., 183.286, 260., 4., 
  8.143, 499.675, 8.975, 9.97, 14.143, 0.218, 0.443, 0.97, "", "", "", "", 
  "", "", "", "", 588., 98766., 5.372, 0.032, 775., 0.042, 0.236, 4.2, 
  "tests performed", "", "", "", "", "", "", "", "", "", 50.93, 1.8383956*^7, 
  22.995, 17.7, 2.48, 1.542, 3689.251, 57.5, 234.499, 3.94, 3.1, 24.7, 
  13.938, 2., 63.89, 0.584}, {"ZMB", "Africa", "Zambia", "2020-08-16", 9343., 
  157., 179.714, 260., 0., 3.571, 508.215, 8.54, 9.776, 14.143, 0., 0.194, 
  0.97, "", "", "", "", "", "", "", "", 1069., 99835., 5.431, 0.058, 834., 
  0.045, 0.215, 4.6, "tests performed", "", "", "", "", "", "", "", "", "", 
  50.93, 1.8383956*^7, 22.995, 17.7, 2.48, 1.542, 3689.251, 57.5, 234.499, 
  3.94, 3.1, 24.7, 13.938, 2., 63.89, 0.584}, {"ZMB", "Africa", "Zambia", 
  "2020-08-17", 9839., 496., 232.714, 264., 4., 3.286, 535.195, 26.98, 
  12.659, 14.36, 0.218, 0.179, 0.97, "", "", "", "", "", "", "", "", 1549., 
  101384., 5.515, 0.084, 991., 0.054, 0.235, 4.3, "tests performed", "", "", 
  "", "", "", "", "", "", "", 50.93, 1.8383956*^7, 22.995, 17.7, 2.48, 1.542, 
  3689.251, 57.5, 234.499, 3.94, 3.1, 24.7, 13.938, 2., 63.89, 0.584}, 
 {"ZMB", "Africa", "Zambia", "2020-08-18", 9981., 142., 243.714, 264., 0., 
  3.286, 542.919, 7.724, 13.257, 14.36, 0., 0.179, 0.95, "", "", "", "", "", 
  "", "", "", 794., 102178., 5.558, 0.043, 1052., 0.057, 0.232, 4.3, 
  "tests performed", "", "", "", "", "", "", "", "", "", 50.93, 1.8383956*^7, 
  22.995, 17.7, 2.48, 1.542, 3689.251, 57.5, 234.499, 3.94, 3.1, 24.7, 
  13.938, 2., 63.89, 0.584}, {"ZMB", "Africa", "Zambia", "2020-08-19", 
  10218., 237., 245.286, 269., 5., 3.286, 555.811, 12.892, 13.342, 14.632, 
  0.272, 0.179, 0.94, "", "", "", "", "", "", "", "", 845., 103023., 5.604, 
  0.046, 1061., 0.058, 0.231, 4.3, "tests performed", "", "", "", "", "", "", 
  "", "", "", 50.93, 1.8383956*^7, 22.995, 17.7, 2.48, 1.542, 3689.251, 57.5, 
  234.499, 3.94, 3.1, 24.7, 13.938, 2., 63.89, 0.584}, 
 {"ZMB", "Africa", "Zambia", "2020-08-20", 10372., 154., 244.143, 274., 5., 
  4., 564.188, 8.377, 13.28, 14.904, 0.272, 0.218, 0.93, "", "", "", "", "", 
  "", "", "", 1155., 104178., 5.667, 0.063, 1081., 0.059, 0.226, 4.4, 
  "tests performed", "", "", "", "", "", "", "", "", "", 49.07, 1.8383956*^7, 
  22.995, 17.7, 2.48, 1.542, 3689.251, 57.5, 234.499, 3.94, 3.1, 24.7, 
  13.938, 2., 63.89, 0.584}, {"ZMB", "Africa", "Zambia", "2020-08-21", 
  10627., 255., 229.429, 277., 3., 3., 578.058, 13.871, 12.48, 15.067, 0.163, 
  0.163, 0.91, "", "", "", "", "", "", "", "", 1486., 105664., 5.748, 0.081, 
  1069., 0.058, 0.215, 4.7, "tests performed", "", "", "", "", "", "", "", 
  "", "", 49.07, 1.8383956*^7, 22.995, 17.7, 2.48, 1.542, 3689.251, 57.5, 
  234.499, 3.94, 3.1, 24.7, 13.938, 2., 63.89, 0.584}, 
 {"ZMB", "Africa", "Zambia", "2020-08-22", 10831., 204., 235., 279., 2., 
  2.714, 589.155, 11.097, 12.783, 15.176, 0.109, 0.148, 0.9, "", "", "", "", 
  "", "", "", "", 785., 106449., 5.79, 0.043, 1098., 0.06, 0.214, 4.7, 
  "tests performed", "", "", "", "", "", "", "", "", "", 49.07, 1.8383956*^7, 
  22.995, 17.7, 2.48, 1.542, 3689.251, 57.5, 234.499, 3.94, 3.1, 24.7, 
  13.938, 2., 63.89, 0.584}, {"ZMB", "Africa", "Zambia", "2020-08-23", 
  11082., 251., 248.429, 280., 1., 2.857, 602.808, 13.653, 13.513, 15.231, 
  0.054, 0.155, 0.89, "", "", "", "", "", "", "", "", 1515., 107964., 5.873, 
  0.082, 1161., 0.063, 0.214, 4.7, "tests performed", "", "", "", "", "", "", 
  "", "", "", 49.07, 1.8383956*^7, 22.995, 17.7, 2.48, 1.542, 3689.251, 57.5, 
  234.499, 3.94, 3.1, 24.7, 13.938, 2., 63.89, 0.584}, 
 {"ZMB", "Africa", "Zambia", "2020-08-24", 11148., 66., 187., 280., 0., 
  2.286, 606.398, 3.59, 10.172, 15.231, 0., 0.124, 0.88, "", "", "", "", "", 
  "", "", "", 346., 108310., 5.892, 0.019, 989., 0.054, 0.189, 5.3, 
  "tests performed", "", "", "", "", "", "", "", "", "", 49.07, 1.8383956*^7, 
  22.995, 17.7, 2.48, 1.542, 3689.251, 57.5, 234.499, 3.94, 3.1, 24.7, 
  13.938, 2., 63.89, 0.584}, {"ZMB", "Africa", "Zambia", "2020-08-25", 
  11285., 137., 186.286, 282., 2., 2.571, 613.85, 7.452, 10.133, 15.339, 
  0.109, 0.14, 0.87, "", "", "", "", "", "", "", "", 651., 108961., 5.927, 
  0.035, 969., 0.053, 0.192, 5.2, "tests performed", "", "", "", "", "", "", 
  "", "", "", 49.07, 1.8383956*^7, 22.995, 17.7, 2.48, 1.542, 3689.251, 57.5, 
  234.499, 3.94, 3.1, 24.7, 13.938, 2., 63.89, 0.584}, 
 {"ZMB", "Africa", "Zambia", "2020-08-26", 11376., 91., 165.429, 282., 0., 
  1.857, 618.8, 4.95, 8.999, 15.339, 0., 0.101, 0.86, "", "", "", "", "", "", 
  "", "", 599., 109560., 5.96, 0.033, 934., 0.051, 0.177, 5.6, 
  "tests performed", "", "", "", "", "", "", "", "", "", 49.07, 1.8383956*^7, 
  22.995, 17.7, 2.48, 1.542, 3689.251, 57.5, 234.499, 3.94, 3.1, 24.7, 
  13.938, 2., 63.89, 0.584}, {"ZMB", "Africa", "Zambia", "2020-08-27", 
  11601., 225., 175.571, 282., 0., 1.143, 631.039, 12.239, 9.55, 15.339, 0., 
  0.062, 0.86, "", "", "", "", "", "", "", "", 1400., 110960., 6.036, 0.076, 
  969., 0.053, 0.181, 5.5, "tests performed", "", "", "", "", "", "", "", "", 
  "", 49.07, 1.8383956*^7, 22.995, 17.7, 2.48, 1.542, 3689.251, 57.5, 
  234.499, 3.94, 3.1, 24.7, 13.938, 2., 63.89, 0.584}, 
 {"ZMB", "Africa", "Zambia", "2020-08-28", 11779., 178., 164.571, 283., 1., 
  0.857, 640.722, 9.682, 8.952, 15.394, 0.054, 0.047, 0.85, "", "", "", "", 
  "", "", "", "", 1224., 112184., 6.102, 0.067, 931., 0.051, 0.177, 5.7, 
  "tests performed", "", "", "", "", "", "", "", "", "", 49.07, 1.8383956*^7, 
  22.995, 17.7, 2.48, 1.542, 3689.251, 57.5, 234.499, 3.94, 3.1, 24.7, 
  13.938, 2., 63.89, 0.584}, {"ZMB", "Africa", "Zambia", "2020-08-29", 
  11902., 123., 153., 284., 1., 0.714, 647.412, 6.691, 8.322, 15.448, 0.054, 
  0.039, 0.85, "", "", "", "", "", "", "", "", 1171., 113355., 6.166, 0.064, 
  987., 0.054, 0.155, 6.5, "tests performed", "", "", "", "", "", "", "", "", 
  "", 49.07, 1.8383956*^7, 22.995, 17.7, 2.48, 1.542, 3689.251, 57.5, 
  234.499, 3.94, 3.1, 24.7, 13.938, 2., 63.89, 0.584}, 
 {"ZMB", "Africa", "Zambia", "2020-08-30", 12025., 123., 134.714, 287., 3., 
  1., 654.103, 6.691, 7.328, 15.611, 0.163, 0.054, 0.84, "", "", "", "", "", 
  "", "", "", 1046., 114401., 6.223, 0.057, 920., 0.05, 0.146, 6.8, 
  "tests performed", "", "", "", "", "", "", "", "", "", 49.07, 1.8383956*^7, 
  22.995, 17.7, 2.48, 1.542, 3689.251, 57.5, 234.499, 3.94, 3.1, 24.7, 
  13.938, 2., 63.89, 0.584}, {"ZMB", "Africa", "Zambia", "2020-08-31", 
  12097., 72., 135.571, 288., 1., 1.143, 658.019, 3.916, 7.374, 15.666, 
  0.054, 0.062, 0.84, "", "", "", "", "", "", "", "", 1169., 115570., 6.286, 
  0.064, 1037., 0.056, 0.131, 7.6, "tests performed", "", "", "", "", "", "", 
  "", "", "", 49.07, 1.8383956*^7, 22.995, 17.7, 2.48, 1.542, 3689.251, 57.5, 
  234.499, 3.94, 3.1, 24.7, 13.938, 2., 63.89, 0.584}, 
 {"ZMB", "Africa", "Zambia", "2020-09-01", 12381., 284., 156.571, 290., 2., 
  1.143, 673.468, 15.448, 8.517, 15.775, 0.109, 0.062, 0.84, "", "", "", "", 
  "", "", "", "", 2191., 117761., 6.406, 0.119, 1257., 0.068, 0.125, 8., 
  "tests performed", "", "", "", "", "", "", "", "", "", 50.93, 1.8383956*^7, 
  22.995, 17.7, 2.48, 1.542, 3689.251, 57.5, 234.499, 3.94, 3.1, 24.7, 
  13.938, 2., 63.89, 0.584}, {"ZMB", "Africa", "Zambia", "2020-09-02", 
  12415., 34., 148.429, 292., 2., 1.429, 675.317, 1.849, 8.074, 15.883, 
  0.109, 0.078, 0.83, "", "", "", "", "", "", "", "", 729., 118490., 6.445, 
  0.04, 1276., 0.069, 0.116, 8.6, "tests performed", "", "", "", "", "", "", 
  "", "", "", 50.93, 1.8383956*^7, 22.995, 17.7, 2.48, 1.542, 3689.251, 57.5, 
  234.499, 3.94, 3.1, 24.7, 13.938, 2., 63.89, 0.584}, 
 {"ZMB", "Africa", "Zambia", "2020-09-03", 12523., 108., 131.714, 292., 0., 
  1.429, 681.192, 5.875, 7.165, 15.883, 0., 0.078, 0.83, "", "", "", "", "", 
  "", "", "", 1077., 119567., 6.504, 0.059, 1230., 0.067, 0.107, 9.3, 
  "tests performed", "", "", "", "", "", "", "", "", "", 50.93, 1.8383956*^7, 
  22.995, 17.7, 2.48, 1.542, 3689.251, 57.5, 234.499, 3.94, 3.1, 24.7, 
  13.938, 2., 63.89, 0.584}, {"ZMB", "Africa", "Zambia", "2020-09-04", 
  12639., 116., 122.857, 292., 0., 1.286, 687.502, 6.31, 6.683, 15.883, 0., 
  0.07, 0.83, "", "", "", "", "", "", "", "", 1400., 120967., 6.58, 0.076, 
  1255., 0.068, 0.098, 10.2, "tests performed", "", "", "", "", "", "", "", 
  "", "", 50.93, 1.8383956*^7, 22.995, 17.7, 2.48, 1.542, 3689.251, 57.5, 
  234.499, 3.94, 3.1, 24.7, 13.938, 2., 63.89, 0.584}, 
 {"ZMB", "Africa", "Zambia", "2020-09-05", 12709., 70., 115.286, 292., 0., 
  1.143, 691.309, 3.808, 6.271, 15.883, 0., 0.062, 0.82, "", "", "", "", "", 
  "", "", "", "", "", "", "", 1178., 0.064, 0.098, 10.2, "tests performed", 
  "", "", "", "", "", "", "", "", "", 50.93, 1.8383956*^7, 22.995, 17.7, 
  2.48, 1.542, 3689.251, 57.5, 234.499, 3.94, 3.1, 24.7, 13.938, 2., 63.89, 
  0.584}, {"ZMB", "Africa", "Zambia", "2020-09-06", 12776., 67., 107.286, 
  295., 3., 1.143, 694.954, 3.644, 5.836, 16.047, 0.163, 0.062, 0.83, "", "", 
  "", "", "", "", "", "", "", 122234., 6.649, "", 1119., 0.061, 0.096, 10.4, 
  "tests performed", "", "", "", "", "", "", "", "", "", 50.93, 1.8383956*^7, 
  22.995, 17.7, 2.48, 1.542, 3689.251, 57.5, 234.499, 3.94, 3.1, 24.7, 
  13.938, 2., 63.89, 0.584}, {"ZMB", "Africa", "Zambia", "2020-09-07", 
  12836., 60., 105.571, 295., 0., 1., 698.218, 3.264, 5.743, 16.047, 0., 
  0.054, 0.84, "", "", "", "", "", "", "", "", 1112., 123346., 6.709, 0.06, 
  1111., 0.06, 0.095, 10.5, "tests performed", "", "", "", "", "", "", "", 
  "", "", 50.93, 1.8383956*^7, 22.995, 17.7, 2.48, 1.542, 3689.251, 57.5, 
  234.499, 3.94, 3.1, 24.7, 13.938, 2., 63.89, 0.584}, 
 {"ZMB", "Africa", "Zambia", "2020-09-08", 12952., 116., 81.571, 297., 2., 
  1., 704.527, 6.31, 4.437, 16.155, 0.109, 0.054, 0.85, "", "", "", "", "", 
  "", "", "", 1724., 125070., 6.803, 0.094, 1044., 0.057, 0.078, 12.8, 
  "tests performed", "", "", "", "", "", "", "", "", "", 50.93, 1.8383956*^7, 
  22.995, 17.7, 2.48, 1.542, 3689.251, 57.5, 234.499, 3.94, 3.1, 24.7, 
  13.938, 2., 63.89, 0.584}, {"ZMB", "Africa", "Zambia", "2020-09-09", 
  13112., 160., 99.571, 300., 3., 1.143, 713.231, 8.703, 5.416, 16.319, 
  0.163, 0.062, 0.86, "", "", "", "", "", "", "", "", 1068., 126138., 6.861, 
  0.058, 1093., 0.059, 0.091, 11., "tests performed", "", "", "", "", "", "", 
  "", "", "", 50.93, 1.8383956*^7, 22.995, 17.7, 2.48, 1.542, 3689.251, 57.5, 
  234.499, 3.94, 3.1, 24.7, 13.938, 2., 63.89, 0.584}, 
 {"ZMB", "Africa", "Zambia", "2020-09-10", 13214., 102., 98.714, 300., 0., 
  1.143, 718.779, 5.548, 5.37, 16.319, 0., 0.062, 0.86, "", "", "", "", "", 
  "", "", "", 1391., 127529., 6.937, 0.076, 1137., 0.062, 0.087, 11.5, 
  "tests performed", "", "", "", "", "", "", "", "", "", 50.93, 1.8383956*^7, 
  22.995, 17.7, 2.48, 1.542, 3689.251, 57.5, 234.499, 3.94, 3.1, 24.7, 
  13.938, 2., 63.89, 0.584}, {"ZMB", "Africa", "Zambia", "2020-09-11", 
  13323., 109., 97.714, 306., 6., 2., 724.708, 5.929, 5.315, 16.645, 0.326, 
  0.109, 0.86, "", "", "", "", "", "", "", "", 1133., 128662., 6.999, 0.062, 
  1099., 0.06, 0.089, 11.2, "tests performed", "", "", "", "", "", "", "", 
  "", "", 50.93, 1.8383956*^7, 22.995, 17.7, 2.48, 1.542, 3689.251, 57.5, 
  234.499, 3.94, 3.1, 24.7, 13.938, 2., 63.89, 0.584}, 
 {"ZMB", "Africa", "Zambia", "2020-09-12", 13466., 143., 108.143, 312., 6., 
  2.857, 732.487, 7.779, 5.882, 16.971, 0.326, 0.155, 0.86, "", "", "", "", 
  "", "", "", "", 1390., 130052., 7.074, 0.076, 1207., 0.066, 0.09, 11.2, 
  "tests performed", "", "", "", "", "", "", "", "", "", 50.93, 1.8383956*^7, 
  22.995, 17.7, 2.48, 1.542, 3689.251, 57.5, 234.499, 3.94, 3.1, 24.7, 
  13.938, 2., 63.89, 0.584}, {"ZMB", "Africa", "Zambia", "2020-09-13", 
  13539., 73., 109., 312., 0., 2.429, 736.457, 3.971, 5.929, 16.971, 0., 
  0.132, 0.86, "", "", "", "", "", "", "", "", 982., 131034., 7.128, 0.053, 
  1257., 0.068, 0.087, 11.5, "tests performed", "", "", "", "", "", "", "", 
  "", "", 50.93, 1.8383956*^7, 22.995, 17.7, 2.48, 1.542, 3689.251, 57.5, 
  234.499, 3.94, 3.1, 24.7, 13.938, 2., 63.89, 0.584}, 
 {"ZMB", "Africa", "Zambia", "2020-09-14", 13720., 181., 126.286, 320., 8., 
  3.571, 746.303, 9.846, 6.869, 17.406, 0.435, 0.194, 0.86, "", "", "", "", 
  "", "", "", "", 1608., 132642., 7.215, 0.087, 1328., 0.072, 0.095, 10.5, 
  "tests performed", "", "", "", "", "", "", "", "", "", 47.22, 1.8383956*^7, 
  22.995, 17.7, 2.48, 1.542, 3689.251, 57.5, 234.499, 3.94, 3.1, 24.7, 
  13.938, 2., 63.89, 0.584}, {"ZMB", "Africa", "Zambia", "2020-09-15", 
  13819., 99., 123.857, 324., 4., 3.857, 751.688, 5.385, 6.737, 17.624, 
  0.218, 0.21, 0.85, "", "", "", "", "", "", "", "", 747., 133389., 7.256, 
  0.041, 1188., 0.065, 0.104, 9.6, "tests performed", "", "", "", "", "", "", 
  "", "", "", 47.22, 1.8383956*^7, 22.995, 17.7, 2.48, 1.542, 3689.251, 57.5, 
  234.499, 3.94, 3.1, 24.7, 13.938, 2., 63.89, 0.584}, 
 {"ZMB", "Africa", "Zambia", "2020-09-16", 13887., 68., 110.714, 326., 2., 
  3.714, 755.387, 3.699, 6.022, 17.733, 0.109, 0.202, 0.84, "", "", "", "", 
  "", "", "", "", 847., 134236., 7.302, 0.046, 1157., 0.063, 0.096, 10.5, 
  "tests performed", "", "", "", "", "", "", "", "", "", 47.22, 1.8383956*^7, 
  22.995, 17.7, 2.48, 1.542, 3689.251, 57.5, 234.499, 3.94, 3.1, 24.7, 
  13.938, 2., 63.89, 0.584}, {"ZMB", "Africa", "Zambia", "2020-09-17", 
  13928., 41., 102., 326., 0., 3.714, 757.617, 2.23, 5.548, 17.733, 0., 
  0.202, 0.84, "", "", "", "", "", "", "", "", 785., 135021., 7.345, 0.043, 
  1070., 0.058, 0.095, 10.5, "tests performed", "", "", "", "", "", "", "", 
  "", "", 47.22, 1.8383956*^7, 22.995, 17.7, 2.48, 1.542, 3689.251, 57.5, 
  234.499, 3.94, 3.1, 24.7, 13.938, 2., 63.89, 0.584}, 
 {"ZMB", "Africa", "Zambia", "2020-09-18", 14022., 94., 99.857, 329., 3., 
  3.286, 762.73, 5.113, 5.432, 17.896, 0.163, 0.179, 0.84, "", "", "", "", 
  "", "", "", "", 1996., 137017., 7.453, 0.109, 1194., 0.065, 0.084, 12., 
  "tests performed", "", "", "", "", "", "", "", "", "", 47.22, 1.8383956*^7, 
  22.995, 17.7, 2.48, 1.542, 3689.251, 57.5, 234.499, 3.94, 3.1, 24.7, 
  13.938, 2., 63.89, 0.584}, {"ZMB", "Africa", "Zambia", "2020-09-19", 
  14070., 48., 86.286, 330., 1., 2.571, 765.341, 2.611, 4.694, 17.95, 0.054, 
  0.14, 0.84, "", "", "", "", "", "", "", "", 1410., 138427., 7.53, 0.077, 
  1196., 0.065, 0.072, 13.9, "tests performed", "", "", "", "", "", "", "", 
  "", "", 47.22, 1.8383956*^7, 22.995, 17.7, 2.48, 1.542, 3689.251, 57.5, 
  234.499, 3.94, 3.1, 24.7, 13.938, 2., 63.89, 0.584}, 
 {"ZMB", "Africa", "Zambia", "2020-09-20", 14131., 61., 84.571, 330., 0., 
  2.571, 768.659, 3.318, 4.6, 17.95, 0., 0.14, 0.84, "", "", "", "", "", "", 
  "", "", 1521., 139948., 7.613, 0.083, 1273., 0.069, 0.066, 15.1, 
  "tests performed", "", "", "", "", "", "", "", "", "", 47.22, 1.8383956*^7, 
  22.995, 17.7, 2.48, 1.542, 3689.251, 57.5, 234.499, 3.94, 3.1, 24.7, 
  13.938, 2., 63.89, 0.584}, {"ZMB", "Africa", "Zambia", "2020-09-21", 
  14175., 44., 65., 331., 1., 1.571, 771.053, 2.393, 3.536, 18.005, 0.054, 
  0.085, 0.85, "", "", "", "", "", "", "", "", 1544., 141492., 7.696, 0.084, 
  1264., 0.069, 0.051, 19.4, "tests performed", "", "", "", "", "", "", "", 
  "", "", 47.22, 1.8383956*^7, 22.995, 17.7, 2.48, 1.542, 3689.251, 57.5, 
  234.499, 3.94, 3.1, 24.7, 13.938, 2., 63.89, 0.584}, 
 {"ZMB", "Africa", "Zambia", "2020-09-22", 14389., 214., 81.429, 331., 0., 
  1., 782.693, 11.641, 4.429, 18.005, 0., 0.054, 0.86, "", "", "", "", "", 
  "", "", "", 1692., 143184., 7.789, 0.092, 1399., 0.076, 0.058, 17.2, 
  "tests performed", "", "", "", "", "", "", "", "", "", 47.22, 1.8383956*^7, 
  22.995, 17.7, 2.48, 1.542, 3689.251, 57.5, 234.499, 3.94, 3.1, 24.7, 
  13.938, 2., 63.89, 0.584}, {"ZMB", "Africa", "Zambia", "2020-09-23", 
  14443., 54., 79.429, 332., 1., 0.857, 785.631, 2.937, 4.321, 18.059, 0.054, 
  0.047, 0.85, "", "", "", "", "", "", "", "", 1440., 144624., 7.867, 0.078, 
  1484., 0.081, 0.054, 18.7, "tests performed", "", "", "", "", "", "", "", 
  "", "", 47.22, 1.8383956*^7, 22.995, 17.7, 2.48, 1.542, 3689.251, 57.5, 
  234.499, 3.94, 3.1, 24.7, 13.938, 2., 63.89, 0.584}, 
 {"ZMB", "Africa", "Zambia", "2020-09-24", 14491., 48., 80.429, 332., 0., 
  0.857, 788.242, 2.611, 4.375, 18.059, 0., 0.047, 0.84, "", "", "", "", "", 
  "", "", "", 1705., 146329., 7.96, 0.093, 1615., 0.088, 0.05, 20.1, 
  "tests performed", "", "", "", "", "", "", "", "", "", 47.22, 1.8383956*^7, 
  22.995, 17.7, 2.48, 1.542, 3689.251, 57.5, 234.499, 3.94, 3.1, 24.7, 
  13.938, 2., 63.89, 0.584}, {"ZMB", "Africa", "Zambia", "2020-09-25", 
  14515., 24., 70.429, 332., 0., 0.429, 789.547, 1.305, 3.831, 18.059, 0., 
  0.023, 0.84, "", "", "", "", "", "", "", "", 1737., 148066., 8.054, 0.094, 
  1578., 0.086, 0.045, 22.4, "tests performed", "", "", "", "", "", "", "", 
  "", "", 47.22, 1.8383956*^7, 22.995, 17.7, 2.48, 1.542, 3689.251, 57.5, 
  234.499, 3.94, 3.1, 24.7, 13.938, 2., 63.89, 0.584}, 
 {"ZMB", "Africa", "Zambia", "2020-09-26", 14612., 97., 77.429, 332., 0., 
  0.286, 794.823, 5.276, 4.212, 18.059, 0., 0.016, 0.84, "", "", "", "", "", 
  "", "", "", 1662., 149728., 8.144, 0.09, 1614., 0.088, 0.048, 20.8, 
  "tests performed", "", "", "", "", "", "", "", "", "", 48.15, 1.8383956*^7, 
  22.995, 17.7, 2.48, 1.542, 3689.251, 57.5, 234.499, 3.94, 3.1, 24.7, 
  13.938, 2., 63.89, 0.584}, {"ZMB", "Africa", "Zambia", "2020-09-27", 
  14641., 29., 72.857, 332., 0., 0.286, 796.401, 1.577, 3.963, 18.059, 0., 
  0.016, 0.85, "", "", "", "", "", "", "", "", 1669., 151397., 8.235, 0.091, 
  1636., 0.089, 0.045, 22.5, "tests performed", "", "", "", "", "", "", "", 
  "", "", 48.15, 1.8383956*^7, 22.995, 17.7, 2.48, 1.542, 3689.251, 57.5, 
  234.499, 3.94, 3.1, 24.7, 13.938, 2., 63.89, 0.584}, 
 {"ZMB", "Africa", "Zambia", "2020-09-28", 14660., 19., 69.286, 332., 0., 
  0.143, 797.434, 1.034, 3.769, 18.059, 0., 0.008, 0.85, "", "", "", "", "", 
  "", "", "", 1158., 152555., 8.298, 0.063, 1580., 0.086, 0.044, 22.8, 
  "tests performed", "", "", "", "", "", "", "", "", "", 48.15, 1.8383956*^7, 
  22.995, 17.7, 2.48, 1.542, 3689.251, 57.5, 234.499, 3.94, 3.1, 24.7, 
  13.938, 2., 63.89, 0.584}, {"ZMB", "Africa", "Zambia", "2020-09-29", 
  14715., 55., 46.571, 332., 0., 0.143, 800.426, 2.992, 2.533, 18.059, 0., 
  0.008, 0.86, "", "", "", "", "", "", "", "", 1659., 154214., 8.389, 0.09, 
  1576., 0.086, 0.03, 33.8, "tests performed", "", "", "", "", "", "", "", 
  "", "", 48.15, 1.8383956*^7, 22.995, 17.7, 2.48, 1.542, 3689.251, 57.5, 
  234.499, 3.94, 3.1, 24.7, 13.938, 2., 63.89, 0.584}, 
 {"ZMB", "Africa", "Zambia", "2020-09-30", 14759., 44., 45.143, 332., 0., 0., 
  802.82, 2.393, 2.456, 18.059, 0., 0., 0.87, "", "", "", "", "", "", "", "", 
  1337., 155551., 8.461, 0.073, 1561., 0.085, 0.029, 34.6, "tests performed", 
  "", "", "", "", "", "", "", "", "", 48.15, 1.8383956*^7, 22.995, 17.7, 
  2.48, 1.542, 3689.251, 57.5, 234.499, 3.94, 3.1, 24.7, 13.938, 2., 63.89, 
  0.584}, {"ZMB", "Africa", "Zambia", "2020-10-01", 14802., 43., 44.429, 
  333., 1., 0.143, 805.159, 2.339, 2.417, 18.114, 0.054, 0.008, 0.89, "", "", 
  "", "", "", "", "", "", 1622., 157173., 8.549, 0.088, 1549., 0.084, 0.029, 
  34.9, "tests performed", "", "", "", "", "", "", "", "", "", 48.15, 
  1.8383956*^7, 22.995, 17.7, 2.48, 1.542, 3689.251, 57.5, 234.499, 3.94, 
  3.1, 24.7, 13.938, 2., 63.89, 0.584}, {"ZMB", "Africa", "Zambia", 
  "2020-10-02", 14830., 28., 45., 333., 0., 0.143, 806.682, 1.523, 2.448, 
  18.114, 0., 0.008, 0.91, "", "", "", "", "", "", "", "", 1323., 158496., 
  8.621, 0.072, 1490., 0.081, 0.03, 33.1, "tests performed", "", "", "", "", 
  "", "", "", "", "", 48.15, 1.8383956*^7, 22.995, 17.7, 2.48, 1.542, 
  3689.251, 57.5, 234.499, 3.94, 3.1, 24.7, 13.938, 2., 63.89, 0.584}, 
 {"ZMB", "Africa", "Zambia", "2020-10-03", 14974., 144., 51.714, 333., 0., 
  0.143, 814.515, 7.833, 2.813, 18.114, 0., 0.008, 0.93, "", "", "", "", "", 
  "", "", "", 1891., 160387., 8.724, 0.103, 1523., 0.083, 0.034, 29.5, 
  "tests performed", "", "", "", "", "", "", "", "", "", 48.15, 1.8383956*^7, 
  22.995, 17.7, 2.48, 1.542, 3689.251, 57.5, 234.499, 3.94, 3.1, 24.7, 
  13.938, 2., 63.89, 0.584}, {"ZMB", "Africa", "Zambia", "2020-10-04", 
  15052., 78., 58.714, 333., 0., 0.143, 818.757, 4.243, 3.194, 18.114, 0., 
  0.008, 0.93, "", "", "", "", "", "", "", "", 2792., 163179., 8.876, 0.152, 
  1683., 0.092, 0.035, 28.7, "tests performed", "", "", "", "", "", "", "", 
  "", "", 48.15, 1.8383956*^7, 22.995, 17.7, 2.48, 1.542, 3689.251, 57.5, 
  234.499, 3.94, 3.1, 24.7, 13.938, 2., 63.89, 0.584}, 
 {"ZMB", "Africa", "Zambia", "2020-10-05", 15089., 37., 61.286, 334., 1., 
  0.286, 820.77, 2.013, 3.334, 18.168, 0.054, 0.016, 0.93, "", "", "", "", 
  "", "", "", "", 1772., 164951., 8.973, 0.096, 1771., 0.096, 0.035, 28.9, 
  "tests performed", "", "", "", "", "", "", "", "", "", 48.15, 1.8383956*^7, 
  22.995, 17.7, 2.48, 1.542, 3689.251, 57.5, 234.499, 3.94, 3.1, 24.7, 
  13.938, 2., 63.89, 0.584}, {"ZMB", "Africa", "Zambia", "2020-10-06", 
  15170., 81., 65., 335., 1., 0.429, 825.176, 4.406, 3.536, 18.222, 0.054, 
  0.023, 0.93, "", "", "", "", "", "", "", "", 2234., 167185., 9.094, 0.122, 
  1853., 0.101, 0.035, 28.5, "tests performed", "", "", "", "", "", "", "", 
  "", "", 45.37, 1.8383956*^7, 22.995, 17.7, 2.48, 1.542, 3689.251, 57.5, 
  234.499, 3.94, 3.1, 24.7, 13.938, 2., 63.89, 0.584}, 
 {"ZMB", "Africa", "Zambia", "2020-10-07", 15224., 54., 66.429, 335., 0., 
  0.429, 828.113, 2.937, 3.613, 18.222, 0., 0.023, 0.93, "", "", "", "", "", 
  "", "", "", 5250., 172435., 9.38, 0.286, 2412., 0.131, 0.028, 36.3, 
  "tests performed", "", "", "", "", "", "", "", "", "", 45.37, 1.8383956*^7, 
  22.995, 17.7, 2.48, 1.542, 3689.251, 57.5, 234.499, 3.94, 3.1, 24.7, 
  13.938, 2., 63.89, 0.584}, {"ZMB", "Africa", "Zambia", "2020-10-08", 
  15301., 77., 71.286, 335., 0., 0.286, 832.302, 4.188, 3.878, 18.222, 0., 
  0.016, 0.93, "", "", "", "", "", "", "", "", 3000., 175435., 9.543, 0.163, 
  2609., 0.142, 0.027, 36.6, "tests performed", "", "", "", "", "", "", "", 
  "", "", 45.37, 1.8383956*^7, 22.995, 17.7, 2.48, 1.542, 3689.251, 57.5, 
  234.499, 3.94, 3.1, 24.7, 13.938, 2., 63.89, 0.584}, 
 {"ZMB", "Africa", "Zambia", "2020-10-09", 15339., 38., 72.714, 336., 1., 
  0.429, 834.369, 2.067, 3.955, 18.277, 0.054, 0.023, 0.93, "", "", "", "", 
  "", "", "", "", 3842., 179277., 9.752, 0.209, 2969., 0.161, 0.024, 40.8, 
  "tests performed", "", "", "", "", "", "", "", "", "", 45.37, 1.8383956*^7, 
  22.995, 17.7, 2.48, 1.542, 3689.251, 57.5, 234.499, 3.94, 3.1, 24.7, 
  13.938, 2., 63.89, 0.584}, {"ZMB", "Africa", "Zambia", "2020-10-10", 
  15415., 76., 63., 337., 1., 0.571, 838.503, 4.134, 3.427, 18.331, 0.054, 
  0.031, 0.93, "", "", "", "", "", "", "", "", 3869., 183146., 9.962, 0.21, 
  3251., 0.177, 0.019, 51.6, "tests performed", "", "", "", "", "", "", "", 
  "", "", 45.37, 1.8383956*^7, 22.995, 17.7, 2.48, 1.542, 3689.251, 57.5, 
  234.499, 3.94, 3.1, 24.7, 13.938, 2., 63.89, 0.584}, 
 {"ZMB", "Africa", "Zambia", "2020-10-11", 15458., 43., 58., 337., 0., 0.571, 
  840.842, 2.339, 3.155, 18.331, 0., 0.031, 0.93, "", "", "", "", "", "", "", 
  "", 2917., 186063., 10.121, 0.159, 3269., 0.178, 0.018, 56.4, 
  "tests performed", "", "", "", "", "", "", "", "", "", 45.37, 1.8383956*^7, 
  22.995, 17.7, 2.48, 1.542, 3689.251, 57.5, 234.499, 3.94, 3.1, 24.7, 
  13.938, 2., 63.89, 0.584}, {"ZMB", "Africa", "Zambia", "2020-10-12", 
  15549., 91., 65.714, 345., 8., 1.571, 845.792, 4.95, 3.575, 18.766, 0.435, 
  0.085, 0.93, "", "", "", "", "", "", "", "", 2741., 188804., 10.27, 0.149, 
  3408., 0.185, 0.019, 51.9, "tests performed", "", "", "", "", "", "", "", 
  "", "", 45.37, 1.8383956*^7, 22.995, 17.7, 2.48, 1.542, 3689.251, 57.5, 
  234.499, 3.94, 3.1, 24.7, 13.938, 2., 63.89, 0.584}, 
 {"ZMB", "Africa", "Zambia", "2020-10-13", 15587., 38., 59.571, 345., 0., 
  1.429, 847.859, 2.067, 3.24, 18.766, 0., 0.078, 0.93, "", "", "", "", "", 
  "", "", "", 4106., 192910., 10.493, 0.223, 3675., 0.2, 0.016, 61.7, 
  "tests performed", "", "", "", "", "", "", "", "", "", 45.37, 1.8383956*^7, 
  22.995, 17.7, 2.48, 1.542, 3689.251, 57.5, 234.499, 3.94, 3.1, 24.7, 
  13.938, 2., 63.89, 0.584}, {"ZMB", "Africa", "Zambia", "2020-10-14", 
  15616., 29., 56., 345., 0., 1.429, 849.436, 1.577, 3.046, 18.766, 0., 
  0.078, 0.93, "", "", "", "", "", "", "", "", 2963., 195873., 10.655, 0.161, 
  3348., 0.182, 0.017, 59.8, "tests performed", "", "", "", "", "", "", "", 
  "", "", 45.37, 1.8383956*^7, 22.995, 17.7, 2.48, 1.542, 3689.251, 57.5, 
  234.499, 3.94, 3.1, 24.7, 13.938, 2., 63.89, 0.584}, 
 {"ZMB", "Africa", "Zambia", "2020-10-15", 15659., 43., 51.143, 346., 1., 
  1.571, 851.775, 2.339, 2.782, 18.821, 0.054, 0.085, 0.93, "", "", "", "", 
  "", "", "", "", 2529., 198402., 10.792, 0.138, 3281., 0.178, 0.016, 64.2, 
  "tests performed", "", "", "", "", "", "", "", "", "", 45.37, 1.8383956*^7, 
  22.995, 17.7, 2.48, 1.542, 3689.251, 57.5, 234.499, 3.94, 3.1, 24.7, 
  13.938, 2., 63.89, 0.584}, {"ZMB", "Africa", "Zambia", "2020-10-16", 
  15659., 0., 45.714, 346., 0., 1.429, 851.775, 0., 2.487, 18.821, 0., 0.078, 
  0.94, "", "", "", "", "", "", "", "", 3529., 201931., 10.984, 0.192, 3236., 
  0.176, 0.014, 70.8, "tests performed", "", "", "", "", "", "", "", "", "", 
  45.37, 1.8383956*^7, 22.995, 17.7, 2.48, 1.542, 3689.251, 57.5, 234.499, 
  3.94, 3.1, 24.7, 13.938, 2., 63.89, 0.584}, {"ZMB", "Africa", "Zambia", 
  "2020-10-17", 15789., 130., 53.429, 346., 0., 1.286, 858.847, 7.071, 2.906, 
  18.821, 0., 0.07, 0.96, "", "", "", "", "", "", "", "", 3637., 205568., 
  11.182, 0.198, 3203., 0.174, 0.017, 59.9, "tests performed", "", "", "", 
  "", "", "", "", "", "", 45.37, 1.8383956*^7, 22.995, 17.7, 2.48, 1.542, 
  3689.251, 57.5, 234.499, 3.94, 3.1, 24.7, 13.938, 2., 63.89, 0.584}, 
 {"ZMB", "Africa", "Zambia", "2020-10-18", 15853., 64., 56.429, 346., 0., 
  1.286, 862.328, 3.481, 3.069, 18.821, 0., 0.07, 0.96, "", "", "", "", "", 
  "", "", "", 4539., 210107., 11.429, 0.247, 3435., 0.187, 0.016, 60.9, 
  "tests performed", "", "", "", "", "", "", "", "", "", 45.37, 1.8383956*^7, 
  22.995, 17.7, 2.48, 1.542, 3689.251, 57.5, 234.499, 3.94, 3.1, 24.7, 
  13.938, 2., 63.89, 0.584}, {"ZMB", "Africa", "Zambia", "2020-10-19", 
  15897., 44., 49.714, 346., 0., 0.143, 864.721, 2.393, 2.704, 18.821, 0., 
  0.008, 0.95, "", "", "", "", "", "", "", "", 2592., 212699., 11.57, 0.141, 
  3414., 0.186, 0.015, 68.7, "tests performed", "", "", "", "", "", "", "", 
  "", "", 45.37, 1.8383956*^7, 22.995, 17.7, 2.48, 1.542, 3689.251, 57.5, 
  234.499, 3.94, 3.1, 24.7, 13.938, 2., 63.89, 0.584}, 
 {"ZMB", "Africa", "Zambia", "2020-10-20", 15982., 85., 56.429, 346., 0., 
  0.143, 869.345, 4.624, 3.069, 18.821, 0., 0.008, 0.95, "", "", "", "", "", 
  "", "", "", 2050., 214749., 11.681, 0.112, 3120., 0.17, 0.018, 55.3, 
  "tests performed", "", "", "", "", "", "", "", "", "", 45.37, 1.8383956*^7, 
  22.995, 17.7, 2.48, 1.542, 3689.251, 57.5, 234.499, 3.94, 3.1, 24.7, 
  13.938, 2., 63.89, 0.584}, {"ZMB", "Africa", "Zambia", "2020-10-21", 
  16000., 18., 54.857, 346., 0., 0.143, 870.324, 0.979, 2.984, 18.821, 0., 
  0.008, 0.94, "", "", "", "", "", "", "", "", 3482., 218231., 11.871, 0.189, 
  3194., 0.174, 0.017, 58.2, "tests performed", "", "", "", "", "", "", "", 
  "", "", 45.37, 1.8383956*^7, 22.995, 17.7, 2.48, 1.542, 3689.251, 57.5, 
  234.499, 3.94, 3.1, 24.7, 13.938, 2., 63.89, 0.584}, 
 {"ZMB", "Africa", "Zambia", "2020-10-22", 16035., 35., 53.714, 346., 0., 0., 
  872.228, 1.904, 2.922, 18.821, 0., 0., 0.94, "", "", "", "", "", "", "", 
  "", 3192., 221423., 12.044, 0.174, 3289., 0.179, 0.016, 61.2, 
  "tests performed", "", "", "", "", "", "", "", "", "", 45.37, 1.8383956*^7, 
  22.995, 17.7, 2.48, 1.542, 3689.251, 57.5, 234.499, 3.94, 3.1, 24.7, 
  13.938, 2., 63.89, 0.584}, {"ZMB", "Africa", "Zambia", "2020-10-23", 
  16095., 60., 62.286, 346., 0., 0., 875.492, 3.264, 3.388, 18.821, 0., 0., 
  0.94, "", "", "", "", "", "", "", "", 4222., 225645., 12.274, 0.23, 3388., 
  0.184, 0.018, 54.4, "tests performed", "", "", "", "", "", "", "", "", "", 
  45.37, 1.8383956*^7, 22.995, 17.7, 2.48, 1.542, 3689.251, 57.5, 234.499, 
  3.94, 3.1, 24.7, 13.938, 2., 63.89, 0.584}, {"ZMB", "Africa", "Zambia", 
  "2020-10-24", 16117., 22., 46.857, 348., 2., 0.286, 876.688, 1.197, 2.549, 
  18.93, 0.109, 0.016, 0.94, "", "", "", "", "", "", "", "", 4227., 229872., 
  12.504, 0.23, 3472., 0.189, 0.013, 74.1, "tests performed", "", "", "", "", 
  "", "", "", "", "", 45.37, 1.8383956*^7, 22.995, 17.7, 2.48, 1.542, 
  3689.251, 57.5, 234.499, 3.94, 3.1, 24.7, 13.938, 2., 63.89, 0.584}, 
 {"ZMB", "Africa", "Zambia", "2020-10-25", 16117., 0., 37.714, 348., 0., 
  0.286, 876.688, 0., 2.051, 18.93, 0., 0.016, 0.95, "", "", "", "", "", "", 
  "", "", 3161., 233033., 12.676, 0.172, 3275., 0.178, 0.012, 86.8, 
  "tests performed", "", "", "", "", "", "", "", "", "", 45.37, 1.8383956*^7, 
  22.995, 17.7, 2.48, 1.542, 3689.251, 57.5, 234.499, 3.94, 3.1, 24.7, 
  13.938, 2., 63.89, 0.584}, {"ZMB", "Africa", "Zambia", "2020-10-26", 
  16200., 83., 43.286, 348., 0., 0.286, 881.203, 4.515, 2.355, 18.93, 0., 
  0.016, 0.97, "", "", "", "", "", "", "", "", 4677., 237710., 12.93, 0.254, 
  3573., 0.194, 0.012, 82.5, "tests performed", "", "", "", "", "", "", "", 
  "", "", 45.37, 1.8383956*^7, 22.995, 17.7, 2.48, 1.542, 3689.251, 57.5, 
  234.499, 3.94, 3.1, 24.7, 13.938, 2., 63.89, 0.584}, 
 {"ZMB", "Africa", "Zambia", "2020-10-27", 16243., 43., 37.286, 348., 0., 
  0.286, 883.542, 2.339, 2.028, 18.93, 0., 0.016, 0.97, "", "", "", "", "", 
  "", "", "", 3566., 241276., 13.124, 0.194, 3790., 0.206, 0.01, 101.6, 
  "tests performed", "", "", "", "", "", "", "", "", "", 45.37, 1.8383956*^7, 
  22.995, 17.7, 2.48, 1.542, 3689.251, 57.5, 234.499, 3.94, 3.1, 24.7, 
  13.938, 2., 63.89, 0.584}, {"ZMB", "Africa", "Zambia", "2020-10-28", 
  16285., 42., 40.714, 348., 0., 0.286, 885.827, 2.285, 2.215, 18.93, 0., 
  0.016, 0.98, "", "", "", "", "", "", "", "", 3171., 244447., 13.297, 0.172, 
  3745., 0.204, 0.011, 92., "tests performed", "", "", "", "", "", "", "", 
  "", "", 45.37, 1.8383956*^7, 22.995, 17.7, 2.48, 1.542, 3689.251, 57.5, 
  234.499, 3.94, 3.1, 24.7, 13.938, 2., 63.89, 0.584}, 
 {"ZMB", "Africa", "Zambia", "2020-10-29", 16325., 40., 41.429, 348., 0., 
  0.286, 888.003, 2.176, 2.254, 18.93, 0., 0.016, 0.99, "", "", "", "", "", 
  "", "", "", 4757., 249204., 13.556, 0.259, 3969., 0.216, 0.01, 95.8, 
  "tests performed", "", "", "", "", "", "", "", "", "", 45.37, 1.8383956*^7, 
  22.995, 17.7, 2.48, 1.542, 3689.251, 57.5, 234.499, 3.94, 3.1, 24.7, 
  13.938, 2., 63.89, 0.584}, {"ZMB", "Africa", "Zambia", "2020-10-30", 
  16415., 90., 45.714, 349., 1., 0.429, 892.898, 4.896, 2.487, 18.984, 0.054, 
  0.023, 1., "", "", "", "", "", "", "", "", 6843., 256047., 13.928, 0.372, 
  4343., 0.236, 0.011, 95., "tests performed", "", "", "", "", "", "", "", 
  "", "", 45.37, 1.8383956*^7, 22.995, 17.7, 2.48, 1.542, 3689.251, 57.5, 
  234.499, 3.94, 3.1, 24.7, 13.938, 2., 63.89, 0.584}, 
 {"ZMB", "Africa", "Zambia", "2020-10-31", 16432., 17., 45., 349., 0., 0.143, 
  893.823, 0.925, 2.448, 18.984, 0., 0.008, 1., "", "", "", "", "", "", "", 
  "", 4531., 260578., 14.174, 0.246, 4387., 0.239, 0.01, 97.5, 
  "tests performed", "", "", "", "", "", "", "", "", "", 45.37, 1.8383956*^7, 
  22.995, 17.7, 2.48, 1.542, 3689.251, 57.5, 234.499, 3.94, 3.1, 24.7, 
  13.938, 2., 63.89, 0.584}, {"ZMB", "Africa", "Zambia", "2020-11-01", 
  16480., 48., 51.857, 349., 0., 0.143, 896.434, 2.611, 2.821, 18.984, 0., 
  0.008, 1.01, "", "", "", "", "", "", "", "", 3947., 264525., 14.389, 0.215, 
  4499., 0.245, 0.012, 86.8, "tests performed", "", "", "", "", "", "", "", 
  "", "", 45.37, 1.8383956*^7, 22.995, 17.7, 2.48, 1.542, 3689.251, 57.5, 
  234.499, 3.94, 3.1, 24.7, 13.938, 2., 63.89, 0.584}, 
 {"ZMB", "Africa", "Zambia", "2020-11-02", 16543., 63., 49., 349., 0., 0.143, 
  899.861, 3.427, 2.665, 18.984, 0., 0.008, 1.01, "", "", "", "", "", "", "", 
  "", 5771., 270296., 14.703, 0.314, 4655., 0.253, 0.011, 95., 
  "tests performed", "", "", "", "", "", "", "", "", "", 45.37, 1.8383956*^7, 
  22.995, 17.7, 2.48, 1.542, 3689.251, 57.5, 234.499, 3.94, 3.1, 24.7, 
  13.938, 2., 63.89, 0.584}, {"ZMB", "Africa", "Zambia", "2020-11-03", 
  16661., 118., 59.714, 349., 0., 0.143, 906.279, 6.419, 3.248, 18.984, 0., 
  0.008, 1.02, "", "", "", "", "", "", "", "", 4715., 275011., 14.959, 0.256, 
  4819., 0.262, 0.012, 80.7, "tests performed", "", "", "", "", "", "", "", 
  "", "", 45.37, 1.8383956*^7, 22.995, 17.7, 2.48, 1.542, 3689.251, 57.5, 
  234.499, 3.94, 3.1, 24.7, 13.938, 2., 63.89, 0.584}, 
 {"ZMB", "Africa", "Zambia", "2020-11-04", 16698., 37., 59., 349., 0., 0.143, 
  908.292, 2.013, 3.209, 18.984, 0., 0.008, 1., "", "", "", "", "", "", "", 
  "", 4291., 279302., 15.193, 0.233, 4979., 0.271, 0.012, 84.4, 
  "tests performed", "", "", "", "", "", "", "", "", "", 45.37, 1.8383956*^7, 
  22.995, 17.7, 2.48, 1.542, 3689.251, 57.5, 234.499, 3.94, 3.1, 24.7, 
  13.938, 2., 63.89, 0.584}, {"ZMB", "Africa", "Zambia", "2020-11-05", 
  16770., 72., 63.571, 349., 0., 0.143, 912.208, 3.916, 3.458, 18.984, 0., 
  0.008, 0.99, "", "", "", "", "", "", "", "", 3768., 283070., 15.398, 0.205, 
  4838., 0.263, 0.013, 76.1, "tests performed", "", "", "", "", "", "", "", 
  "", "", 45.37, 1.8383956*^7, 22.995, 17.7, 2.48, 1.542, 3689.251, 57.5, 
  234.499, 3.94, 3.1, 24.7, 13.938, 2., 63.89, 0.584}, 
 {"ZMB", "Africa", "Zambia", "2020-11-06", 16819., 49., 57.714, 349., 0., 0., 
  914.874, 2.665, 3.139, 18.984, 0., 0., 0.98, "", "", "", "", "", "", "", 
  "", 6157., 289227., 15.733, 0.335, 4740., 0.258, 0.012, 82.1, 
  "tests performed", "", "", "", "", "", "", "", "", "", 45.37, 1.8383956*^7, 
  22.995, 17.7, 2.48, 1.542, 3689.251, 57.5, 234.499, 3.94, 3.1, 24.7, 
  13.938, 2., 63.89, 0.584}, {"ZMB", "Africa", "Zambia", "2020-11-07", 
  16908., 89., 68., 349., 0., 0., 919.715, 4.841, 3.699, 18.984, 0., 0., 
  0.97, "", "", "", "", "", "", "", "", 2886., 292113., 15.89, 0.157, 4505., 
  0.245, 0.015, 66.2, "tests performed", "", "", "", "", "", "", "", "", "", 
  45.37, 1.8383956*^7, 22.995, 17.7, 2.48, 1.542, 3689.251, 57.5, 234.499, 
  3.94, 3.1, 24.7, 13.938, 2., 63.89, 0.584}, {"ZMB", "Africa", "Zambia", 
  "2020-11-08", 16954., 46., 67.714, 349., 0., 0., 922.217, 2.502, 3.683, 
  18.984, 0., 0., 0.95, "", "", "", "", "", "", "", "", 5886., 297999., 
  16.21, 0.32, 4782., 0.26, 0.014, 70.6, "tests performed", "", "", "", "", 
  "", "", "", "", "", 45.37, 1.8383956*^7, 22.995, 17.7, 2.48, 1.542, 
  3689.251, 57.5, 234.499, 3.94, 3.1, 24.7, 13.938, 2., 63.89, 0.584}, 
 {"ZMB", "Africa", "Zambia", "2020-11-09", 16971., 17., 61.143, 349., 0., 0., 
  923.142, 0.925, 3.326, 18.984, 0., 0., 0.93, "", "", "", "", "", "", "", 
  "", 3335., 301334., 16.391, 0.181, 4434., 0.241, 0.014, 72.5, 
  "tests performed", "", "", "", "", "", "", "", "", "", 45.37, 1.8383956*^7, 
  22.995, 17.7, 2.48, 1.542, 3689.251, 57.5, 234.499, 3.94, 3.1, 24.7, 
  13.938, 2., 63.89, 0.584}, {"ZMB", "Africa", "Zambia", "2020-11-10", 
  16997., 26., 48., 350., 1., 0.143, 924.556, 1.414, 2.611, 19.038, 0.054, 
  0.008, 0.92, "", "", "", "", "", "", "", "", 6671., 308005., 16.754, 0.363, 
  4713., 0.256, 0.01, 98.2, "tests performed", "", "", "", "", "", "", "", 
  "", "", 45.37, 1.8383956*^7, 22.995, 17.7, 2.48, 1.542, 3689.251, 57.5, 
  234.499, 3.94, 3.1, 24.7, 13.938, 2., 63.89, 0.584}, 
 {"ZMB", "Africa", "Zambia", "2020-11-11", 17036., 39., 48.286, 350., 0., 
  0.143, 926.678, 2.121, 2.627, 19.038, 0., 0.008, 0.92, "", "", "", "", "", 
  "", "", "", 4018., 312023., 16.973, 0.219, 4674., 0.254, 0.01, 96.8, 
  "tests performed", "", "", "", "", "", "", "", "", "", 45.37, 1.8383956*^7, 
  22.995, 17.7, 2.48, 1.542, 3689.251, 57.5, 234.499, 3.94, 3.1, 24.7, 
  13.938, 2., 63.89, 0.584}, {"ZMB", "Africa", "Zambia", "2020-11-12", 
  17056., 20., 40.857, 350., 0., 0.143, 927.765, 1.088, 2.222, 19.038, 0., 
  0.008, 0.92, "", "", "", "", "", "", "", "", 2647., 314670., 17.117, 0.144, 
  4514., 0.246, 0.009, 110.5, "tests performed", "", "", "", "", "", "", "", 
  "", "", 45.37, 1.8383956*^7, 22.995, 17.7, 2.48, 1.542, 3689.251, 57.5, 
  234.499, 3.94, 3.1, 24.7, 13.938, 2., 63.89, 0.584}, 
 {"ZMB", "Africa", "Zambia", "2020-11-13", 17093., 37., 39.143, 350., 0., 
  0.143, 929.778, 2.013, 2.129, 19.038, 0., 0.008, 0.92, "", "", "", "", "", 
  "", "", "", 5276., 319946., 17.404, 0.287, 4388., 0.239, 0.009, 112.1, 
  "tests performed", "", "", "", "", "", "", "", "", "", 45.37, 1.8383956*^7, 
  22.995, 17.7, 2.48, 1.542, 3689.251, 57.5, 234.499, 3.94, 3.1, 24.7, 
  13.938, 2., 63.89, 0.584}, {"ZMB", "Africa", "Zambia", "2020-11-14", 
  17097., 4., 27., 350., 0., 0.143, 929.996, 0.218, 1.469, 19.038, 0., 0.008, 
  0.93, "", "", "", "", "", "", "", "", 3844., 323790., 17.613, 0.209, 4525., 
  0.246, 0.006, 167.6, "tests performed", "", "", "", "", "", "", "", "", "", 
  45.37, 1.8383956*^7, 22.995, 17.7, 2.48, 1.542, 3689.251, 57.5, 234.499, 
  3.94, 3.1, 24.7, 13.938, 2., 63.89, 0.584}, {"ZMB", "Africa", "Zambia", 
  "2020-11-15", 17123., 26., 24.143, 353., 3., 0.571, 931.41, 1.414, 1.313, 
  19.202, 0.163, 0.031, 0.95, "", "", "", "", "", "", "", "", 4042., 327832., 
  17.833, 0.22, 4262., 0.232, 0.006, 176.5, "tests performed", "", "", "", 
  "", "", "", "", "", "", 45.37, 1.8383956*^7, 22.995, 17.7, 2.48, 1.542, 
  3689.251, 57.5, 234.499, 3.94, 3.1, 24.7, 13.938, 2., 63.89, 0.584}, 
 {"ZMB", "Africa", "Zambia", "2020-11-16", 17187., 64., 30.857, 353., 0., 
  0.571, 934.891, 3.481, 1.678, 19.202, 0., 0.031, 0.96, "", "", "", "", "", 
  "", "", "", 5194., 333026., 18.115, 0.283, 4527., 0.246, 0.007, 146.7, 
  "tests performed", "", "", "", "", "", "", "", "", "", 45.37, 1.8383956*^7, 
  22.995, 17.7, 2.48, 1.542, 3689.251, 57.5, 234.499, 3.94, 3.1, 24.7, 
  13.938, 2., 63.89, 0.584}, {"ZMB", "Africa", "Zambia", "2020-11-17", 
  17243., 56., 35.143, 353., 0., 0.429, 937.937, 3.046, 1.912, 19.202, 0., 
  0.023, 0.97, "", "", "", "", "", "", "", "", 6129., 339155., 18.448, 0.333, 
  4450., 0.242, 0.008, 126.6, "tests performed", "", "", "", "", "", "", "", 
  "", "", 45.37, 1.8383956*^7, 22.995, 17.7, 2.48, 1.542, 3689.251, 57.5, 
  234.499, 3.94, 3.1, 24.7, 13.938, 2., 63.89, 0.584}, 
 {"ZMB", "Africa", "Zambia", "2020-11-18", 17280., 37., 34.857, 356., 3., 
  0.857, 939.95, 2.013, 1.896, 19.365, 0.163, 0.047, 0.97, "", "", "", "", 
  "", "", "", "", 6857., 346012., 18.821, 0.373, 4856., 0.264, 0.007, 139.3, 
  "tests performed", "", "", "", "", "", "", "", "", "", 45.37, 1.8383956*^7, 
  22.995, 17.7, 2.48, 1.542, 3689.251, 57.5, 234.499, 3.94, 3.1, 24.7, 
  13.938, 2., 63.89, 0.584}, {"ZMB", "Africa", "Zambia", "2020-11-19", 
  17350., 70., 42., 356., 0., 0.857, 943.758, 3.808, 2.285, 19.365, 0., 
  0.047, 0.98, "", "", "", "", "", "", "", "", 6394., 352406., 19.169, 0.348, 
  5391., 0.293, 0.008, 128.4, "tests performed", "", "", "", "", "", "", "", 
  "", "", 45.37, 1.8383956*^7, 22.995, 17.7, 2.48, 1.542, 3689.251, 57.5, 
  234.499, 3.94, 3.1, 24.7, 13.938, 2., 63.89, 0.584}, 
 {"ZMB", "Africa", "Zambia", "2020-11-20", 17373., 23., 40., 356., 0., 0.857, 
  945.009, 1.251, 2.176, 19.365, 0., 0.047, 0.97, "", "", "", "", "", "", "", 
  "", 4337., 356743., 19.405, 0.236, 5257., 0.286, 0.008, 131.4, 
  "tests performed", "", "", "", "", "", "", "", "", "", 45.37, 1.8383956*^7, 
  22.995, 17.7, 2.48, 1.542, 3689.251, 57.5, 234.499, 3.94, 3.1, 24.7, 
  13.938, 2., 63.89, 0.584}, {"ZMB", "Africa", "Zambia", "2020-11-21", 
  17394., 21., 42.429, 356., 0., 0.857, 946.151, 1.142, 2.308, 19.365, 0., 
  0.047, 0.97, "", "", "", "", "", "", "", "", 4303., 361046., 19.639, 0.234, 
  5322., 0.289, 0.008, 125.4, "tests performed", "", "", "", "", "", "", "", 
  "", "", 45.37, 1.8383956*^7, 22.995, 17.7, 2.48, 1.542, 3689.251, 57.5, 
  234.499, 3.94, 3.1, 24.7, 13.938, 2., 63.89, 0.584}, 
 {"ZMB", "Africa", "Zambia", "2020-11-22", 17424., 30., 43., 357., 1., 0.571, 
  947.783, 1.632, 2.339, 19.419, 0.054, 0.031, 0.98, "", "", "", "", "", "", 
  "", "", 5923., 366969., 19.961, 0.322, 5591., 0.304, 0.008, 130., 
  "tests performed", "", "", "", "", "", "", "", "", "", 45.37, 1.8383956*^7, 
  22.995, 17.7, 2.48, 1.542, 3689.251, 57.5, 234.499, 3.94, 3.1, 24.7, 
  13.938, 2., 63.89, 0.584}, {"ZMB", "Africa", "Zambia", "2020-11-23", 
  17454., 30., 38.143, 357., 0., 0.571, 949.415, 1.632, 2.075, 19.419, 0., 
  0.031, 0.99, "", "", "", "", "", "", "", "", 2991., 369960., 20.124, 0.163, 
  5276., 0.287, 0.007, 138.3, "tests performed", "", "", "", "", "", "", "", 
  "", "", 45.37, 1.8383956*^7, 22.995, 17.7, 2.48, 1.542, 3689.251, 57.5, 
  234.499, 3.94, 3.1, 24.7, 13.938, 2., 63.89, 0.584}, 
 {"ZMB", "Africa", "Zambia", "2020-11-24", 17466., 12., 31.857, 357., 0., 
  0.571, 950.068, 0.653, 1.733, 19.419, 0., 0.031, 0.99, "", "", "", "", "", 
  "", "", "", 4063., 374023., 20.345, 0.221, 4981., 0.271, 0.006, 156.4, 
  "tests performed", "", "", "", "", "", "", "", "", "", 45.37, 1.8383956*^7, 
  22.995, 17.7, 2.48, 1.542, 3689.251, 57.5, 234.499, 3.94, 3.1, 24.7, 
  13.938, 2., 63.89, 0.584}, {"ZMB", "Africa", "Zambia", "2020-11-25", 
  17535., 69., 36.429, 357., 0., 0.143, 953.821, 3.753, 1.982, 19.419, 0., 
  0.008, 1.01, "", "", "", "", "", "", "", "", 4168., 378191., 20.572, 0.227, 
  4597., 0.25, 0.008, 126.2, "tests performed", "", "", "", "", "", "", "", 
  "", "", 45.37, 1.8383956*^7, 22.995, 17.7, 2.48, 1.542, 3689.251, 57.5, 
  234.499, 3.94, 3.1, 24.7, 13.938, 2., 63.89, 0.584}, 
 {"ZMB", "Africa", "Zambia", "2020-11-26", 17553., 18., 29., 357., 0., 0.143, 
  954.8, 0.979, 1.577, 19.419, 0., 0.008, 1.02, "", "", "", "", "", "", "", 
  "", 4724., 382915., 20.829, 0.257, 4358., 0.237, 0.007, 150.3, 
  "tests performed", "", "", "", "", "", "", "", "", "", 45.37, 1.8383956*^7, 
  22.995, 17.7, 2.48, 1.542, 3689.251, 57.5, 234.499, 3.94, 3.1, 24.7, 
  13.938, 2., 63.89, 0.584}, {"ZMB", "Africa", "Zambia", "2020-11-27", 
  17569., 16., 28., 357., 0., 0.143, 955.67, 0.87, 1.523, 19.419, 0., 0.008, 
  1.03, "", "", "", "", "", "", "", "", 5547., 388462., 21.13, 0.302, 4531., 
  0.246, 0.006, 161.8, "tests performed", "", "", "", "", "", "", "", "", "", 
  45.37, 1.8383956*^7, 22.995, 17.7, 2.48, 1.542, 3689.251, 57.5, 234.499, 
  3.94, 3.1, 24.7, 13.938, 2., 63.89, 0.584}, {"ZMB", "Africa", "Zambia", 
  "2020-11-28", 17589., 20., 27.857, 357., 0., 0.143, 956.758, 1.088, 1.515, 
  19.419, 0., 0.008, 1.05, "", "", "", "", "", "", "", "", 5958., 394420., 
  21.455, 0.324, 4768., 0.259, 0.006, 171.2, "tests performed", "", "", "", 
  "", "", "", "", "", "", 45.37, 1.8383956*^7, 22.995, 17.7, 2.48, 1.542, 
  3689.251, 57.5, 234.499, 3.94, 3.1, 24.7, 13.938, 2., 63.89, 0.584}, 
 {"ZMB", "Africa", "Zambia", "2020-11-29", 17608., 19., 26.286, 357., 0., 0., 
  957.792, 1.034, 1.43, 19.419, 0., 0., 1.08, "", "", "", "", "", "", "", "", 
  5072., 399492., 21.73, 0.276, 4646., 0.253, 0.006, 176.7, 
  "tests performed", "", "", "", "", "", "", "", "", "", 45.37, 1.8383956*^7, 
  22.995, 17.7, 2.48, 1.542, 3689.251, 57.5, 234.499, 3.94, 3.1, 24.7, 
  13.938, 2., 63.89, 0.584}, {"ZMB", "Africa", "Zambia", "2020-11-30", 
  17647., 39., 27.571, 357., 0., 0., 959.913, 2.121, 1.5, 19.419, 0., 0., 
  1.1, "", "", "", "", "", "", "", "", 4979., 404471., 22.001, 0.271, 4930., 
  0.268, 0.006, 178.8, "tests performed", "", "", "", "", "", "", "", "", "", 
  45.37, 1.8383956*^7, 22.995, 17.7, 2.48, 1.542, 3689.251, 57.5, 234.499, 
  3.94, 3.1, 24.7, 13.938, 2., 63.89, 0.584}, {"ZMB", "Africa", "Zambia", 
  "2020-12-01", 17665., 18., 28.429, 357., 0., 0., 960.892, 0.979, 1.546, 
  19.419, 0., 0., 1.13, "", "", "", "", "", "", "", "", 6323., 410794., 
  22.345, 0.344, 5253., 0.286, 0.005, 184.8, "tests performed", "", "", "", 
  "", "", "", "", "", "", 45.37, 1.8383956*^7, 22.995, 17.7, 2.48, 1.542, 
  3689.251, 57.5, 234.499, 3.94, 3.1, 24.7, 13.938, 2., 63.89, 0.584}, 
 {"ZMB", "Africa", "Zambia", "2020-12-02", 17700., 35., 23.571, 357., 0., 0., 
  962.796, 1.904, 1.282, 19.419, 0., 0., 1.16, "", "", "", "", "", "", "", 
  "", 5412., 416206., 22.64, 0.294, 5431., 0.295, 0.004, 230.4, 
  "tests performed", "", "", "", "", "", "", "", "", "", 45.37, 1.8383956*^7, 
  22.995, 17.7, 2.48, 1.542, 3689.251, 57.5, 234.499, 3.94, 3.1, 24.7, 
  13.938, 2., 63.89, 0.584}, {"ZMB", "Africa", "Zambia", "2020-12-03", 
  17730., 30., 25.286, 357., 0., 0., 964.428, 1.632, 1.375, 19.419, 0., 0., 
  1.19, "", "", "", "", "", "", "", "", 6796., 423002., 23.009, 0.37, 5727., 
  0.312, 0.004, 226.5, "tests performed", "", "", "", "", "", "", "", "", "", 
  45.37, 1.8383956*^7, 22.995, 17.7, 2.48, 1.542, 3689.251, 57.5, 234.499, 
  3.94, 3.1, 24.7, 13.938, 2., 63.89, 0.584}, {"ZMB", "Africa", "Zambia", 
  "2020-12-04", 17857., 127., 41.143, 364., 7., 1., 971.336, 6.908, 2.238, 
  19.8, 0.381, 0.054, 1.23, "", "", "", "", "", "", "", "", 7653., 430655., 
  23.426, 0.416, 6028., 0.328, 0.007, 146.5, "tests performed", "", "", "", 
  "", "", "", "", "", "", 45.37, 1.8383956*^7, 22.995, 17.7, 2.48, 1.542, 
  3689.251, 57.5, 234.499, 3.94, 3.1, 24.7, 13.938, 2., 63.89, 0.584}, 
 {"ZMB", "Africa", "Zambia", "2020-12-05", 17898., 41., 44.143, 364., 0., 1., 
  973.566, 2.23, 2.401, 19.8, 0., 0.054, 1.23, "", "", "", "", "", "", "", 
  "", 5870., 436525., 23.745, 0.319, 6015., 0.327, 0.007, 136.3, 
  "tests performed", "", "", "", "", "", "", "", "", "", 45.37, 1.8383956*^7, 
  22.995, 17.7, 2.48, 1.542, 3689.251, 57.5, 234.499, 3.94, 3.1, 24.7, 
  13.938, 2., 63.89, 0.584}, {"ZMB", "Africa", "Zambia", "2020-12-06", 
  17916., 18., 44., 364., 0., 1., 974.545, 0.979, 2.393, 19.8, 0., 0.054, 
  1.23, "", "", "", "", "", "", "", "", 4119., 440644., 23.969, 0.224, 5879., 
  0.32, 0.007, 133.6, "tests performed", "", "", "", "", "", "", "", "", "", 
  45.37, 1.8383956*^7, 22.995, 17.7, 2.48, 1.542, 3689.251, 57.5, 234.499, 
  3.94, 3.1, 24.7, 13.938, 2., 63.89, 0.584}, {"ZMB", "Africa", "Zambia", 
  "2020-12-07", 17931., 15., 40.571, 364., 0., 1., 975.361, 0.816, 2.207, 
  19.8, 0., 0.054, 1.24, "", "", "", "", "", "", "", "", 9689., 450333., 
  24.496, 0.527, 6552., 0.356, 0.006, 161.5, "tests performed", "", "", "", 
  "", "", "", "", "", "", 45.37, 1.8383956*^7, 22.995, 17.7, 2.48, 1.542, 
  3689.251, 57.5, 234.499, 3.94, 3.1, 24.7, 13.938, 2., 63.89, 0.584}, 
 {"ZMB", "Africa", "Zambia", "2020-12-08", 17963., 32., 42.571, 364., 0., 1., 
  977.102, 1.741, 2.316, 19.8, 0., 0.054, 1.26, "", "", "", "", "", "", "", 
  "", 5162., 455495., 24.777, 0.281, 6386., 0.347, 0.007, 150., 
  "tests performed", "", "", "", "", "", "", "", "", "", 45.37, 1.8383956*^7, 
  22.995, 17.7, 2.48, 1.542, 3689.251, 57.5, 234.499, 3.94, 3.1, 24.7, 
  13.938, 2., 63.89, 0.584}, {"ZMB", "Africa", "Zambia", "2020-12-09", 
  18062., 99., 51.714, 364., 0., 1., 982.487, 5.385, 2.813, 19.8, 0., 0.054, 
  1.28, "", "", "", "", "", "", "", "", 6278., 461773., 25.118, 0.341, 6510., 
  0.354, 0.008, 125.9, "tests performed", "", "", "", "", "", "", "", "", "", 
  45.37, 1.8383956*^7, 22.995, 17.7, 2.48, 1.542, 3689.251, 57.5, 234.499, 
  3.94, 3.1, 24.7, 13.938, 2., 63.89, 0.584}, {"ZMB", "Africa", "Zambia", 
  "2020-12-10", 18091., 29., 51.571, 364., 0., 1., 984.065, 1.577, 2.805, 
  19.8, 0., 0.054, 1.29, "", "", "", "", "", "", "", "", 6014., 467787., 
  25.445, 0.327, 6398., 0.348, 0.008, 124.1, "tests performed", "", "", "", 
  "", "", "", "", "", "", 45.37, 1.8383956*^7, 22.995, 17.7, 2.48, 1.542, 
  3689.251, 57.5, 234.499, 3.94, 3.1, 24.7, 13.938, 2., 63.89, 0.584}, 
 {"ZMB", "Africa", "Zambia", "2020-12-11", 18161., 70., 43.429, 365., 1., 
  0.143, 987.872, 3.808, 2.362, 19.854, 0.054, 0.008, 1.31, "", "", "", "", 
  "", "", "", "", 3755., 471542., 25.65, 0.204, 5841., 0.318, 0.007, 134.5, 
  "tests performed", "", "", "", "", "", "", "", "", "", 45.37, 1.8383956*^7, 
  22.995, 17.7, 2.48, 1.542, 3689.251, 57.5, 234.499, 3.94, 3.1, 24.7, 
  13.938, 2., 63.89, 0.584}, {"ZMB", "Africa", "Zambia", "2020-12-12", 
  18217., 56., 45.571, 366., 1., 0.286, 990.918, 3.046, 2.479, 19.909, 0.054, 
  0.016, 1.32, "", "", "", "", "", "", "", "", 5632., 477174., 25.956, 0.306, 
  5807., 0.316, 0.008, 127.4, "tests performed", "", "", "", "", "", "", "", 
  "", "", 45.37, 1.8383956*^7, 22.995, 17.7, 2.48, 1.542, 3689.251, 57.5, 
  234.499, 3.94, 3.1, 24.7, 13.938, 2., 63.89, 0.584}, 
 {"ZMB", "Africa", "Zambia", "2020-12-13", 18274., 57., 51.143, 367., 1., 
  0.429, 994.019, 3.101, 2.782, 19.963, 0.054, 0.023, 1.34, "", "", "", "", 
  "", "", "", "", 7125., 484299., 26.344, 0.388, 6236., 0.339, 0.008, 121.9, 
  "tests performed", "", "", "", "", "", "", "", "", "", 45.37, 1.8383956*^7, 
  22.995, 17.7, 2.48, 1.542, 3689.251, 57.5, 234.499, 3.94, 3.1, 24.7, 
  13.938, 2., 63.89, 0.584}, {"ZMB", "Africa", "Zambia", "2020-12-14", 
  18322., 48., 55.857, 367., 0., 0.429, 996.63, 2.611, 3.038, 19.963, 0., 
  0.023, 1.35, "", "", "", "", "", "", "", "", 5627., 489926., 26.65, 0.306, 
  5656., 0.308, 0.01, 101.3, "tests performed", "", "", "", "", "", "", "", 
  "", "", 49.07, 1.8383956*^7, 22.995, 17.7, 2.48, 1.542, 3689.251, 57.5, 
  234.499, 3.94, 3.1, 24.7, 13.938, 2., 63.89, 0.584}, 
 {"ZMB", "Africa", "Zambia", "2020-12-15", 18428., 106., 66.429, 368., 1., 
  0.571, 1002.396, 5.766, 3.613, 20.017, 0.054, 0.031, 1.36, "", "", "", "", 
  "", "", "", "", 3759., 493685., 26.854, 0.204, 5456., 0.297, 0.012, 82.1, 
  "tests performed", "", "", "", "", "", "", "", "", "", 49.07, 1.8383956*^7, 
  22.995, 17.7, 2.48, 1.542, 3689.251, 57.5, 234.499, 3.94, 3.1, 24.7, 
  13.938, 2., 63.89, 0.584}, {"ZMB", "Africa", "Zambia", "2020-12-16", 
  18456., 28., 56.286, 369., 1., 0.714, 1003.919, 1.523, 3.062, 20.072, 
  0.054, 0.039, 1.37, "", "", "", "", "", "", "", "", 4954., 498639., 27.124, 
  0.269, 5267., 0.286, 0.011, 93.6, "tests performed", "", "", "", "", "", 
  "", "", "", "", 49.07, 1.8383956*^7, 22.995, 17.7, 2.48, 1.542, 3689.251, 
  57.5, 234.499, 3.94, 3.1, 24.7, 13.938, 2., 63.89, 0.584}, 
 {"ZMB", "Africa", "Zambia", "2020-12-17", 18504., 48., 59., 369., 0., 0.714, 
  1006.53, 2.611, 3.209, 20.072, 0., 0.039, 1.39, "", "", "", "", "", "", "", 
  "", 7257., 505896., 27.518, 0.395, 5444., 0.296, 0.011, 92.3, 
  "tests performed", "", "", "", "", "", "", "", "", "", 49.07, 1.8383956*^7, 
  22.995, 17.7, 2.48, 1.542, 3689.251, 57.5, 234.499, 3.94, 3.1, 24.7, 
  13.938, 2., 63.89, 0.584}, {"ZMB", "Africa", "Zambia", "2020-12-18", 
  18575., 71., 59.143, 373., 4., 1.143, 1010.392, 3.862, 3.217, 20.289, 
  0.218, 0.062, 1.42, "", "", "", "", "", "", "", "", 8032., 513928., 27.955, 
  0.437, 6055., 0.329, 0.01, 102.4, "tests performed", "", "", "", "", "", 
  "", "", "", "", 49.07, 1.8383956*^7, 22.995, 17.7, 2.48, 1.542, 3689.251, 
  57.5, 234.499, 3.94, 3.1, 24.7, 13.938, 2., 63.89, 0.584}, 
 {"ZMB", "Africa", "Zambia", "2020-12-19", 18620., 45., 57.571, 373., 0., 1., 
  1012.84, 2.448, 3.132, 20.289, 0., 0.054, 1.45, "", "", "", "", "", "", "", 
  "", 5058., 518986., 28.23, 0.275, 5973., 0.325, 0.01, 103.8, 
  "tests performed", "", "", "", "", "", "", "", "", "", 49.07, 1.8383956*^7, 
  22.995, 17.7, 2.48, 1.542, 3689.251, 57.5, 234.499, 3.94, 3.1, 24.7, 
  13.938, 2., 63.89, 0.584}, {"ZMB", "Africa", "Zambia", "2020-12-20", 
  18716., 96., 63.143, 373., 0., 0.857, 1018.062, 5.222, 3.435, 20.289, 0., 
  0.047, 1.49, "", "", "", "", "", "", "", "", 5890., 524876., 28.551, 0.32, 
  5797., 0.315, 0.011, 91.8, "tests performed", "", "", "", "", "", "", "", 
  "", "", 49.07, 1.8383956*^7, 22.995, 17.7, 2.48, 1.542, 3689.251, 57.5, 
  234.499, 3.94, 3.1, 24.7, 13.938, 2., 63.89, 0.584}, 
 {"ZMB", "Africa", "Zambia", "2020-12-21", 18768., 52., 63.714, 375., 2., 
  1.143, 1020.89, 2.829, 3.466, 20.398, 0.109, 0.062, 1.52, "", "", "", "", 
  "", "", "", "", 6124., 531000., 28.884, 0.333, 5868., 0.319, 0.011, 92.1, 
  "tests performed", "", "", "", "", "", "", "", "", "", 49.07, 1.8383956*^7, 
  22.995, 17.7, 2.48, 1.542, 3689.251, 57.5, 234.499, 3.94, 3.1, 24.7, 
  13.938, 2., 63.89, 0.584}, {"ZMB", "Africa", "Zambia", "2020-12-22", 
  18881., 113., 64.714, 379., 4., 1.571, 1027.037, 6.147, 3.52, 20.616, 
  0.218, 0.085, 1.55, "", "", "", "", "", "", "", "", 5507., 536507., 29.183, 
  0.3, 6117., 0.333, 0.011, 94.5, "tests performed", "", "", "", "", "", "", 
  "", "", "", 49.07, 1.8383956*^7, 22.995, 17.7, 2.48, 1.542, 3689.251, 57.5, 
  234.499, 3.94, 3.1, 24.7, 13.938, 2., 63.89, 0.584}, 
 {"ZMB", "Africa", "Zambia", "2020-12-23", 19122., 241., 95.143, 380., 1., 
  1.571, 1040.146, 13.109, 5.175, 20.67, 0.054, 0.085, 1.58, "", "", "", "", 
  "", "", "", "", 6048., 542555., 29.512, 0.329, 6274., 0.341, 0.015, 65.9, 
  "tests performed", "", "", "", "", "", "", "", "", "", 49.07, 1.8383956*^7, 
  22.995, 17.7, 2.48, 1.542, 3689.251, 57.5, 234.499, 3.94, 3.1, 24.7, 
  13.938, 2., 63.89, 0.584}, {"ZMB", "Africa", "Zambia", "2020-12-24", 
  19234., 112., 104.286, 381., 1., 1.714, 1046.238, 6.092, 5.673, 20.725, 
  0.054, 0.093, 1.59, "", "", "", "", "", "", "", "", 3540., 546095., 29.705, 
  0.193, 5743., 0.312, 0.018, 55.1, "tests performed", "", "", "", "", "", 
  "", "", "", "", 49.07, 1.8383956*^7, 22.995, 17.7, 2.48, 1.542, 3689.251, 
  57.5, 234.499, 3.94, 3.1, 24.7, 13.938, 2., 63.89, 0.584}, 
 {"ZMB", "Africa", "Zambia", "2020-12-25", 19571., 337., 142.286, 381., 0., 
  1.143, 1064.57, 18.331, 7.74, 20.725, 0., 0.062, 1.61, "", "", "", "", "", 
  "", "", "", 6493., 552588., 30.058, 0.353, 5523., 0.3, 0.026, 38.8, 
  "tests performed", "", "", "", "", "", "", "", "", "", 49.07, 1.8383956*^7, 
  22.995, 17.7, 2.48, 1.542, 3689.251, 57.5, 234.499, 3.94, 3.1, 24.7, 
  13.938, 2., 63.89, 0.584}, {"ZMB", "Africa", "Zambia", "2020-12-26", 
  19671., 100., 150.143, 382., 1., 1.286, 1070.009, 5.44, 8.167, 20.779, 
  0.054, 0.07, 1.6, "", "", "", "", "", "", "", "", 4884., 557472., 30.324, 
  0.266, 5498., 0.299, 0.027, 36.6, "tests performed", "", "", "", "", "", 
  "", "", "", "", 49.07, 1.8383956*^7, 22.995, 17.7, 2.48, 1.542, 3689.251, 
  57.5, 234.499, 3.94, 3.1, 24.7, 13.938, 2., 63.89, 0.584}, 
 {"ZMB", "Africa", "Zambia", "2020-12-27", 19834., 163., 159.714, 383., 1., 
  1.429, 1078.876, 8.866, 8.688, 20.833, 0.054, 0.078, 1.6, "", "", "", "", 
  "", "", "", "", 6332., 563804., 30.668, 0.344, 5561., 0.302, 0.029, 34.8, 
  "tests performed", "", "", "", "", "", "", "", "", "", 49.07, 1.8383956*^7, 
  22.995, 17.7, 2.48, 1.542, 3689.251, 57.5, 234.499, 3.94, 3.1, 24.7, 
  13.938, 2., 63.89, 0.584}, {"ZMB", "Africa", "Zambia", "2020-12-28", 
  19943., 109., 167.857, 384., 1., 1.286, 1084.805, 5.929, 9.131, 20.888, 
  0.054, 0.07, 1.61, "", "", "", "", "", "", "", "", 7467., 571271., 31.074, 
  0.406, 5753., 0.313, 0.029, 34.3, "tests performed", "", "", "", "", "", 
  "", "", "", "", 49.07, 1.8383956*^7, 22.995, 17.7, 2.48, 1.542, 3689.251, 
  57.5, 234.499, 3.94, 3.1, 24.7, 13.938, 2., 63.89, 0.584}, 
 {"ZMB", "Africa", "Zambia", "2020-12-29", 20177., 234., 185.143, 385., 1., 
  0.857, 1097.533, 12.728, 10.071, 20.942, 0.054, 0.047, 1.62, "", "", "", 
  "", "", "", "", "", 4884., 576155., 31.34, 0.266, 5664., 0.308, 0.033, 
  30.6, "tests performed", "", "", "", "", "", "", "", "", "", 49.07, 
  1.8383956*^7, 22.995, 17.7, 2.48, 1.542, 3689.251, 57.5, 234.499, 3.94, 
  3.1, 24.7, 13.938, 2., 63.89, 0.584}, {"ZMB", "Africa", "Zambia", 
  "2020-12-30", 20462., 285., 191.429, 386., 1., 0.857, 1113.036, 15.503, 
  10.413, 20.997, 0.054, 0.047, 1.63, "", "", "", "", "", "", "", "", 14995., 
  591150., 32.156, 0.816, 6942., 0.378, 0.028, 36.3, "tests performed", "", 
  "", "", "", "", "", "", "", "", 49.07, 1.8383956*^7, 22.995, 17.7, 2.48, 
  1.542, 3689.251, 57.5, 234.499, 3.94, 3.1, 24.7, 13.938, 2., 63.89, 0.584}, 
 {"ZMB", "Africa", "Zambia", "2020-12-31", 20725., 263., 213., 388., 2., 1., 
  1127.342, 14.306, 11.586, 21.105, 0.109, 0.054, 1.64, "", "", "", "", "", 
  "", "", "", 9853., 601003., 32.692, 0.536, 7844., 0.427, 0.027, 36.8, 
  "tests performed", "", "", "", "", "", "", "", "", "", 49.07, 1.8383956*^7, 
  22.995, 17.7, 2.48, 1.542, 3689.251, 57.5, 234.499, 3.94, 3.1, 24.7, 
  13.938, 2., 63.89, 0.584}, {"ZMB", "Africa", "Zambia", "2021-01-01", 
  20997., 272., 203.714, 390., 2., 1.286, 1142.137, 14.796, 11.081, 21.214, 
  0.109, 0.07, 1.64, "", "", "", "", "", "", "", "", 8599., 609602., 33.159, 
  0.468, 8145., 0.443, 0.025, 40., "tests performed", "", "", "", "", "", "", 
  "", "", "", 49.07, 1.8383956*^7, 22.995, 17.7, 2.48, 1.542, 3689.251, 57.5, 
  234.499, 3.94, 3.1, 24.7, 13.938, 2., 63.89, 0.584}, 
 {"ZMB", "Africa", "Zambia", "2021-01-02", 21230., 233., 222.714, 392., 2., 
  1.429, 1154.811, 12.674, 12.115, 21.323, 0.109, 0.078, 1.66, "", "", "", 
  "", "", "", "", "", 7266., 616868., 33.555, 0.395, 8485., 0.462, 0.026, 
  38.1, "tests performed", "", "", "", "", "", "", "", "", "", 49.07, 
  1.8383956*^7, 22.995, 17.7, 2.48, 1.542, 3689.251, 57.5, 234.499, 3.94, 
  3.1, 24.7, 13.938, 2., 63.89, 0.584}, {"ZMB", "Africa", "Zambia", 
  "2021-01-03", 21582., 352., 249.714, 394., 2., 1.571, 1173.958, 19.147, 
  13.583, 21.432, 0.109, 0.085, 1.67, "", "", "", "", "", "", "", "", 7178., 
  624046., 33.945, 0.39, 8606., 0.468, 0.029, 34.5, "tests performed", "", 
  "", "", "", "", "", "", "", "", 49.07, 1.8383956*^7, 22.995, 17.7, 2.48, 
  1.542, 3689.251, 57.5, 234.499, 3.94, 3.1, 24.7, 13.938, 2., 63.89, 0.584}, 
 {"ZMB", "Africa", "Zambia", "2021-01-04", 21993., 411., 292.857, 398., 4., 
  2., 1196.315, 22.356, 15.93, 21.649, 0.218, 0.109, 1.69, "", "", "", "", 
  "", "", "", "", 5190., 629236., 34.227, 0.282, 8281., 0.45, 0.035, 28.3, 
  "tests performed", "", "", "", "", "", "", "", "", "", 49.07, 1.8383956*^7, 
  22.995, 17.7, 2.48, 1.542, 3689.251, 57.5, 234.499, 3.94, 3.1, 24.7, 
  13.938, 2., 63.89, 0.584}, {"ZMB", "Africa", "Zambia", "2021-01-05", 
  22645., 652., 352.571, 412., 14., 3.857, 1231.781, 35.466, 19.178, 22.411, 
  0.762, 0.21, 1.7, "", "", "", "", "", "", "", "", 10866., 640102., 34.819, 
  0.591, 9135., 0.497, 0.039, 25.9, "tests performed", "", "", "", "", "", 
  "", "", "", "", 49.07, 1.8383956*^7, 22.995, 17.7, 2.48, 1.542, 3689.251, 
  57.5, 234.499, 3.94, 3.1, 24.7, 13.938, 2., 63.89, 0.584}, 
 {"ZMB", "Africa", "Zambia", "2021-01-06", 23495., 850., 433.286, 417., 5., 
  4.429, 1278.017, 46.236, 23.569, 22.683, 0.272, 0.241, 1.69, "", "", "", 
  "", "", "", "", "", 10461., 650563., 35.388, 0.569, 8488., 0.462, 0.051, 
  19.6, "tests performed", "", "", "", "", "", "", "", "", "", 49.07, 
  1.8383956*^7, 22.995, 17.7, 2.48, 1.542, 3689.251, 57.5, 234.499, 3.94, 
  3.1, 24.7, 13.938, 2., 63.89, 0.584}, {"ZMB", "Africa", "Zambia", 
  "2021-01-07", 24297., 802., 510.286, 423., 6., 5., 1321.642, 43.625, 
  27.757, 23.009, 0.326, 0.272, 1.68, "", "", "", "", "", "", "", "", 11664., 
  662227., 36.022, 0.634, 8746., 0.476, 0.058, 17.1, "tests performed", "", 
  "", "", "", "", "", "", "", "", 49.07, 1.8383956*^7, 22.995, 17.7, 2.48, 
  1.542, 3689.251, 57.5, 234.499, 3.94, 3.1, 24.7, 13.938, 2., 63.89, 0.584}, 
 {"ZMB", "Africa", "Zambia", "2021-01-08", 25326., 1029., 618.429, 441., 18., 
  7.286, 1377.614, 55.973, 33.64, 23.988, 0.979, 0.396, 1.67, "", "", "", "", 
  "", "", "", "", 11855., 674082., 36.667, 0.645, 9211., 0.501, 0.067, 14.9, 
  "tests performed", "", "", "", "", "", "", "", "", "", 49.07, 1.8383956*^7, 
  22.995, 17.7, 2.48, 1.542, 3689.251, 57.5, 234.499, 3.94, 3.1, 24.7, 
  13.938, 2., 63.89, 0.584}, {"ZMB", "Africa", "Zambia", "2021-01-09", 
  26567., 1241., 762.429, 464., 23., 10.286, 1445.119, 67.505, 41.472, 
  25.239, 1.251, 0.559, 1.65, "", "", "", "", "", "", "", "", 12433., 
  686515., 37.343, 0.676, 9950., 0.541, 0.077, 13.1, "tests performed", "", 
  "", "", "", "", "", "", "", "", 49.07, 1.8383956*^7, 22.995, 17.7, 2.48, 
  1.542, 3689.251, 57.5, 234.499, 3.94, 3.1, 24.7, 13.938, 2., 63.89, 0.584}, 
 {"ZMB", "Africa", "Zambia", "2021-01-10", 27728., 1161., 878., 469., 5., 
  10.714, 1508.272, 63.153, 47.759, 25.511, 0.272, 0.583, 1.62, "", "", "", 
  "", "", "", "", "", 11700., 698215., 37.98, 0.636, 10596., 0.576, 0.083, 
  12.1, "tests performed", "", "", "", "", "", "", "", "", "", 49.07, 
  1.8383956*^7, 22.995, 17.7, 2.48, 1.542, 3689.251, 57.5, 234.499, 3.94, 
  3.1, 24.7, 13.938, 2., 63.89, 0.584}, {"ZMB", "Africa", "Zambia", 
  "2021-01-11", 28596., 868., 943.286, 471., 2., 10.429, 1555.487, 47.215, 
  51.31, 25.62, 0.109, 0.567, 1.58, "", "", "", "", "", "", "", "", 8750., 
  706965., 38.456, 0.476, 11104., 0.604, 0.085, 11.8, "tests performed", "", 
  "", "", "", "", "", "", "", "", 49.07, 1.8383956*^7, 22.995, 17.7, 2.48, 
  1.542, 3689.251, 57.5, 234.499, 3.94, 3.1, 24.7, 13.938, 2., 63.89, 0.584}, 
 {"ZMB", "Africa", "Zambia", "2021-01-12", 29757., 1161., 1016., 495., 24., 
  11.857, 1618.64, 63.153, 55.266, 26.926, 1.305, 0.645, 1.55, "", "", "", 
  "", "", "", "", "", 11883., 718848., 39.102, 0.646, 11249., 0.612, 0.09, 
  11.1, "tests performed", "", "", "", "", "", "", "", "", "", 49.07, 
  1.8383956*^7, 22.995, 17.7, 2.48, 1.542, 3689.251, 57.5, 234.499, 3.94, 
  3.1, 24.7, 13.938, 2., 63.89, 0.584}, {"ZMB", "Africa", "Zambia", 
  "2021-01-13", 31100., 1343., 1086.429, 509., 14., 13.143, 1691.692, 73.053, 
  59.097, 27.687, 0.762, 0.715, 1.52, "", "", "", "", "", "", "", "", 11302., 
  730150., 39.717, 0.615, 11370., 0.618, 0.096, 10.5, "tests performed", "", 
  "", "", "", "", "", "", "", "", 49.07, 1.8383956*^7, 22.995, 17.7, 2.48, 
  1.542, 3689.251, 57.5, 234.499, 3.94, 3.1, 24.7, 13.938, 2., 63.89, 0.584}, 
 {"ZMB", "Africa", "Zambia", "2021-01-14", 32800., 1700., 1214.714, 514., 5., 
  13., 1784.164, 92.472, 66.075, 27.959, 0.272, 0.707, 1.48, "", "", "", "", 
  "", "", "", "", 9038., 739188., 40.208, 0.492, 10994., 0.598, 0.11, 9.1, 
  "tests performed", "", "", "", "", "", "", "", "", "", 49.07, 1.8383956*^7, 
  22.995, 17.7, 2.48, 1.542, 3689.251, 57.5, 234.499, 3.94, 3.1, 24.7, 
  13.938, 2., 63.89, 0.584}, {"ZMB", "Africa", "Zambia", "2021-01-15", 
  34278., 1478., 1278.857, 527., 13., 12.286, 1864.561, 80.396, 69.564, 
  28.666, 0.707, 0.668, 1.45, "", "", "", "", "", "", "", "", 10054., 
  749242., 40.755, 0.547, 10737., 0.584, 0.119, 8.4, "tests performed", "", 
  "", "", "", "", "", "", "", "", 49.07, 1.8383956*^7, 22.995, 17.7, 2.48, 
  1.542, 3689.251, 57.5, 234.499, 3.94, 3.1, 24.7, 13.938, 2., 63.89, 0.584}, 
 {"ZMB", "Africa", "Zambia", "2021-01-16", 36074., 1796., 1358.143, 537., 
  10., 10.429, 1962.254, 97.694, 73.877, 29.21, 0.544, 0.567, 1.41, "", "", 
  "", "", "", "", "", "", 9577., 758819., 41.276, 0.521, 10329., 0.562, 
  0.131, 7.6, "tests performed", "", "", "", "", "", "", "", "", "", 49.07, 
  1.8383956*^7, 22.995, 17.7, 2.48, 1.542, 3689.251, 57.5, 234.499, 3.94, 
  3.1, 24.7, 13.938, 2., 63.89, 0.584}, {"ZMB", "Africa", "Zambia", 
  "2021-01-17", 37605., 1531., 1411., 546., 9., 11., 2045.534, 83.279, 
  76.752, 29.7, 0.49, 0.598, 1.37, "", "", "", "", "", "", "", "", 8749., 
  767568., 41.752, 0.476, 9908., 0.539, 0.142, 7., "tests performed", "", "", 
  "", "", "", "", "", "", "", 49.07, 1.8383956*^7, 22.995, 17.7, 2.48, 1.542, 
  3689.251, 57.5, 234.499, 3.94, 3.1, 24.7, 13.938, 2., 63.89, 0.584}, 
 {"ZMB", "Africa", "Zambia", "2021-01-18", 38207., 602., 1373., 559., 13., 
  12.571, 2078.28, 32.746, 74.685, 30.407, 0.707, 0.684, 1.33, "", "", "", 
  "", "", "", "", "", 4803., 772371., 42.013, 0.261, 9344., 0.508, 0.147, 
  6.8, "tests performed", "", "", "", "", "", "", "", "", "", 49.07, 
  1.8383956*^7, 22.995, 17.7, 2.48, 1.542, 3689.251, 57.5, 234.499, 3.94, 
  3.1, 24.7, 13.938, 2., 63.89, 0.584}, {"ZMB", "Africa", "Zambia", 
  "2021-01-19", 39515., 1308., 1394., 578., 19., 11.857, 2149.429, 71.149, 
  75.827, 31.44, 1.034, 0.645, 1.29, "", "", "", "", "", "", "", "", 12123., 
  784494., 42.673, 0.659, 9378., 0.51, 0.149, 6.7, "tests performed", "", "", 
  "", "", "", "", "", "", "", 49.07, 1.8383956*^7, 22.995, 17.7, 2.48, 1.542, 
  3689.251, 57.5, 234.499, 3.94, 3.1, 24.7, 13.938, 2., 63.89, 0.584}, 
 {"ZMB", "Africa", "Zambia", "2021-01-20", 40949., 1434., 1407., 585., 7., 
  10.857, 2227.431, 78.003, 76.534, 31.821, 0.381, 0.591, 1.26, "", "", "", 
  "", "", "", "", "", 11179., 795673., 43.281, 0.608, 9360., 0.509, 0.15, 
  6.7, "tests performed", "", "", "", "", "", "", "", "", "", 49.07, 
  1.8383956*^7, 22.995, 17.7, 2.48, 1.542, 3689.251, 57.5, 234.499, 3.94, 
  3.1, 24.7, 13.938, 2., 63.89, 0.584}, {"ZMB", "Africa", "Zambia", 
  "2021-01-21", 42213., 1264., 1344.714, 597., 12., 11.857, 2296.187, 68.756, 
  73.146, 32.474, 0.653, 0.645, 1.23, "", "", "", "", "", "", "", "", 10523., 
  806196., 43.853, 0.572, 9573., 0.521, 0.14, 7.1, "tests performed", "", "", 
  "", "", "", "", "", "", "", 49.07, 1.8383956*^7, 22.995, 17.7, 2.48, 1.542, 
  3689.251, 57.5, 234.499, 3.94, 3.1, 24.7, 13.938, 2., 63.89, 0.584}, 
 {"ZMB", "Africa", "Zambia", "2021-01-22", 43333., 1120., 1293.571, 610., 
  13., 11.857, 2357.11, 60.923, 70.364, 33.181, 0.707, 0.645, 1.21, "", "", 
  "", "", "", "", "", "", 9809., 816005., 44.387, 0.534, 9538., 0.519, 0.136, 
  7.4, "tests performed", "", "", "", "", "", "", "", "", "", 49.07, 
  1.8383956*^7, 22.995, 17.7, 2.48, 1.542, 3689.251, 57.5, 234.499, 3.94, 
  3.1, 24.7, 13.938, 2., 63.89, 0.584}, {"ZMB", "Africa", "Zambia", 
  "2021-01-23", 44592., 1259., 1216.857, 627., 17., 12.857, 2425.593, 68.484, 
  66.191, 34.106, 0.925, 0.699, 1.18, "", "", "", "", "", "", "", "", 12601., 
  828606., 45.072, 0.685, 9970., 0.542, 0.122, 8.2, "tests performed", "", 
  "", "", "", "", "", "", "", "", 49.07, 1.8383956*^7, 22.995, 17.7, 2.48, 
  1.542, 3689.251, 57.5, 234.499, 3.94, 3.1, 24.7, 13.938, 2., 63.89, 0.584}, 
 {"ZMB", "Africa", "Zambia", "2021-01-24", 45337., 745., 1104.571, 639., 12., 
  13.286, 2466.118, 40.524, 60.083, 34.759, 0.653, 0.723, 1.16, "", "", "", 
  "", "", "", "", "", 7903., 836509., 45.502, 0.43, 9849., 0.536, 0.112, 8.9, 
  "tests performed", "", "", "", "", "", "", "", "", "", 49.07, 1.8383956*^7, 
  22.995, 17.7, 2.48, 1.542, 3689.251, 57.5, 234.499, 3.94, 3.1, 24.7, 
  13.938, 2., 63.89, 0.584}, {"ZMB", "Africa", "Zambia", "2021-01-25", 
  46146., 809., 1134.143, 660., 21., 14.429, 2510.124, 44.006, 61.692, 
  35.901, 1.142, 0.785, 1.15, "", "", "", "", "", "", "", "", 7517., 844026., 
  45.911, 0.409, 10236., 0.557, 0.111, 9., "tests performed", "", "", "", "", 
  "", "", "", "", "", 49.07, 1.8383956*^7, 22.995, 17.7, 2.48, 1.542, 
  3689.251, 57.5, 234.499, 3.94, 3.1, 24.7, 13.938, 2., 63.89, 0.584}, 
 {"ZMB", "Africa", "Zambia", "2021-01-26", 47622., 1476., 1158.143, 672., 
  12., 13.429, 2590.411, 80.287, 62.997, 36.554, 0.653, 0.73, 1.13, "", "", 
  "", "", "", "", "", "", 11683., 855709., 46.547, 0.635, 10174., 0.553, 
  0.114, 8.8, "tests performed", "", "", "", "", "", "", "", "", "", 49.07, 
  1.8383956*^7, 22.995, 17.7, 2.48, 1.542, 3689.251, 57.5, 234.499, 3.94, 
  3.1, 24.7, 13.938, 2., 63.89, 0.584}, {"ZMB", "Africa", "Zambia", 
  "2021-01-27", 48911., 1289., 1137.429, 688., 16., 14.714, 2660.526, 70.115, 
  61.871, 37.424, 0.87, 0.8, 1.12, "", "", "", "", "", "", "", "", 11862., 
  867571., 47.192, 0.645, 10271., 0.559, 0.111, 9., "tests performed", "", 
  "", "", "", "", "", "", "", "", 49.07, 1.8383956*^7, 22.995, 17.7, 2.48, 
  1.542, 3689.251, 57.5, 234.499, 3.94, 3.1, 24.7, 13.938, 2., 63.89, 0.584}, 
 {"ZMB", "Africa", "Zambia", "2021-01-28", 50319., 1408., 1158., 705., 17., 
  15.429, 2737.115, 76.589, 62.99, 38.349, 0.925, 0.839, 1.1, "", "", "", "", 
  "", "", "", "", 13524., 881095., 47.927, 0.736, 10700., 0.582, 0.108, 9.2, 
  "tests performed", "", "", "", "", "", "", "", "", "", 49.07, 1.8383956*^7, 
  22.995, 17.7, 2.48, 1.542, 3689.251, 57.5, 234.499, 3.94, 3.1, 24.7, 
  13.938, 2., 63.89, 0.584}, {"ZMB", "Africa", "Zambia", "2021-01-29", 
  51624., 1305., 1184.429, 728., 23., 16.857, 2808.101, 70.986, 64.427, 39.6, 
  1.251, 0.917, 1.09, "", "", "", "", "", "", "", "", 11355., 892450., 
  48.545, 0.618, 10921., 0.594, 0.108, 9.2, "tests performed", "", "", "", 
  "", "", "", "", "", "", 49.07, 1.8383956*^7, 22.995, 17.7, 2.48, 1.542, 
  3689.251, 57.5, 234.499, 3.94, 3.1, 24.7, 13.938, 2., 63.89, 0.584}, 
 {"ZMB", "Africa", "Zambia", "2021-01-30", 53352., 1728., 1251.429, 745., 
  17., 16.857, 2902.096, 93.995, 68.072, 40.524, 0.925, 0.917, 1.08, "", "", 
  "", "", "", "", "", "", 12620., 905070., 49.232, 0.686, 10923., 0.594, 
  0.115, 8.7, "tests performed", "", "", "", "", "", "", "", "", "", 49.07, 
  1.8383956*^7, 22.995, 17.7, 2.48, 1.542, 3689.251, 57.5, 234.499, 3.94, 
  3.1, 24.7, 13.938, 2., 63.89, 0.584}, {"ZMB", "Africa", "Zambia", 
  "2021-01-31", 54217., 865., 1268.571, 763., 18., 17.714, 2949.148, 47.052, 
  69.004, 41.504, 0.979, 0.964, 1.06, "", "", "", "", "", "", "", "", 6759., 
  911829., 49.599, 0.368, 10760., 0.585, 0.118, 8.5, "tests performed", "", 
  "", "", "", "", "", "", "", "", 43.52, 1.8383956*^7, 22.995, 17.7, 2.48, 
  1.542, 3689.251, 57.5, 234.499, 3.94, 3.1, 24.7, 13.938, 2., 63.89, 0.584}, 
 {"ZMB", "Africa", "Zambia", "2021-02-01", 55042., 825., 1270.857, 780., 17., 
  17.143, 2994.024, 44.876, 69.129, 42.428, 0.925, 0.932, 1.05, "", "", "", 
  "", "", "", "", "", 5600., 917429., 49.904, 0.305, 10486., 0.57, 0.121, 
  8.3, "tests performed", "", "", "", "", "", "", "", "", "", 36.11, 
  1.8383956*^7, 22.995, 17.7, 2.48, 1.542, 3689.251, 57.5, 234.499, 3.94, 
  3.1, 24.7, 13.938, 2., 63.89, 0.584}, {"ZMB", "Africa", "Zambia", 
  "2021-02-02", 56233., 1191., 1230.143, 794., 14., 17.429, 3058.808, 64.785, 
  66.914, 43.19, 0.762, 0.948, 1.03, "", "", "", "", "", "", "", "", 8355., 
  925784., 50.358, 0.454, 10011., 0.545, 0.123, 8.1, "tests performed", "", 
  "", "", "", "", "", "", "", "", 36.11, 1.8383956*^7, 22.995, 17.7, 2.48, 
  1.542, 3689.251, 57.5, 234.499, 3.94, 3.1, 24.7, 13.938, 2., 63.89, 0.584}, 
 {"ZMB", "Africa", "Zambia", "2021-02-03", 57489., 1256., 1225.429, 804., 
  10., 16.571, 3127.129, 68.32, 66.658, 43.734, 0.544, 0.901, 1.02, "", "", 
  "", "", "", "", "", "", 10730., 936514., 50.942, 0.584, 9849., 0.536, 
  0.124, 8., "tests performed", "", "", "", "", "", "", "", "", "", 36.11, 
  1.8383956*^7, 22.995, 17.7, 2.48, 1.542, 3689.251, 57.5, 234.499, 3.94, 
  3.1, 24.7, 13.938, 2., 63.89, 0.584}, {"ZMB", "Africa", "Zambia", 
  "2021-02-04", 59003., 1514., 1240.571, 812., 8., 15.286, 3209.483, 82.354, 
  67.481, 44.169, 0.435, 0.831, 1.01, "", "", "", "", "", "", "", "", 8598., 
  945112., 51.41, 0.468, 9145., 0.497, 0.136, 7.4, "tests performed", "", "", 
  "", "", "", "", "", "", "", 36.11, 1.8383956*^7, 22.995, 17.7, 2.48, 1.542, 
  3689.251, 57.5, 234.499, 3.94, 3.1, 24.7, 13.938, 2., 63.89, 0.584}, 
 {"ZMB", "Africa", "Zambia", "2021-02-05", 60427., 1424., 1257.571, 828., 
  16., 14.286, 3286.942, 77.459, 68.406, 45.039, 0.87, 0.777, 0.99, "", "", 
  "", "", "", "", "", "", 10082., 955194., 51.958, 0.548, 8963., 0.488, 0.14, 
  7.1, "tests performed", "", "", "", "", "", "", "", "", "", 36.11, 
  1.8383956*^7, 22.995, 17.7, 2.48, 1.542, 3689.251, 57.5, 234.499, 3.94, 
  3.1, 24.7, 13.938, 2., 63.89, 0.584}, {"ZMB", "Africa", "Zambia", 
  "2021-02-06", 61427., 1000., 1153.571, 839., 11., 13.429, 3341.337, 54.395, 
  62.749, 45.638, 0.598, 0.73, 0.98, "", "", "", "", "", "", "", "", 8127., 
  963321., 52.4, 0.442, 8322., 0.453, 0.139, 7.2, "tests performed", "", "", 
  "", "", "", "", "", "", "", 36.11, 1.8383956*^7, 22.995, 17.7, 2.48, 1.542, 
  3689.251, 57.5, 234.499, 3.94, 3.1, 24.7, 13.938, 2., 63.89, 0.584}, 
 {"ZMB", "Africa", "Zambia", "2021-02-07", 62633., 1206., 1202.286, 853., 
  14., 12.857, 3406.938, 65.601, 65.399, 46.399, 0.762, 0.699, 0.97, "", "", 
  "", "", "", "", "", "", 10063., 973384., 52.947, 0.547, 8794., 0.478, 
  0.137, 7.3, "tests performed", "", "", "", "", "", "", "", "", "", 36.11, 
  1.8383956*^7, 22.995, 17.7, 2.48, 1.542, 3689.251, 57.5, 234.499, 3.94, 
  3.1, 24.7, 13.938, 2., 63.89, 0.584}, {"ZMB", "Africa", "Zambia", 
  "2021-02-08", 63573., 940., 1218.714, 869., 16., 12.714, 3458.07, 51.132, 
  66.292, 47.269, 0.87, 0.692, 0.95, "", "", "", "", "", "", "", "", 5664., 
  979048., 53.256, 0.308, 8803., 0.479, 0.138, 7.2, "tests performed", "", 
  "", "", "", "", "", "", "", "", 36.11, 1.8383956*^7, 22.995, 17.7, 2.48, 
  1.542, 3689.251, 57.5, 234.499, 3.94, 3.1, 24.7, 13.938, 2., 63.89, 0.584}, 
 {"ZMB", "Africa", "Zambia", "2021-02-09", 64610., 1037., 1196.714, 881., 
  12., 12.429, 3514.478, 56.408, 65.096, 47.922, 0.653, 0.676, 0.94, "", "", 
  "", "", "", "", "", "", 6173., 985221., 53.591, 0.336, 8491., 0.462, 0.141, 
  7.1, "tests performed", "", "", "", "", "", "", "", "", "", 36.11, 
  1.8383956*^7, 22.995, 17.7, 2.48, 1.542, 3689.251, 57.5, 234.499, 3.94, 
  3.1, 24.7, 13.938, 2., 63.89, 0.584}, {"ZMB", "Africa", "Zambia", 
  "2021-02-10", 65573., 963., 1154.857, 901., 20., 13.857, 3566.86, 52.383, 
  62.819, 49.01, 1.088, 0.754, 0.92, "", "", "", "", "", "", "", "", 6747., 
  991968., 53.958, 0.367, 7922., 0.431, 0.146, 6.9, "tests performed", "", 
  "", "", "", "", "", "", "", "", 36.11, 1.8383956*^7, 22.995, 17.7, 2.48, 
  1.542, 3689.251, 57.5, 234.499, 3.94, 3.1, 24.7, 13.938, 2., 63.89, 0.584}, 
 {"ZMB", "Africa", "Zambia", "2021-02-11", 66598., 1025., 1085., 914., 13., 
  14.571, 3622.615, 55.755, 59.019, 49.717, 0.707, 0.793, 0.91, "", "", "", 
  "", "", "", "", "", "", "", "", "", 7172., 0.39, 0.151, 6.6, 
  "tests performed", "", "", "", "", "", "", "", "", "", 36.11, 1.8383956*^7, 
  22.995, 17.7, 2.48, 1.542, 3689.251, 57.5, 234.499, 3.94, 3.1, 24.7, 
  13.938, 2., 63.89, 0.584}, {"ZMB", "Africa", "Zambia", "2021-02-12", 
  67681., 1083., 1036.286, 931., 17., 14.714, 3681.525, 58.91, 56.369, 
  50.642, 0.925, 0.8, 0.9, "", "", "", "", "", "", "", "", "", 998667., 
  54.323, "", 6210., 0.338, 0.167, 6., "tests performed", "", "", "", "", "", 
  "", "", "", "", 36.11, 1.8383956*^7, 22.995, 17.7, 2.48, 1.542, 3689.251, 
  57.5, 234.499, 3.94, 3.1, 24.7, 13.938, 2., 63.89, 0.584}, 
 {"ZMB", "Africa", "Zambia", "2021-02-13", 68454., 773., 1003.857, 940., 9., 
  14.429, 3723.573, 42.048, 54.605, 51.132, 0.49, 0.785, 0.89, "", "", "", 
  "", "", "", "", "", 6217., 1.004884*^6, 54.661, 0.338, 5938., 0.323, 0.169, 
  5.9, "tests performed", "", "", "", "", "", "", "", "", "", 36.11, 
  1.8383956*^7, 22.995, 17.7, 2.48, 1.542, 3689.251, 57.5, 234.499, 3.94, 
  3.1, 24.7, 13.938, 2., 63.89, 0.584}, {"ZMB", "Africa", "Zambia", 
  "2021-02-14", 69437., 983., 972., 951., 11., 14., 3777.043, 53.471, 52.872, 
  51.73, 0.598, 0.762, 0.88, "", "", "", "", "", "", "", "", 13478., 
  1.018362*^6, 55.394, 0.733, 6425., 0.349, 0.151, 6.6, "tests performed", 
  "", "", "", "", "", "", "", "", "", 36.11, 1.8383956*^7, 22.995, 17.7, 
  2.48, 1.542, 3689.251, 57.5, 234.499, 3.94, 3.1, 24.7, 13.938, 2., 63.89, 
  0.584}, {"ZMB", "Africa", "Zambia", "2021-02-15", 70248., 811., 953.571, 
  959., 8., 12.857, 3821.158, 44.115, 51.87, 52.165, 0.435, 0.699, 0.87, "", 
  "", "", "", "", "", "", "", 4581., 1.022943*^6, 55.643, 0.249, 6271., 
  0.341, 0.152, 6.6, "tests performed", "", "", "", "", "", "", "", "", "", 
  36.11, 1.8383956*^7, 22.995, 17.7, 2.48, 1.542, 3689.251, 57.5, 234.499, 
  3.94, 3.1, 24.7, 13.938, 2., 63.89, 0.584}, {"ZMB", "Africa", "Zambia", 
  "2021-02-16", 70823., 575., 887.571, 974., 15., 13.286, 3852.435, 31.277, 
  48.28, 52.981, 0.816, 0.723, 0.86, "", "", "", "", "", "", "", "", 5249., 
  1.028192*^6, 55.929, 0.286, 6139., 0.334, 0.145, 6.9, "tests performed", 
  "", "", "", "", "", "", "", "", "", 36.11, 1.8383956*^7, 22.995, 17.7, 
  2.48, 1.542, 3689.251, 57.5, 234.499, 3.94, 3.1, 24.7, 13.938, 2., 63.89, 
  0.584}, {"ZMB", "Africa", "Zambia", "2021-02-17", 71677., 854., 872., 983., 
  9., 11.714, 3898.889, 46.454, 47.433, 53.471, 0.49, 0.637, 0.85, "", "", 
  "", "", "", "", "", "", 4864., 1.033056*^6, 56.193, 0.265, 5870., 0.319, 
  0.149, 6.7, "tests performed", "", "", "", "", "", "", "", "", "", 36.11, 
  1.8383956*^7, 22.995, 17.7, 2.48, 1.542, 3689.251, 57.5, 234.499, 3.94, 
  3.1, 24.7, 13.938, 2., 63.89, 0.584}, {"ZMB", "Africa", "Zambia", 
  "2021-02-18", 72467., 790., 838.429, 991., 8., 11., 3941.861, 42.972, 
  45.607, 53.906, 0.435, 0.598, 0.84, "", "", "", "", "", "", "", "", 5517., 
  1.038573*^6, 56.493, 0.3, 6179., 0.336, 0.136, 7.4, "tests performed", "", 
  "", "", "", "", "", "", "", "", 36.11, 1.8383956*^7, 22.995, 17.7, 2.48, 
  1.542, 3689.251, 57.5, 234.499, 3.94, 3.1, 24.7, 13.938, 2., 63.89, 0.584}, 
 {"ZMB", "Africa", "Zambia", "2021-02-19", 73203., 736., 788.857, 1002., 11., 
  10.143, 3981.896, 40.035, 42.91, 54.504, 0.598, 0.552, 0.84, "", "", "", 
  "", "", "", "", "", 4433., 1.043006*^6, 56.735, 0.241, 6334., 0.345, 0.125, 
  8., "tests performed", "", "", "", "", "", "", "", "", "", 36.11, 
  1.8383956*^7, 22.995, 17.7, 2.48, 1.542, 3689.251, 57.5, 234.499, 3.94, 
  3.1, 24.7, 13.938, 2., 63.89, 0.584}, {"ZMB", "Africa", "Zambia", 
  "2021-02-20", 73894., 691., 777.143, 1016., 14., 10.857, 4019.483, 37.587, 
  42.273, 55.266, 0.762, 0.591, 0.84, "", "", "", "", "", "", "", "", 4412., 
  1.047418*^6, 56.975, 0.24, 6076., 0.331, 0.128, 7.8, "tests performed", "", 
  "", "", "", "", "", "", "", "", 36.11, 1.8383956*^7, 22.995, 17.7, 2.48, 
  1.542, 3689.251, 57.5, 234.499, 3.94, 3.1, 24.7, 13.938, 2., 63.89, 0.584}, 
 {"ZMB", "Africa", "Zambia", "2021-02-21", 74503., 609., 723.714, 1020., 4., 
  9.857, 4052.61, 33.127, 39.367, 55.483, 0.218, 0.536, 0.83, "", "", "", "", 
  "", "", "", "", 4144., 1.051562*^6, 57.2, 0.225, 4743., 0.258, 0.153, 6.6, 
  "tests performed", "", "", "", "", "", "", "", "", "", 36.11, 1.8383956*^7, 
  22.995, 17.7, 2.48, 1.542, 3689.251, 57.5, 234.499, 3.94, 3.1, 24.7, 
  13.938, 2., 63.89, 0.584}, {"ZMB", "Africa", "Zambia", "2021-02-22", 
  75027., 524., 682.714, 1031., 11., 10.286, 4081.113, 28.503, 37.136, 
  56.082, 0.598, 0.559, 0.83, "", "", "", "", "", "", "", "", 5799., 
  1.057361*^6, 57.515, 0.315, 4917., 0.267, 0.139, 7.2, "tests performed", 
  "", "", "", "", "", "", "", "", "", 36.11, 1.8383956*^7, 22.995, 17.7, 
  2.48, 1.542, 3689.251, 57.5, 234.499, 3.94, 3.1, 24.7, 13.938, 2., 63.89, 
  0.584}, {"ZMB", "Africa", "Zambia", "2021-02-23", 75582., 555., 679.857, 
  1040., 9., 9.429, 4111.302, 30.189, 36.981, 56.571, 0.49, 0.513, 0.82, "", 
  "", "", "", "", "", "", "", 3910., 1.061271*^6, 57.728, 0.213, 4726., 
  0.257, 0.144, 7., "tests performed", "", "", "", "", "", "", "", "", "", 
  36.11, 1.8383956*^7, 22.995, 17.7, 2.48, 1.542, 3689.251, 57.5, 234.499, 
  3.94, 3.1, 24.7, 13.938, 2., 63.89, 0.584}, {"ZMB", "Africa", "Zambia", 
  "2021-02-24", 76484., 902., 686.714, 1051., 11., 9.714, 4160.367, 49.065, 
  37.354, 57.169, 0.598, 0.528, 0.82, "", "", "", "", "", "", "", "", 5231., 
  1.066502*^6, 58.013, 0.285, 4778., 0.26, 0.144, 7., "tests performed", "", 
  "", "", "", "", "", "", "", "", 36.11, 1.8383956*^7, 22.995, 17.7, 2.48, 
  1.542, 3689.251, 57.5, 234.499, 3.94, 3.1, 24.7, 13.938, 2., 63.89, 0.584}, 
 {"ZMB", "Africa", "Zambia", "2021-02-25", 77171., 687., 672., 1059., 8., 
  9.714, 4197.736, 37.37, 36.554, 57.605, 0.435, 0.528, 0.81, "", "", "", "", 
  "", "", "", "", 6255., 1.072757*^6, 58.353, 0.34, 4883., 0.266, 0.138, 7.3, 
  "tests performed", "", "", "", "", "", "", "", "", "", 36.11, 1.8383956*^7, 
  22.995, 17.7, 2.48, 1.542, 3689.251, 57.5, 234.499, 3.94, 3.1, 24.7, 
  13.938, 2., 63.89, 0.584}, {"ZMB", "Africa", "Zambia", "2021-02-26", 
  77639., 468., 633.714, 1066., 7., 9.143, 4223.193, 25.457, 34.471, 57.985, 
  0.381, 0.497, 0.81, "", "", "", "", "", "", "", "", 4889., 1.077646*^6, 
  58.619, 0.266, 4949., 0.269, 0.128, 7.8, "tests performed", "", "", "", "", 
  "", "", "", "", "", 36.11, 1.8383956*^7, 22.995, 17.7, 2.48, 1.542, 
  3689.251, 57.5, 234.499, 3.94, 3.1, 24.7, 13.938, 2., 63.89, 0.584}, 
 {"ZMB", "Africa", "Zambia", "2021-02-27", 78202., 563., 615.429, 1081., 15., 
  9.286, 4253.818, 30.625, 33.476, 58.801, 0.816, 0.505, 0.81, "", "", "", 
  "", "", "", "", "", 5380., 1.083026*^6, 58.911, 0.293, 5087., 0.277, 0.121, 
  8.3, "tests performed", "", "", "", "", "", "", "", "", "", 36.11, 
  1.8383956*^7, 22.995, 17.7, 2.48, 1.542, 3689.251, 57.5, 234.499, 3.94, 
  3.1, 24.7, 13.938, 2., 63.89, 0.584}, {"ZMB", "Africa", "Zambia", 
  "2021-02-28", 78534., 332., 575.857, 1091., 10., 10.143, 4271.877, 18.059, 
  31.324, 59.345, 0.544, 0.552, 0.81, "", "", "", "", "", "", "", "", 4413., 
  1.087439*^6, 59.152, 0.24, 5125., 0.279, 0.112, 8.9, "tests performed", "", 
  "", "", "", "", "", "", "", "", 36.11, 1.8383956*^7, 22.995, 17.7, 2.48, 
  1.542, 3689.251, 57.5, 234.499, 3.94, 3.1, 24.7, 13.938, 2., 63.89, 0.584}, 
 {"ZMB", "Africa", "Zambia", "2021-03-01", 79002., 468., 567.857, 1098., 7., 
  9.571, 4297.334, 25.457, 30.889, 59.726, 0.381, 0.521, 0.81, "", "", "", 
  "", "", "", "", "", 5535., 1.092974*^6, 59.453, 0.301, 5088., 0.277, 0.112, 
  9., "tests performed", "", "", "", "", "", "", "", "", "", 36.11, 
  1.8383956*^7, 22.995, 17.7, 2.48, 1.542, 3689.251, 57.5, 234.499, 3.94, 
  3.1, 24.7, 13.938, 2., 63.89, 0.584}, {"ZMB", "Africa", "Zambia", 
  "2021-03-02", 79557., 555., 567.857, 1104., 6., 9.143, 4327.523, 30.189, 
  30.889, 60.052, 0.326, 0.497, 0.81, "", "", "", "", "", "", "", "", 6266., 
  1.09924*^6, 59.793, 0.341, 5424., 0.295, 0.105, 9.6, "tests performed", "", 
  "", "", "", "", "", "", "", "", 36.11, 1.8383956*^7, 22.995, 17.7, 2.48, 
  1.542, 3689.251, 57.5, 234.499, 3.94, 3.1, 24.7, 13.938, 2., 63.89, 0.584}, 
 {"ZMB", "Africa", "Zambia", "2021-03-03", 80090., 533., 515.143, 1108., 4., 
  8.143, 4356.516, 28.993, 28.021, 60.27, 0.218, 0.443, 0.8, "", "", "", "", 
  "", "", "", "", 6964., 1.106204*^6, 60.172, 0.379, 5672., 0.309, 0.091, 
  11., "tests performed", "", "", "", "", "", "", "", "", "", 36.11, 
  1.8383956*^7, 22.995, 17.7, 2.48, 1.542, 3689.251, 57.5, 234.499, 3.94, 
  3.1, 24.7, 13.938, 2., 63.89, 0.584}, {"ZMB", "Africa", "Zambia", 
  "2021-03-04", 80687., 597., 502.286, 1109., 1., 7.143, 4388.99, 32.474, 
  27.322, 60.324, 0.054, 0.389, 0.8, "", "", "", "", "", "", "", "", 7418., 
  1.113622*^6, 60.576, 0.404, 5838., 0.318, 0.086, 11.6, "tests performed", 
  "", "", "", "", "", "", "", "", "", 36.11, 1.8383956*^7, 22.995, 17.7, 
  2.48, 1.542, 3689.251, 57.5, 234.499, 3.94, 3.1, 24.7, 13.938, 2., 63.89, 
  0.584}, {"ZMB", "Africa", "Zambia", "2021-03-05", 81341., 654., 528.857, 
  1113., 4., 6.714, 4424.565, 35.574, 28.767, 60.542, 0.218, 0.365, 0.8, "", 
  "", "", "", "", "", "", "", 7611., 1.121233*^6, 60.99, 0.414, 6227., 0.339, 
  0.085, 11.8, "tests performed", "", "", "", "", "", "", "", "", "", 36.11, 
  1.8383956*^7, 22.995, 17.7, 2.48, 1.542, 3689.251, 57.5, 234.499, 3.94, 
  3.1, 24.7, 13.938, 2., 63.89, 0.584}, {"ZMB", "Africa", "Zambia", 
  "2021-03-06", 82011., 670., 544.143, 1116., 3., 5., 4461.009, 36.445, 
  29.599, 60.705, 0.163, 0.272, 0.79, "", "", "", "", "", "", "", "", 5655., 
  1.126888*^6, 61.297, 0.308, 6266., 0.341, 0.087, 11.5, "tests performed", 
  "", "", "", "", "", "", "", "", "", 36.11, 1.8383956*^7, 22.995, 17.7, 
  2.48, 1.542, 3689.251, 57.5, 234.499, 3.94, 3.1, 24.7, 13.938, 2., 63.89, 
  0.584}, {"ZMB", "Africa", "Zambia", "2021-03-07", 82421., 410., 555.286, 
  1124., 8., 4.714, 4483.311, 22.302, 30.205, 61.14, 0.435, 0.256, 0.79, "", 
  "", "", "", "", "", "", "", 4718., 1.131606*^6, 61.554, 0.257, 6310., 
  0.343, 0.088, 11.4, "tests performed", "", "", "", "", "", "", "", "", "", 
  36.11, 1.8383956*^7, 22.995, 17.7, 2.48, 1.542, 3689.251, 57.5, 234.499, 
  3.94, 3.1, 24.7, 13.938, 2., 63.89, 0.584}, {"ZMB", "Africa", "Zambia", 
  "2021-03-08", 82655., 234., 521.857, 1132., 8., 4.857, 4496.04, 12.728, 
  28.387, 61.575, 0.435, 0.264, 0.78, "", "", "", "", "", "", "", "", 3098., 
  1.134704*^6, 61.723, 0.169, 5961., 0.324, 0.088, 11.4, "tests performed", 
  "", "", "", "", "", "", "", "", "", 36.11, 1.8383956*^7, 22.995, 17.7, 
  2.48, 1.542, 3689.251, 57.5, 234.499, 3.94, 3.1, 24.7, 13.938, 2., 63.89, 
  0.584}, {"ZMB", "Africa", "Zambia", "2021-03-09", 82897., 242., 477.143, 
  1137., 5., 4.714, 4509.204, 13.164, 25.954, 61.847, 0.272, 0.256, 0.77, "", 
  "", "", "", "", "", "", "", 3665., 1.138369*^6, 61.922, 0.199, 5590., 
  0.304, 0.085, 11.7, "tests performed", "", "", "", "", "", "", "", "", "", 
  36.11, 1.8383956*^7, 22.995, 17.7, 2.48, 1.542, 3689.251, 57.5, 234.499, 
  3.94, 3.1, 24.7, 13.938, 2., 63.89, 0.584}, {"ZMB", "Africa", "Zambia", 
  "2021-03-10", 83333., 436., 463.286, 1140., 3., 4.571, 4532.92, 23.716, 
  25.201, 62.011, 0.163, 0.249, 0.77, "", "", "", "", "", "", "", "", 4634., 
  1.143003*^6, 62.174, 0.252, 5257., 0.286, 0.088, 11.3, "tests performed", 
  "", "", "", "", "", "", "", "", "", 36.11, 1.8383956*^7, 22.995, 17.7, 
  2.48, 1.542, 3689.251, 57.5, 234.499, 3.94, 3.1, 24.7, 13.938, 2., 63.89, 
  0.584}, {"ZMB", "Africa", "Zambia", "2021-03-11", 83913., 580., 460.857, 
  1148., 8., 5.571, 4564.469, 31.549, 25.068, 62.446, 0.435, 0.303, 0.76, "", 
  "", "", "", "", "", "", "", 5565., 1.148568*^6, 62.477, 0.303, 4992., 
  0.272, 0.092, 10.8, "tests performed", "", "", "", "", "", "", "", "", "", 
  36.11, 1.8383956*^7, 22.995, 17.7, 2.48, 1.542, 3689.251, 57.5, 234.499, 
  3.94, 3.1, 24.7, 13.938, 2., 63.89, 0.584}, {"ZMB", "Africa", "Zambia", 
  "2021-03-12", 84240., 327., 414.143, 1149., 1., 5.143, 4582.256, 17.787, 
  22.527, 62.5, 0.054, 0.28, 0.76, "", "", "", "", "", "", "", "", 5227., 
  1.153795*^6, 62.761, 0.284, 4652., 0.253, 0.089, 11.2, "tests performed", 
  "", "", "", "", "", "", "", "", "", 36.11, 1.8383956*^7, 22.995, 17.7, 
  2.48, 1.542, 3689.251, 57.5, 234.499, 3.94, 3.1, 24.7, 13.938, 2., 63.89, 
  0.584}, {"ZMB", "Africa", "Zambia", "2021-03-13", 84474., 234., 351.857, 
  1153., 4., 5.286, 4594.985, 12.728, 19.139, 62.718, 0.218, 0.288, 0.75, "", 
  "", "", "", "", "", "", "", 3461., 1.157256*^6, 62.949, 0.188, 4338., 
  0.236, 0.081, 12.3, "tests performed", "", "", "", "", "", "", "", "", "", 
  36.11, 1.8383956*^7, 22.995, 17.7, 2.48, 1.542, 3689.251, 57.5, 234.499, 
  3.94, 3.1, 24.7, 13.938, 2., 63.89, 0.584}, {"ZMB", "Africa", "Zambia", 
  "2021-03-14", 84797., 323., 339.429, 1158., 5., 4.857, 4612.555, 17.57, 
  18.463, 62.99, 0.272, 0.264, 0.75, "", "", "", "", "", "", "", "", 3432., 
  1.160688*^6, 63.136, 0.187, 4155., 0.226, 0.082, 12.2, "tests performed", 
  "", "", "", "", "", "", "", "", "", 36.11, 1.8383956*^7, 22.995, 17.7, 
  2.48, 1.542, 3689.251, 57.5, 234.499, 3.94, 3.1, 24.7, 13.938, 2., 63.89, 
  0.584}, {"ZMB", "Africa", "Zambia", "2021-03-15", 84950., 153., 327.857, 
  1164., 6., 4.571, 4620.877, 8.322, 17.834, 63.316, 0.326, 0.249, 0.75, "", 
  "", "", "", "", "", "", "", 4353., 1.165041*^6, 63.373, 0.237, 4334., 
  0.236, 0.076, 13.2, "tests performed", "", "", "", "", "", "", "", "", "", 
  36.11, 1.8383956*^7, 22.995, 17.7, 2.48, 1.542, 3689.251, 57.5, 234.499, 
  3.94, 3.1, 24.7, 13.938, 2., 63.89, 0.584}, {"ZMB", "Africa", "Zambia", 
  "2021-03-16", 85240., 290., 334.714, 1167., 3., 4.286, 4636.652, 15.775, 
  18.207, 63.479, 0.163, 0.233, 0.75, "", "", "", "", "", "", "", "", 4283., 
  1.169324*^6, 63.606, 0.233, 4422., 0.241, 0.076, 13.2, "tests performed", 
  "", "", "", "", "", "", "", "", "", 36.11, 1.8383956*^7, 22.995, 17.7, 
  2.48, 1.542, 3689.251, 57.5, 234.499, 3.94, 3.1, 24.7, 13.938, 2., 63.89, 
  0.584}, {"ZMB", "Africa", "Zambia", "2021-03-17", 85502., 262., 309.857, 
  1170., 3., 4.286, 4650.903, 14.252, 16.855, 63.642, 0.163, 0.233, 0.74, "", 
  "", "", "", "", "", "", "", 4893., 1.174217*^6, 63.872, 0.266, 4459., 
  0.243, 0.069, 14.4, "tests performed", "", "", "", "", "", "", "", "", "", 
  36.11, 1.8383956*^7, 22.995, 17.7, 2.48, 1.542, 3689.251, 57.5, 234.499, 
  3.94, 3.1, 24.7, 13.938, 2., 63.89, 0.584}, {"ZMB", "Africa", "Zambia", 
  "2021-03-18", 85889., 387., 282.286, 1175., 5., 3.857, 4671.954, 21.051, 
  15.355, 63.914, 0.272, 0.21, 0.74, "", "", "", "", "", "", "", "", 6381., 
  1.180598*^6, 64.219, 0.347, 4576., 0.249, 0.062, 16.2, "tests performed", 
  "", "", "", "", "", "", "", "", "", 36.11, 1.8383956*^7, 22.995, 17.7, 
  2.48, 1.542, 3689.251, 57.5, 234.499, 3.94, 3.1, 24.7, 13.938, 2., 63.89, 
  0.584}, {"ZMB", "Africa", "Zambia", "2021-03-19", 86059., 170., 259.857, 
  1178., 3., 4.143, 4681.201, 9.247, 14.135, 64.078, 0.163, 0.225, 0.74, "", 
  "", "", "", "", "", "", "", 5051., 1.185649*^6, 64.494, 0.275, 4551., 
  0.248, 0.057, 17.5, "tests performed", "", "", "", "", "", "", "", "", "", 
  36.11, 1.8383956*^7, 22.995, 17.7, 2.48, 1.542, 3689.251, 57.5, 234.499, 
  3.94, 3.1, 24.7, 13.938, 2., 63.89, 0.584}, {"ZMB", "Africa", "Zambia", 
  "2021-03-20", 86273., 214., 257., 1178., 0., 3.571, 4692.842, 11.641, 
  13.98, 64.078, 0., 0.194, 0.75, "", "", "", "", "", "", "", "", 5495., 
  1.191144*^6, 64.793, 0.299, 4841., 0.263, 0.053, 18.8, "tests performed", 
  "", "", "", "", "", "", "", "", "", 36.11, 1.8383956*^7, 22.995, 17.7, 
  2.48, 1.542, 3689.251, 57.5, 234.499, 3.94, 3.1, 24.7, 13.938, 2., 63.89, 
  0.584}, {"ZMB", "Africa", "Zambia", "2021-03-21", 86449., 176., 236., 
  1179., 1., 3., 4702.416, 9.574, 12.837, 64.132, 0.054, 0.163, 0.75, "", "", 
  "", "", "", "", "", "", 4764., 1.195908*^6, 65.052, 0.259, 5031., 0.274, 
  0.047, 21.3, "tests performed", "", "", "", "", "", "", "", "", "", 36.11, 
  1.8383956*^7, 22.995, 17.7, 2.48, 1.542, 3689.251, 57.5, 234.499, 3.94, 
  3.1, 24.7, 13.938, 2., 63.89, 0.584}, {"ZMB", "Africa", "Zambia", 
  "2021-03-22", 86535., 86., 226.429, 1182., 3., 2.571, 4707.094, 4.678, 
  12.317, 64.295, 0.163, 0.14, 0.76, "", "", "", "", "", "", "", "", 4098., 
  1.200006*^6, 65.275, 0.223, 4995., 0.272, 0.045, 22.1, "tests performed", 
  "", "", "", "", "", "", "", "", "", 36.11, 1.8383956*^7, 22.995, 17.7, 
  2.48, 1.542, 3689.251, 57.5, 234.499, 3.94, 3.1, 24.7, 13.938, 2., 63.89, 
  0.584}, {"ZMB", "Africa", "Zambia", "2021-03-23", 86779., 244., 219.857, 
  1185., 3., 2.571, 4720.366, 13.272, 11.959, 64.458, 0.163, 0.14, 0.76, "", 
  "", "", "", "", "", "", "", 6248., 1.206254*^6, 65.614, 0.34, 5276., 0.287, 
  0.042, 24., "tests performed", "", "", "", "", "", "", "", "", "", 36.11, 
  1.8383956*^7, 22.995, 17.7, 2.48, 1.542, 3689.251, 57.5, 234.499, 3.94, 
  3.1, 24.7, 13.938, 2., 63.89, 0.584}, {"ZMB", "Africa", "Zambia", 
  "2021-03-24", 86993., 214., 213., 1187., 2., 2.429, 4732.007, 11.641, 
  11.586, 64.567, 0.109, 0.132, 0.76, "", "", "", "", "", "", "", "", 4844., 
  1.211098*^6, 65.878, 0.263, 5269., 0.287, 0.04, 24.7, "tests performed", 
  "", "", "", "", "", "", "", "", "", 36.11, 1.8383956*^7, 22.995, 17.7, 
  2.48, 1.542, 3689.251, 57.5, 234.499, 3.94, 3.1, 24.7, 13.938, 2., 63.89, 
  0.584}, {"ZMB", "Africa", "Zambia", "2021-03-25", 87318., 325., 204.143, 
  1191., 4., 2.286, 4749.685, 17.678, 11.104, 64.785, 0.218, 0.124, 0.77, "", 
  "", "", "", "", "", "", "", 7646., 1.218744*^6, 66.294, 0.416, 5449., 
  0.296, 0.037, 26.7, "tests performed", "", "", "", "", "", "", "", "", "", 
  36.11, 1.8383956*^7, 22.995, 17.7, 2.48, 1.542, 3689.251, 57.5, 234.499, 
  3.94, 3.1, 24.7, 13.938, 2., 63.89, 0.584}, {"ZMB", "Africa", "Zambia", 
  "2021-03-26", 87583., 265., 217.714, 1194., 3., 2.286, 4764.1, 14.415, 
  11.843, 64.948, 0.163, 0.124, 0.77, "", "", "", "", "", "", "", "", 5876., 
  1.22462*^6, 66.614, 0.32, 5567., 0.303, 0.039, 25.6, "tests performed", "", 
  "", "", "", "", "", "", "", "", 36.11, 1.8383956*^7, 22.995, 17.7, 2.48, 
  1.542, 3689.251, 57.5, 234.499, 3.94, 3.1, 24.7, 13.938, 2., 63.89, 0.584}, 
 {"ZMB", "Africa", "Zambia", "2021-03-27", 87583., 0., 187.143, 1198., 4., 
  2.857, 4764.1, 0., 10.18, 65.166, 0.218, 0.155, 0.77, "", "", "", "", "", 
  "", "", "", 5339., 1.229959*^6, 66.904, 0.29, 5545., 0.302, 0.034, 29.6, 
  "tests performed", "", "", "", "", "", "", "", "", "", 36.11, 1.8383956*^7, 
  22.995, 17.7, 2.48, 1.542, 3689.251, 57.5, 234.499, 3.94, 3.1, 24.7, 
  13.938, 2., 63.89, 0.584}, {"ZMB", "Africa", "Zambia", "2021-03-28", 
  87872., 289., 203.286, 1200., 2., 3., 4779.82, 15.72, 11.058, 65.274, 
  0.109, 0.163, 0.78, "", "", "", "", "", "", "", "", 4817., 1.234776*^6, 
  67.166, 0.262, 5553., 0.302, 0.037, 27.3, "tests performed", "", "", "", 
  "", "", "", "", "", "", 36.11, 1.8383956*^7, 22.995, 17.7, 2.48, 1.542, 
  3689.251, 57.5, 234.499, 3.94, 3.1, 24.7, 13.938, 2., 63.89, 0.584}, 
 {"ZMB", "Africa", "Zambia", "2021-03-29", 88012., 140., 211., 1200., 0., 
  2.571, 4787.435, 7.615, 11.477, 65.274, 0., 0.14, 0.78, "", "", "", "", "", 
  "", "", "", 3393., 1.238169*^6, 67.351, 0.185, 5452., 0.297, 0.039, 25.8, 
  "tests performed", "", "", "", "", "", "", "", "", "", 36.11, 1.8383956*^7, 
  22.995, 17.7, 2.48, 1.542, 3689.251, 57.5, 234.499, 3.94, 3.1, 24.7, 
  13.938, 2., 63.89, 0.584}, {"ZMB", "Africa", "Zambia", "2021-03-30", 
  88199., 187., 202.857, 1202., 2., 2.429, 4797.607, 10.172, 11.034, 65.383, 
  0.109, 0.132, 0.78, "", "", "", "", "", "", "", "", 6356., 1.244525*^6, 
  67.696, 0.346, 5467., 0.297, 0.037, 27., "tests performed", "", "", "", "", 
  "", "", "", "", "", 36.11, 1.8383956*^7, 22.995, 17.7, 2.48, 1.542, 
  3689.251, 57.5, 234.499, 3.94, 3.1, 24.7, 13.938, 2., 63.89, 0.584}, 
 {"ZMB", "Africa", "Zambia", "2021-03-31", 88418., 219., 203.571, 1208., 6., 
  3., 4809.52, 11.913, 11.073, 65.709, 0.326, 0.163, 0.78, "", "", "", "", 
  "", "", "", "", 7465., 1.25199*^6, 68.102, 0.406, 5842., 0.318, 0.035, 
  28.7, "tests performed", "", "", "", "", "", "", "", "", "", 36.11, 
  1.8383956*^7, 22.995, 17.7, 2.48, 1.542, 3689.251, 57.5, 234.499, 3.94, 
  3.1, 24.7, 13.938, 2., 63.89, 0.584}, {"ZMB", "Africa", "Zambia", 
  "2021-04-01", 88549., 131., 175.857, 1212., 4., 3., 4816.646, 7.126, 9.566, 
  65.927, 0.218, 0.163, 0.78, "", "", "", "", "", "", "", "", 5487., 
  1.257477*^6, 68.401, 0.298, 5533., 0.301, 0.032, 31.5, "tests performed", 
  "", "", "", "", "", "", "", "", "", 36.11, 1.8383956*^7, 22.995, 17.7, 
  2.48, 1.542, 3689.251, 57.5, 234.499, 3.94, 3.1, 24.7, 13.938, 2., 63.89, 
  0.584}, {"ZMB", "Africa", "Zambia", "2021-04-02", 88730., 181., 163.857, 
  1215., 3., 3., 4826.491, 9.846, 8.913, 66.09, 0.163, 0.163, 0.79, "", "", 
  "", "", "", "", "", "", 4814., 1.262291*^6, 68.663, 0.262, 5382., 0.293, 
  0.03, 32.8, "tests performed", "", "", "", "", "", "", "", "", "", 39.81, 
  1.8383956*^7, 22.995, 17.7, 2.48, 1.542, 3689.251, 57.5, 234.499, 3.94, 
  3.1, 24.7, 13.938, 2., 63.89, 0.584}, {"ZMB", "Africa", "Zambia", 
  "2021-04-03", 88800., 70., 173.857, 1215., 0., 2.429, 4830.299, 3.808, 
  9.457, 66.09, 0., 0.132, 0.79, "", "", "", "", "", "", "", "", 2642., 
  1.264933*^6, 68.806, 0.144, 4996., 0.272, 0.035, 28.7, "tests performed", 
  "", "", "", "", "", "", "", "", "", 39.81, 1.8383956*^7, 22.995, 17.7, 
  2.48, 1.542, 3689.251, 57.5, 234.499, 3.94, 3.1, 24.7, 13.938, 2., 63.89, 
  0.584}, {"ZMB", "Africa", "Zambia", "2021-04-04", 88930., 130., 151.143, 
  1220., 5., 2.857, 4837.37, 7.071, 8.221, 66.362, 0.272, 0.155, 0.8, "", "", 
  "", "", "", "", "", "", 3166., 1.268099*^6, 68.979, 0.172, 4760., 0.259, 
  0.032, 31.5, "tests performed", "", "", "", "", "", "", "", "", "", 39.81, 
  1.8383956*^7, 22.995, 17.7, 2.48, 1.542, 3689.251, 57.5, 234.499, 3.94, 
  3.1, 24.7, 13.938, 2., 63.89, 0.584}, {"ZMB", "Africa", "Zambia", 
  "2021-04-05", 89009., 79., 142.429, 1222., 2., 3.143, 4841.667, 4.297, 
  7.747, 66.471, 0.109, 0.171, 0.81, "", "", "", "", "", "", "", "", 2872., 
  1.270971*^6, 69.135, 0.156, 4686., 0.255, 0.03, 32.9, "tests performed", 
  "", "", "", "", "", "", "", "", "", 39.81, 1.8383956*^7, 22.995, 17.7, 
  2.48, 1.542, 3689.251, 57.5, 234.499, 3.94, 3.1, 24.7, 13.938, 2., 63.89, 
  0.584}, {"ZMB", "Africa", "Zambia", "2021-04-06", 89071., 62., 124.571, 
  1224., 2., 3.143, 4845.04, 3.373, 6.776, 66.58, 0.109, 0.171, 0.82, "", "", 
  "", "", "", "", "", "", 2438., 1.273409*^6, 69.267, 0.133, 4126., 0.224, 
  0.03, 33.1, "tests performed", "", "", "", "", "", "", "", "", "", 39.81, 
  1.8383956*^7, 22.995, 17.7, 2.48, 1.542, 3689.251, 57.5, 234.499, 3.94, 
  3.1, 24.7, 13.938, 2., 63.89, 0.584}, {"ZMB", "Africa", "Zambia", 
  "2021-04-07", 89386., 315., 138.286, 1224., 0., 2.286, 4862.174, 17.135, 
  7.522, 66.58, 0., 0.124, 0.83, "", "", "", "", "", "", "", "", 7261., 
  1.28067*^6, 69.662, 0.395, 4097., 0.223, 0.034, 29.6, "tests performed", 
  "", "", "", "", "", "", "", "", "", 39.81, 1.8383956*^7, 22.995, 17.7, 
  2.48, 1.542, 3689.251, 57.5, 234.499, 3.94, 3.1, 24.7, 13.938, 2., 63.89, 
  0.584}, {"ZMB", "Africa", "Zambia", "2021-04-08", 89592., 206., 149., 
  1225., 1., 1.857, 4873.38, 11.205, 8.105, 66.634, 0.054, 0.101, 0.83, "", 
  "", "", "", "", "", "", "", 6016., 1.286686*^6, 69.99, 0.327, 4173., 0.227, 
  0.036, 28., "tests performed", "", "", "", "", "", "", "", "", "", 39.81, 
  1.8383956*^7, 22.995, 17.7, 2.48, 1.542, 3689.251, 57.5, 234.499, 3.94, 
  3.1, 24.7, 13.938, 2., 63.89, 0.584}, {"ZMB", "Africa", "Zambia", 
  "2021-04-09", 89783., 191., 150.429, 1226., 1., 1.571, 4883.769, 10.389, 
  8.183, 66.689, 0.054, 0.085, 0.83, "", "", "", "", "", "", "", "", "", "", 
  "", "", 4464., 0.243, 0.034, 29.7, "tests performed", "", "", "", "", "", 
  "", "", "", "", 39.81, 1.8383956*^7, 22.995, 17.7, 2.48, 1.542, 3689.251, 
  57.5, 234.499, 3.94, 3.1, 24.7, 13.938, 2., 63.89, 0.584}, 
 {"ZMB", "Africa", "Zambia", "2021-04-10", 89918., 135., 159.714, 1226., 0., 
  1.571, 4891.113, 7.343, 8.688, 66.689, 0., 0.085, 0.83, "", "", "", "", "", 
  "", "", "", "", 1.300396*^6, 70.735, "", 5066., 0.276, 0.032, 31.7, 
  "tests performed", "", "", "", "", "", "", "", "", "", 39.81, 1.8383956*^7, 
  22.995, 17.7, 2.48, 1.542, 3689.251, 57.5, 234.499, 3.94, 3.1, 24.7, 
  13.938, 2., 63.89, 0.584}, {"ZMB", "Africa", "Zambia", "2021-04-11", 
  90029., 111., 157., 1226., 0., 0.857, 4897.151, 6.038, 8.54, 66.689, 0., 
  0.047, 0.82, "", "", "", "", "", "", "", "", 4949., 1.305345*^6, 71.005, 
  0.269, 5321., 0.289, 0.03, 33.9, "tests performed", "", "", "", "", "", "", 
  "", "", "", 39.81, 1.8383956*^7, 22.995, 17.7, 2.48, 1.542, 3689.251, 57.5, 
  234.499, 3.94, 3.1, 24.7, 13.938, 2., 63.89, 0.584}, 
 {"ZMB", "Africa", "Zambia", "2021-04-12", 90064., 35., 150.714, 1227., 1., 
  0.714, 4899.054, 1.904, 8.198, 66.743, 0.054, 0.039, 0.82, "", "", "", "", 
  "", "", "", "", 3371., 1.308716*^6, 71.188, 0.183, 5392., 0.293, 0.028, 
  35.8, "tests performed", "", "", "", "", "", "", "", "", "", 39.81, 
  1.8383956*^7, 22.995, 17.7, 2.48, 1.542, 3689.251, 57.5, 234.499, 3.94, 
  3.1, 24.7, 13.938, 2., 63.89, 0.584}, {"ZMB", "Africa", "Zambia", 
  "2021-04-13", 90218., 154., 163.857, 1229., 2., 0.714, 4907.431, 8.377, 
  8.913, 66.852, 0.109, 0.039, 0.82, "", "", "", "", "", "", "", "", 6134., 
  1.31485*^6, 71.522, 0.334, 5920., 0.322, 0.028, 36.1, "tests performed", 
  "", "", "", "", "", "", "", "", "", 39.81, 1.8383956*^7, 22.995, 17.7, 
  2.48, 1.542, 3689.251, 57.5, 234.499, 3.94, 3.1, 24.7, 13.938, 2., 63.89, 
  0.584}, {"ZMB", "Africa", "Zambia", "2021-04-14", 90389., 171., 143.286, 
  1229., 0., 0.714, 4916.733, 9.302, 7.794, 66.852, 0., 0.039, 0.81, "", "", 
  "", "", "", "", "", "", 6640., 1.32149*^6, 71.883, 0.361, 5831., 0.317, 
  0.025, 40.7, "tests performed", 0., 0., "", "", "", 0., 0., "", "", 39.81, 
  1.8383956*^7, 22.995, 17.7, 2.48, 1.542, 3689.251, 57.5, 234.499, 3.94, 
  3.1, 24.7, 13.938, 2., 63.89, 0.584}, {"ZMB", "Africa", "Zambia", 
  "2021-04-15", 90532., 143., 134.286, 1230., 1., 0.714, 4924.511, 7.779, 
  7.305, 66.906, 0.054, 0.039, 0.81, "", "", "", "", "", "", "", "", 5696., 
  1.327186*^6, 72.193, 0.31, 5786., 0.315, 0.023, 43.1, "tests performed", 
  106., 106., "", 106., 106., 0., 0., "", 6., 39.81, 1.8383956*^7, 22.995, 
  17.7, 2.48, 1.542, 3689.251, 57.5, 234.499, 3.94, 3.1, 24.7, 13.938, 2., 
  63.89, 0.584}, {"ZMB", "Africa", "Zambia", "2021-04-16", 90750., 218., 
  138.143, 1233., 3., 1., 4936.37, 11.858, 7.514, 67.069, 0.163, 0.054, 0.8, 
  "", "", "", "", "", "", "", "", 7990., 1.335176*^6, 72.627, 0.435, 5948., 
  0.324, 0.023, 43.1, "tests performed", "", "", "", "", 255., "", "", "", 
  14., 39.81, 1.8383956*^7, 22.995, 17.7, 2.48, 1.542, 3689.251, 57.5, 
  234.499, 3.94, 3.1, 24.7, 13.938, 2., 63.89, 0.584}, 
 {"ZMB", "Africa", "Zambia", "2021-04-17", 90844., 94., 132.286, 1234., 1., 
  1.143, 4941.483, 5.113, 7.196, 67.124, 0.054, 0.062, 0.8, "", "", "", "", 
  "", "", "", "", 6330., 1.341506*^6, 72.972, 0.344, 5873., 0.319, 0.023, 
  44.4, "tests performed", "", "", "", "", 304., "", "", "", 17., 39.81, 
  1.8383956*^7, 22.995, 17.7, 2.48, 1.542, 3689.251, 57.5, 234.499, 3.94, 
  3.1, 24.7, 13.938, 2., 63.89, 0.584}, {"ZMB", "Africa", "Zambia", 
  "2021-04-18", 90918., 74., 127., 1235., 1., 1.286, 4945.508, 4.025, 6.908, 
  67.178, 0.054, 0.07, 0.79, "", "", "", "", "", "", "", "", 4999., 
  1.346505*^6, 73.243, 0.272, 5880., 0.32, 0.022, 46.3, "tests performed", 
  1316., 1316., "", "", 329., 0.01, 0.01, "", 18., 39.81, 1.8383956*^7, 
  22.995, 17.7, 2.48, 1.542, 3689.251, 57.5, 234.499, 3.94, 3.1, 24.7, 
  13.938, 2., 63.89, 0.584}, {"ZMB", "Africa", "Zambia", "2021-04-19", 
  90942., 24., 125.429, 1236., 1., 1.286, 4946.813, 1.305, 6.823, 67.233, 
  0.054, 0.07, 0.78, "", "", "", "", "", "", "", "", 2676., 1.349181*^6, 
  73.389, 0.146, 5781., 0.314, 0.022, 46.1, "tests performed", 2114., 2114., 
  "", 798., 423., 0.01, 0.01, "", 23., 39.81, 1.8383956*^7, 22.995, 17.7, 
  2.48, 1.542, 3689.251, 57.5, 234.499, 3.94, 3.1, 24.7, 13.938, 2., 63.89, 
  0.584}, {"ZMB", "Africa", "Zambia", "2021-04-20", 91042., 100., 117.714, 
  1236., 0., 1., 4952.253, 5.44, 6.403, 67.233, 0., 0.054, 0.78, "", "", "", 
  "", "", "", "", "", 6214., 1.355395*^6, 73.727, 0.338, 5792., 0.315, 0.02, 
  49.2, "tests performed", 3391., 3391., "", 1277., 565., 0.02, 0.02, "", 
  31., 39.81, 1.8383956*^7, 22.995, 17.7, 2.48, 1.542, 3689.251, 57.5, 
  234.499, 3.94, 3.1, 24.7, 13.938, 2., 63.89, 0.584}, 
 {"ZMB", "Africa", "Zambia", "2021-04-21", 91119., 77., 104.286, 1238., 2., 
  1.286, 4956.441, 4.188, 5.673, 67.341, 0.109, 0.07, 0.77, "", "", "", "", 
  "", "", "", "", 5253., 1.360648*^6, 74.013, 0.286, 5594., 0.304, 0.019, 
  53.6, "tests performed", 9006., 9006., "", 5615., 1287., 0.05, 0.05, "", 
  70., 39.81, 1.8383956*^7, 22.995, 17.7, 2.48, 1.542, 3689.251, 57.5, 
  234.499, 3.94, 3.1, 24.7, 13.938, 2., 63.89, 0.584}, 
 {"ZMB", "Africa", "Zambia", "2021-04-22", 91189., 70., 93.857, 1240., 2., 
  1.429, 4960.249, 3.808, 5.105, 67.45, 0.109, 0.078, 0.77, "", "", "", "", 
  "", "", "", "", 4800., 1.365448*^6, 74.274, 0.261, 5466., 0.297, 0.017, 
  58.2, "tests performed", 12543., 12543., "", 3537., 1777., 0.07, 0.07, "", 
  97., 39.81, 1.8383956*^7, 22.995, 17.7, 2.48, 1.542, 3689.251, 57.5, 
  234.499, 3.94, 3.1, 24.7, 13.938, 2., 63.89, 0.584}, 
 {"ZMB", "Africa", "Zambia", "2021-04-23", 91251., 62., 71.571, 1245., 5., 
  1.714, 4963.622, 3.373, 3.893, 67.722, 0.272, 0.093, 0.77, "", "", "", "", 
  "", "", "", "", 5091., 1.370539*^6, 74.551, 0.277, 5052., 0.275, 0.014, 
  70.6, "tests performed", "", "", "", "", 1789., "", "", "", 97., 39.81, 
  1.8383956*^7, 22.995, 17.7, 2.48, 1.542, 3689.251, 57.5, 234.499, 3.94, 
  3.1, 24.7, 13.938, 2., 63.89, 0.584}, {"ZMB", "Africa", "Zambia", 
  "2021-04-24", 91317., 66., 67.571, 1245., 0., 1.571, 4967.212, 3.59, 3.676, 
  67.722, 0., 0.085, 0.78, "", "", "", "", "", "", "", "", 5069., 
  1.375608*^6, 74.827, 0.276, 4872., 0.265, 0.014, 72.1, "tests performed", 
  "", "", "", "", 1801., "", "", "", 98., 39.81, 1.8383956*^7, 22.995, 17.7, 
  2.48, 1.542, 3689.251, 57.5, 234.499, 3.94, 3.1, 24.7, 13.938, 2., 63.89, 
  0.584}, {"ZMB", "Africa", "Zambia", "2021-04-25", 91358., 41., 62.857, 
  1246., 1., 1.571, 4969.442, 2.23, 3.419, 67.776, 0.054, 0.085, 0.79, "", 
  "", "", "", "", "", "", "", 3338., 1.378946*^6, 75.008, 0.182, 4634., 
  0.252, 0.014, 73.7, "tests performed", 14012., 14012., "", "", 1814., 0.08, 
  0.08, "", 99., 39.81, 1.8383956*^7, 22.995, 17.7, 2.48, 1.542, 3689.251, 
  57.5, 234.499, 3.94, 3.1, 24.7, 13.938, 2., 63.89, 0.584}, 
 {"ZMB", "Africa", "Zambia", "2021-04-26", 91378., 20., 62.286, 1248., 2., 
  1.714, 4970.53, 1.088, 3.388, 67.885, 0.109, 0.093, 0.8, "", "", "", "", 
  "", "", "", "", 1653., 1.380599*^6, 75.098, 0.09, 4488., 0.244, 0.014, 
  72.1, "tests performed", "", "", "", "", 2076., "", "", "", 113., 39.81, 
  1.8383956*^7, 22.995, 17.7, 2.48, 1.542, 3689.251, 57.5, 234.499, 3.94, 
  3.1, 24.7, 13.938, 2., 63.89, 0.584}, {"ZMB", "Africa", "Zambia", 
  "2021-04-27", 91418., 40., 53.714, 1249., 1., 1.857, 4972.706, 2.176, 
  2.922, 67.94, 0.054, 0.101, 0.81, "", "", "", "", "", "", "", "", 4022., 
  1.384621*^6, 75.317, 0.219, 4175., 0.227, 0.013, 77.7, "tests performed", 
  "", "", "", "", 2270., "", "", "", 123., 39.81, 1.8383956*^7, 22.995, 17.7, 
  2.48, 1.542, 3689.251, 57.5, 234.499, 3.94, 3.1, 24.7, 13.938, 2., 63.89, 
  0.584}, {"ZMB", "Africa", "Zambia", "2021-04-28", 91484., 66., 52.143, 
  1249., 0., 1.571, 4976.296, 3.59, 2.836, 67.94, 0., 0.085, 0.82, "", "", 
  "", "", "", "", "", "", 4779., 1.3894*^6, 75.577, 0.26, 4107., 0.223, 
  0.013, 78.8, "tests performed", 21919., 21919., "", "", 1845., 0.12, 0.12, 
  "", 100., 39.81, 1.8383956*^7, 22.995, 17.7, 2.48, 1.542, 3689.251, 57.5, 
  234.499, 3.94, 3.1, 24.7, 13.938, 2., 63.89, 0.584}, 
 {"ZMB", "Africa", "Zambia", "2021-04-29", 91533., 49., 49.143, 1250., 1., 
  1.429, 4978.961, 2.665, 2.673, 67.994, 0.054, 0.078, 0.84, "", "", "", "", 
  "", "", "", "", 5500., 1.3949*^6, 75.876, 0.299, 4207., 0.229, 0.012, 85.6, 
  "tests performed", 26580., 26580., "", 4661., 2005., 0.14, 0.14, "", 109., 
  39.81, 1.8383956*^7, 22.995, 17.7, 2.48, 1.542, 3689.251, 57.5, 234.499, 
  3.94, 3.1, 24.7, 13.938, 2., 63.89, 0.584}, {"ZMB", "Africa", "Zambia", 
  "2021-04-30", 91586., 53., 47.857, 1251., 1., 0.857, 4981.844, 2.883, 
  2.603, 68.048, 0.054, 0.047, 0.86, "", "", "", "", "", "", "", "", 5335., 
  1.400235*^6, 76.166, 0.29, 4242., 0.231, 0.011, 88.6, "tests performed", 
  32034., 32034., "", 5454., 2714., 0.17, 0.17, "", 148., 39.81, 
  1.8383956*^7, 22.995, 17.7, 2.48, 1.542, 3689.251, 57.5, 234.499, 3.94, 
  3.1, 24.7, 13.938, 2., 63.89, 0.584}, {"ZMB", "Africa", "Zambia", 
  "2021-05-01", 91670., 84., 50.429, 1251., 0., 0.857, 4986.413, 4.569, 
  2.743, 68.048, 0., 0.047, 0.89, "", "", "", "", "", "", "", "", 6500., 
  1.406735*^6, 76.52, 0.354, 4447., 0.242, 0.011, 88.2, "tests performed", 
  "", "", "", "", 3438., "", "", "", 187., 39.81, 1.8383956*^7, 22.995, 17.7, 
  2.48, 1.542, 3689.251, 57.5, 234.499, 3.94, 3.1, 24.7, 13.938, 2., 63.89, 
  0.584}, {"ZMB", "Africa", "Zambia", "2021-05-02", 91693., 23., 47.857, 
  1253., 2., 1., 4987.664, 1.251, 2.603, 68.157, 0.109, 0.054, 0.91, "", "", 
  "", "", "", "", "", "", 3116., 1.409851*^6, 76.689, 0.169, 4415., 0.24, 
  0.011, 92.3, "tests performed", 43147., 43147., "", "", 4162., 0.23, 0.23, 
  "", 226., 39.81, 1.8383956*^7, 22.995, 17.7, 2.48, 1.542, 3689.251, 57.5, 
  234.499, 3.94, 3.1, 24.7, 13.938, 2., 63.89, 0.584}, 
 {"ZMB", "Africa", "Zambia", "2021-05-03", 91722., 29., 49.143, 1253., 0., 
  0.714, 4989.242, 1.577, 2.673, 68.157, 0., 0.039, 0.93, "", "", "", "", "", 
  "", "", "", 2410., 1.412261*^6, 76.82, 0.131, 4523., 0.246, 0.011, 92., 
  "tests performed", 45740., 45740., "", 2593., 4156., 0.25, 0.25, "", 226., 
  39.81, 1.8383956*^7, 22.995, 17.7, 2.48, 1.542, 3689.251, 57.5, 234.499, 
  3.94, 3.1, 24.7, 13.938, 2., 63.89, 0.584}, {"ZMB", "Africa", "Zambia", 
  "2021-05-04", 91804., 82., 55.143, 1254., 1., 0.714, 4993.702, 4.46, 3., 
  68.212, 0.054, 0.039, 0.95, "", "", "", "", "", "", "", "", 4998., 
  1.417259*^6, 77.092, 0.272, 4663., 0.254, 0.012, 84.6, "tests performed", 
  51784., 51784., "", 6044., 4643., 0.28, 0.28, "", 253., 39.81, 
  1.8383956*^7, 22.995, 17.7, 2.48, 1.542, 3689.251, 57.5, 234.499, 3.94, 
  3.1, 24.7, 13.938, 2., 63.89, 0.584}, {"ZMB", "Africa", "Zambia", 
  "2021-05-05", 91849., 45., 52.143, 1255., 1., 0.857, 4996.15, 2.448, 2.836, 
  68.266, 0.054, 0.047, 0.97, "", "", "", "", "", "", "", "", 4663., 
  1.421922*^6, 77.346, 0.254, 4646., 0.253, 0.011, 89.1, "tests performed", 
  58982., 58982., "", 7198., 5295., 0.32, 0.32, "", 288., 39.81, 
  1.8383956*^7, 22.995, 17.7, 2.48, 1.542, 3689.251, 57.5, 234.499, 3.94, 
  3.1, 24.7, 13.938, 2., 63.89, 0.584}, {"ZMB", "Africa", "Zambia", 
  "2021-05-06", 91946., 97., 59., 1256., 1., 0.857, 5001.426, 5.276, 3.209, 
  68.32, 0.054, 0.047, 0.99, "", "", "", "", "", "", "", "", 4765., 
  1.426687*^6, 77.605, 0.259, 4541., 0.247, 0.013, 77., "tests performed", 
  64011., 64011., "", 5029., 5347., 0.35, 0.35, "", 291., 39.81, 
  1.8383956*^7, 22.995, 17.7, 2.48, 1.542, 3689.251, 57.5, 234.499, 3.94, 
  3.1, 24.7, 13.938, 2., 63.89, 0.584}, {"ZMB", "Africa", "Zambia", 
  "2021-05-07", 92004., 58., 59.714, 1256., 0., 0.714, 5004.581, 3.155, 
  3.248, 68.32, 0., 0.039, 1.01, "", "", "", "", "", "", "", "", 5242., 
  1.431929*^6, 77.89, 0.285, 4528., 0.246, 0.013, 75.8, "tests performed", 
  "", "", "", "", 5521., "", "", "", 300., 39.81, 1.8383956*^7, 22.995, 17.7, 
  2.48, 1.542, 3689.251, 57.5, 234.499, 3.94, 3.1, 24.7, 13.938, 2., 63.89, 
  0.584}, {"ZMB", "Africa", "Zambia", "2021-05-08", 92057., 53., 55.286, 
  1257., 1., 0.857, 5007.464, 2.883, 3.007, 68.375, 0.054, 0.047, 1.03, "", 
  "", "", "", "", "", "", "", 4325., 1.436254*^6, 78.125, 0.235, 4217., 
  0.229, 0.013, 76.3, "tests performed", 77348., 77348., "", "", 5680., 0.42, 
  0.42, "", 309., 39.81, 1.8383956*^7, 22.995, 17.7, 2.48, 1.542, 3689.251, 
  57.5, 234.499, 3.94, 3.1, 24.7, 13.938, 2., 63.89, 0.584}, 
 {"ZMB", "Africa", "Zambia", "2021-05-09", 92092., 35., 57., 1257., 0., 
  0.571, 5009.368, 1.904, 3.101, 68.375, 0., 0.031, 1.05, "", "", "", "", "", 
  "", "", "", 3098., 1.439352*^6, 78.294, 0.169, 4214., 0.229, 0.014, 73.9, 
  "tests performed", "", "", "", "", 5180., "", "", "", 282., 39.81, 
  1.8383956*^7, 22.995, 17.7, 2.48, 1.542, 3689.251, 57.5, 234.499, 3.94, 
  3.1, 24.7, 13.938, 2., 63.89, 0.584}, {"ZMB", "Africa", "Zambia", 
  "2021-05-10", 92112., 20., 55.714, 1257., 0., 0.571, 5010.456, 1.088, 
  3.031, 68.375, 0., 0.031, 1.08, "", "", "", "", "", "", "", "", 3164., 
  1.442516*^6, 78.466, 0.172, 4322., 0.235, 0.013, 77.6, "tests performed", 
  81459., 81459., "", "", 5103., 0.44, 0.44, "", 278., 39.81, 1.8383956*^7, 
  22.995, 17.7, 2.48, 1.542, 3689.251, 57.5, 234.499, 3.94, 3.1, 24.7, 
  13.938, 2., 63.89, 0.584}, {"ZMB", "Africa", "Zambia", "2021-05-11", 
  92152., 40., 49.714, 1258., 1., 0.571, 5012.632, 2.176, 2.704, 68.429, 
  0.054, 0.031, 1.11, "", "", "", "", "", "", "", "", 5697., 1.448213*^6, 
  78.776, 0.31, 4422., 0.241, 0.011, 88.9, "tests performed", "", "", "", "", 
  4915., "", "", "", 267., 39.81, 1.8383956*^7, 22.995, 17.7, 2.48, 1.542, 
  3689.251, 57.5, 234.499, 3.94, 3.1, 24.7, 13.938, 2., 63.89, 0.584}, 
 {"ZMB", "Africa", "Zambia", "2021-05-12", 92211., 59., 51.714, 1259., 1., 
  0.571, 5015.841, 3.209, 2.813, 68.484, 0.054, 0.031, 1.14, "", "", "", "", 
  "", "", "", "", 4800., 1.453013*^6, 79.037, 0.261, 4442., 0.242, 0.012, 
  85.9, "tests performed", 90916., 90916., "", "", 4562., 0.49, 0.49, "", 
  248., 39.81, 1.8383956*^7, 22.995, 17.7, 2.48, 1.542, 3689.251, 57.5, 
  234.499, 3.94, 3.1, 24.7, 13.938, 2., 63.89, 0.584}, 
 {"ZMB", "Africa", "Zambia", "2021-05-13", 92262., 51., 45.143, 1260., 1., 
  0.571, 5018.615, 2.774, 2.456, 68.538, 0.054, 0.031, 1.17, "", "", "", "", 
  "", "", "", "", 4264., 1.457277*^6, 79.269, 0.232, 4370., 0.238, 0.01, 
  96.8, "tests performed", "", "", "", "", 4519., "", "", "", 246., 39.81, 
  1.8383956*^7, 22.995, 17.7, 2.48, 1.542, 3689.251, 57.5, 234.499, 3.94, 
  3.1, 24.7, 13.938, 2., 63.89, 0.584}, {"ZMB", "Africa", "Zambia", 
  "2021-05-14", 92356., 94., 50.286, 1260., 0., 0.571, 5023.728, 5.113, 
  2.735, 68.538, 0., 0.031, 1.21, "", "", "", "", "", "", "", "", 4940., 
  1.462217*^6, 79.538, 0.269, 4327., 0.235, 0.012, 86., "tests performed", 
  100373., 100373., "", "", 4242., 0.55, 0.55, "", 231., 39.81, 1.8383956*^7, 
  22.995, 17.7, 2.48, 1.542, 3689.251, 57.5, 234.499, 3.94, 3.1, 24.7, 
  13.938, 2., 63.89, 0.584}, {"ZMB", "Africa", "Zambia", "2021-05-15", 
  92409., 53., 50.286, 1260., 0., 0.429, 5026.611, 2.883, 2.735, 68.538, 0., 
  0.023, 1.25, "", "", "", "", "", "", "", "", 6171., 1.468388*^6, 79.873, 
  0.336, 4591., 0.25, 0.011, 91.3, "tests performed", 107790., 107790., "", 
  7417., 4349., 0.59, 0.59, "", 237., 39.81, 1.8383956*^7, 22.995, 17.7, 
  2.48, 1.542, 3689.251, 57.5, 234.499, 3.94, 3.1, 24.7, 13.938, 2., 63.89, 
  0.584}, {"ZMB", "Africa", "Zambia", "2021-05-16", 92436., 27., 49.143, 
  1260., 0., 0.429, 5028.08, 1.469, 2.673, 68.538, 0., 0.023, 1.3, "", "", 
  "", "", "", "", "", "", 3244., 1.471632*^6, 80.05, 0.176, 4611., 0.251, 
  0.011, 93.8, "tests performed", "", "", "", "", 4554., "", "", "", 248., 
  36.11, 1.8383956*^7, 22.995, 17.7, 2.48, 1.542, 3689.251, 57.5, 234.499, 
  3.94, 3.1, 24.7, 13.938, 2., 63.89, 0.584}, {"ZMB", "Africa", "Zambia", 
  "2021-05-17", 92460., 24., 49.714, 1261., 1., 0.571, 5029.385, 1.305, 
  2.704, 68.592, 0.054, 0.031, 1.34, "", "", "", "", "", "", "", "", 2988., 
  1.47462*^6, 80.212, 0.163, 4586., 0.249, 0.011, 92.2, "tests performed", 
  114767., 114767., "", "", 4758., 0.62, 0.62, "", 259., 36.11, 1.8383956*^7, 
  22.995, 17.7, 2.48, 1.542, 3689.251, 57.5, 234.499, 3.94, 3.1, 24.7, 
  13.938, 2., 63.89, 0.584}, {"ZMB", "Africa", "Zambia", "2021-05-18", 
  92520., 60., 52.571, 1263., 2., 0.714, 5032.649, 3.264, 2.86, 68.701, 
  0.109, 0.039, 1.39, "", "", "", "", "", "", "", "", 4877., 1.479497*^6, 
  80.478, 0.265, 4469., 0.243, 0.012, 85., "tests performed", "", "", "", "", 
  4472., "", "", "", 243., 36.11, 1.8383956*^7, 22.995, 17.7, 2.48, 1.542, 
  3689.251, 57.5, 234.499, 3.94, 3.1, 24.7, 13.938, 2., 63.89, 0.584}, 
 {"ZMB", "Africa", "Zambia", "2021-05-19", 92630., 110., 59.857, 1263., 0., 
  0.571, 5038.633, 5.983, 3.256, 68.701, 0., 0.031, 1.44, "", "", "", "", "", 
  "", "", "", 5915., 1.485412*^6, 80.799, 0.322, 4628., 0.252, 0.013, 77.3, 
  "tests performed", 120209., 120209., "", "", 4185., 0.65, 0.65, "", 228., 
  36.11, 1.8383956*^7, 22.995, 17.7, 2.48, 1.542, 3689.251, 57.5, 234.499, 
  3.94, 3.1, 24.7, 13.938, 2., 63.89, 0.584}, {"ZMB", "Africa", "Zambia", 
  "2021-05-20", 92754., 124., 70.286, 1265., 2., 0.714, 5045.378, 6.745, 
  3.823, 68.81, 0.109, 0.039, 1.49, "", "", "", "", "", "", "", "", 8446., 
  1.493858*^6, 81.259, 0.459, 5226., 0.284, 0.013, 74.4, "tests performed", 
  126291., 126291., "", 6082., 4378., 0.69, 0.69, "", 238., 36.11, 
  1.8383956*^7, 22.995, 17.7, 2.48, 1.542, 3689.251, 57.5, 234.499, 3.94, 
  3.1, 24.7, 13.938, 2., 63.89, 0.584}, {"ZMB", "Africa", "Zambia", 
  "2021-05-21", 92920., 166., 80.571, 1266., 1., 0.857, 5054.407, 9.03, 
  4.383, 68.864, 0.054, 0.047, 1.54, "", "", "", "", "", "", "", "", "", "", 
  "", "", 5522., 0.3, 0.015, 68.5, "tests performed", 129941., 128834., 
  1107., 3650., 4224., 0.71, 0.7, 0.01, 230., 38.89, 1.8383956*^7, 22.995, 
  17.7, 2.48, 1.542, 3689.251, 57.5, 234.499, 3.94, 3.1, 24.7, 13.938, 2., 
  63.89, 0.584}, {"ZMB", "Africa", "Zambia", "2021-05-22", 93106., 186., 
  99.571, 1267., 1., 1., 5064.525, 10.118, 5.416, 68.919, 0.054, 0.054, 1.57, 
  "", "", "", "", "", "", "", "", "", 1.507886*^6, 82.022, "", 5643., 0.307, 
  0.018, 56.7, "tests performed", 134832., 131633., 3199., 4891., 3863., 
  0.73, 0.72, 0.02, 210., 38.89, 1.8383956*^7, 22.995, 17.7, 2.48, 1.542, 
  3689.251, 57.5, 234.499, 3.94, 3.1, 24.7, 13.938, 2., 63.89, 0.584}, 
 {"ZMB", "Africa", "Zambia", "2021-05-23", 93201., 95., 109.286, 1268., 1., 
  1.143, 5069.692, 5.168, 5.945, 68.973, 0.054, 0.062, 1.6, "", "", "", "", 
  "", "", "", "", 3655., 1.511541*^6, 82.221, 0.199, 5701., 0.31, 0.019, 
  52.2, "tests performed", 138201., 133134., 5067., 3369., 3846., 0.75, 0.72, 
  0.03, 209., 38.89, 1.8383956*^7, 22.995, 17.7, 2.48, 1.542, 3689.251, 57.5, 
  234.499, 3.94, 3.1, 24.7, 13.938, 2., 63.89, 0.584}, 
 {"ZMB", "Africa", "Zambia", "2021-05-24", 93279., 78., 117., 1271., 3., 
  1.429, 5073.935, 4.243, 6.364, 69.136, 0.163, 0.078, 1.63, "", "", "", "", 
  "", "", "", "", 3471., 1.515012*^6, 82.409, 0.189, 5770., 0.314, 0.02, 
  49.3, "tests performed", "", "", "", "", 3768., "", "", "", 205., 38.89, 
  1.8383956*^7, 22.995, 17.7, 2.48, 1.542, 3689.251, 57.5, 234.499, 3.94, 
  3.1, 24.7, 13.938, 2., 63.89, 0.584}, {"ZMB", "Africa", "Zambia", 
  "2021-05-25", 93428., 149., 129.714, 1271., 0., 1.143, 5082.04, 8.105, 
  7.056, 69.136, 0., 0.062, 1.67, "", "", "", "", "", "", "", "", 5144., 
  1.520156*^6, 82.689, 0.28, 5808., 0.316, 0.022, 44.8, "tests performed", 
  144085., 138799., 5286., "", 3800., 0.78, 0.76, 0.03, 207., 38.89, 
  1.8383956*^7, 22.995, 17.7, 2.48, 1.542, 3689.251, 57.5, 234.499, 3.94, 
  3.1, 24.7, 13.938, 2., 63.89, 0.584}, {"ZMB", "Africa", "Zambia", 
  "2021-05-26", 93627., 199., 142.429, 1273., 2., 1.429, 5092.865, 10.825, 
  7.747, 69.245, 0.109, 0.078, 1.71, "", "", "", "", "", "", "", "", 5194., 
  1.52535*^6, 82.972, 0.283, 5705., 0.31, 0.025, 40.1, "tests performed", 
  145198., 139912., 5286., 1113., 3570., 0.79, 0.76, 0.03, 194., 38.89, 
  1.8383956*^7, 22.995, 17.7, 2.48, 1.542, 3689.251, 57.5, 234.499, 3.94, 
  3.1, 24.7, 13.938, 2., 63.89, 0.584}, {"ZMB", "Africa", "Zambia", 
  "2021-05-27", 93947., 320., 170.429, 1275., 2., 1.429, 5110.271, 17.406, 
  9.271, 69.354, 0.109, 0.078, 1.74, "", "", "", "", "", "", "", "", 6988., 
  1.532338*^6, 83.352, 0.38, 5497., 0.299, 0.031, 32.3, "tests performed", 
  146129., 140843., 5286., 931., 2834., 0.79, 0.77, 0.03, 154., 38.89, 
  1.8383956*^7, 22.995, 17.7, 2.48, 1.542, 3689.251, 57.5, 234.499, 3.94, 
  3.1, 24.7, 13.938, 2., 63.89, 0.584}, {"ZMB", "Africa", "Zambia", 
  "2021-05-28", 94430., 483., 215.714, 1275., 0., 1.286, 5136.544, 26.273, 
  11.734, 69.354, 0., 0.07, 1.77, "", "", "", "", "", "", "", "", 6392., 
  1.53873*^6, 83.7, 0.348, 5408., 0.294, 0.04, 25.1, "tests performed", 
  146645., 141359., 5286., 516., 2386., 0.8, 0.77, 0.03, 130., 38.89, 
  1.8383956*^7, 22.995, 17.7, 2.48, 1.542, 3689.251, 57.5, 234.499, 3.94, 
  3.1, 24.7, 13.938, 2., 63.89, 0.584}, {"ZMB", "Africa", "Zambia", 
  "2021-05-29", 94751., 321., 235., 1276., 1., 1.286, 5154.005, 17.461, 
  12.783, 69.408, 0.054, 0.07, 1.79, "", "", "", "", "", "", "", "", 9159., 
  1.547889*^6, 84.198, 0.498, 5715., 0.311, 0.041, 24.3, "tests performed", 
  147033., 141747., 5286., 388., 1743., 0.8, 0.77, 0.03, 95., 38.89, 
  1.8383956*^7, 22.995, 17.7, 2.48, 1.542, 3689.251, 57.5, 234.499, 3.94, 
  3.1, 24.7, 13.938, 2., 63.89, 0.584}, {"ZMB", "Africa", "Zambia", 
  "2021-05-30", 95050., 299., 264.143, 1278., 2., 1.429, 5170.269, 16.264, 
  14.368, 69.517, 0.109, 0.078, 1.81, "", "", "", "", "", "", "", "", 5553., 
  1.553442*^6, 84.5, 0.302, 5986., 0.326, 0.044, 22.7, "tests performed", "", 
  "", "", "", 1265., "", "", "", 69., 38.89, 1.8383956*^7, 22.995, 17.7, 
  2.48, 1.542, 3689.251, 57.5, 234.499, 3.94, 3.1, 24.7, 13.938, 2., 63.89, 
  0.584}, {"ZMB", "Africa", "Zambia", "2021-05-31", 95263., 213., 283.429, 
  1281., 3., 1.429, 5181.855, 11.586, 15.417, 69.68, 0.163, 0.078, 1.83, "", 
  "", "", "", "", "", "", "", 3642., 1.557084*^6, 84.698, 0.198, 6010., 
  0.327, 0.047, 21.2, "tests performed", "", "", "", "", 847., "", "", "", 
  46., 38.89, 1.8383956*^7, 22.995, 17.7, 2.48, 1.542, 3689.251, 57.5, 
  234.499, 3.94, 3.1, 24.7, 13.938, 2., 63.89, 0.584}, 
 {"ZMB", "Africa", "Zambia", "2021-06-01", 95821., 558., 341.857, 1282., 1., 
  1.571, 5212.208, 30.353, 18.595, 69.735, 0.054, 0.085, 1.85, "", "", "", 
  "", "", "", "", "", 8070., 1.565154*^6, 85.137, 0.439, 6428., 0.35, 0.053, 
  18.8, "tests performed", "", "", "", "", 430., "", "", "", 23., 38.89, 
  1.8383956*^7, 22.995, 17.7, 2.48, 1.542, 3689.251, 57.5, 234.499, 3.94, 
  3.1, 24.7, 13.938, 2., 63.89, 0.584}, {"ZMB", "Africa", "Zambia", 
  "2021-06-02", 96563., 742., 419.429, 1284., 2., 1.571, 5252.569, 40.361, 
  22.815, 69.844, 0.109, 0.085, 1.86, "", "", "", "", "", "", "", "", 9857., 
  1.575011*^6, 85.673, 0.536, 7094., 0.386, 0.059, 16.9, "tests performed", 
  147115., 141829., 5286., "", 274., 0.8, 0.77, 0.03, 15., 38.89, 
  1.8383956*^7, 22.995, 17.7, 2.48, 1.542, 3689.251, 57.5, 234.499, 3.94, 
  3.1, 24.7, 13.938, 2., 63.89, 0.584}, {"ZMB", "Africa", "Zambia", 
  "2021-06-03", 97388., 825., 491.571, 1288., 4., 1.857, 5297.445, 44.876, 
  26.739, 70.061, 0.218, 0.101, 1.87, "", "", "", "", "", "", "", "", 10949., 
  1.58596*^6, 86.269, 0.596, 7660., 0.417, 0.064, 15.6, "tests performed", 
  "", "", "", "", "", "", "", "", "", 38.89, 1.8383956*^7, 22.995, 17.7, 
  2.48, 1.542, 3689.251, 57.5, 234.499, 3.94, 3.1, 24.7, 13.938, 2., 63.89, 
  0.584}, {"ZMB", "Africa", "Zambia", "2021-06-04", 98376., 988., 563.714, 
  1297., 9., 3.143, 5351.188, 53.743, 30.663, 70.551, 0.49, 0.171, 1.87, "", 
  "", "", "", "", "", "", "", 10923., 1.596883*^6, 86.863, 0.594, 8308., 
  0.452, 0.068, 14.7, "tests performed", "", "", "", "", "", "", "", "", "", 
  38.89, 1.8383956*^7, 22.995, 17.7, 2.48, 1.542, 3689.251, 57.5, 234.499, 
  3.94, 3.1, 24.7, 13.938, 2., 63.89, 0.584}, {"ZMB", "Africa", "Zambia", 
  "2021-06-05", 99540., 1164., 684.143, 1303., 6., 3.857, 5414.504, 63.316, 
  37.214, 70.877, 0.326, 0.21, 1.87, "", "", "", "", "", "", "", "", "", "", 
  "", "", "", "", "", "", "", "", "", "", "", "", "", "", "", "", 38.89, 
  1.8383956*^7, 22.995, 17.7, 2.48, 1.542, 3689.251, 57.5, 234.499, 3.94, 
  3.1, 24.7, 13.938, 2., 63.89, 0.584}, {"ZMB", "Africa", "Zambia", 
  "2021-06-06", 100278., 738., 746.857, 1308., 5., 4.286, 5454.648, 40.144, 
  40.625, 71.149, 0.272, 0.233, 1.87, "", "", "", "", "", "", "", "", "", "", 
  "", "", "", "", "", "", "", "", "", "", "", "", "", "", "", "", 38.89, 
  1.8383956*^7, 22.995, 17.7, 2.48, 1.542, 3689.251, 57.5, 234.499, 3.94, 
  3.1, 24.7, 13.938, 2., 63.89, 0.584}, {"ZMB", "Africa", "Zambia", 
  "2021-06-07", 100765., 487., 786., 1315., 7., 4.857, 5481.138, 26.49, 
  42.755, 71.53, 0.381, 0.264, "", "", "", "", "", "", "", "", "", "", "", 
  "", "", "", "", "", "", "", "", "", "", "", "", "", "", "", "", 38.89, 
  1.8383956*^7, 22.995, 17.7, 2.48, 1.542, 3689.251, 57.5, 234.499, 3.94, 
  3.1, 24.7, 13.938, 2., 63.89, 0.584}, {"ZWE", "Africa", "Zimbabwe", 
  "2020-03-20", 1., 1., "", "", "", "", 0.067, 0.067, "", "", "", "", "", "", 
  "", "", "", "", "", "", "", "", "", "", "", "", "", "", "", "", "", "", "", 
  "", "", "", "", "", "", 27.78, 1.4862927*^7, 42.729, 19.6, 2.822, 1.882, 
  1899.775, 21.4, 307.846, 1.82, 1.6, 30.7, 36.791, 1.7, 61.49, 0.571}, 
 {"ZWE", "Africa", "Zimbabwe", "2020-03-21", 3., 2., "", "", "", "", 0.202, 
  0.135, "", "", "", "", "", "", "", "", "", "", "", "", "", "", "", "", "", 
  "", "", "", "", "", "", "", "", "", "", "", "", "", "", 27.78, 
  1.4862927*^7, 42.729, 19.6, 2.822, 1.882, 1899.775, 21.4, 307.846, 1.82, 
  1.6, 30.7, 36.791, 1.7, 61.49, 0.571}, {"ZWE", "Africa", "Zimbabwe", 
  "2020-03-22", 3., 0., "", "", "", "", 0.202, 0., "", "", "", "", "", "", 
  "", "", "", "", "", "", "", "", "", "", "", "", "", "", "", "", "", "", "", 
  "", "", "", "", "", "", 27.78, 1.4862927*^7, 42.729, 19.6, 2.822, 1.882, 
  1899.775, 21.4, 307.846, 1.82, 1.6, 30.7, 36.791, 1.7, 61.49, 0.571}, 
 {"ZWE", "Africa", "Zimbabwe", "2020-03-23", 3., 0., "", 1., 1., "", 0.202, 
  0., "", 0.067, 0.067, "", "", "", "", "", "", "", "", "", "", "", "", "", 
  "", "", "", "", "", "", "", "", "", "", "", "", "", "", "", 45.37, 
  1.4862927*^7, 42.729, 19.6, 2.822, 1.882, 1899.775, 21.4, 307.846, 1.82, 
  1.6, 30.7, 36.791, 1.7, 61.49, 0.571}, {"ZWE", "Africa", "Zimbabwe", 
  "2020-03-24", 3., 0., "", 1., 0., "", 0.202, 0., "", 0.067, 0., "", "", "", 
  "", "", "", "", "", "", "", "", "", "", "", "", "", "", "", "", "", "", "", 
  "", "", "", "", "", "", 56.48, 1.4862927*^7, 42.729, 19.6, 2.822, 1.882, 
  1899.775, 21.4, 307.846, 1.82, 1.6, 30.7, 36.791, 1.7, 61.49, 0.571}, 
 {"ZWE", "Africa", "Zimbabwe", "2020-03-25", 3., 0., 0.429, 1., 0., 0.143, 
  0.202, 0., 0.029, 0.067, 0., 0.01, "", "", "", "", "", "", "", "", "", "", 
  "", "", "", "", "", "", "", "", "", "", "", "", "", "", "", "", "", 56.48, 
  1.4862927*^7, 42.729, 19.6, 2.822, 1.882, 1899.775, 21.4, 307.846, 1.82, 
  1.6, 30.7, 36.791, 1.7, 61.49, 0.571}, {"ZWE", "Africa", "Zimbabwe", 
  "2020-03-26", 3., 0., 0.429, 1., 0., 0.143, 0.202, 0., 0.029, 0.067, 0., 
  0.01, "", "", "", "", "", "", "", "", "", "", "", "", "", "", "", "", "", 
  "", "", "", "", "", "", "", "", "", "", 56.48, 1.4862927*^7, 42.729, 19.6, 
  2.822, 1.882, 1899.775, 21.4, 307.846, 1.82, 1.6, 30.7, 36.791, 1.7, 61.49, 
  0.571}, {"ZWE", "Africa", "Zimbabwe", "2020-03-27", 5., 2., 0.571, 1., 0., 
  0.143, 0.336, 0.135, 0.038, 0.067, 0., 0.01, "", "", "", "", "", "", "", 
  "", "", "", "", "", "", "", "", "", "", "", "", "", "", "", "", "", "", "", 
  "", 62.04, 1.4862927*^7, 42.729, 19.6, 2.822, 1.882, 1899.775, 21.4, 
  307.846, 1.82, 1.6, 30.7, 36.791, 1.7, 61.49, 0.571}, 
 {"ZWE", "Africa", "Zimbabwe", "2020-03-28", 7., 2., 0.571, 1., 0., 0.143, 
  0.471, 0.135, 0.038, 0.067, 0., 0.01, "", "", "", "", "", "", "", "", "", 
  "", "", "", "", "", "", "", "", "", "", "", "", "", "", "", "", "", "", 
  62.04, 1.4862927*^7, 42.729, 19.6, 2.822, 1.882, 1899.775, 21.4, 307.846, 
  1.82, 1.6, 30.7, 36.791, 1.7, 61.49, 0.571}, 
 {"ZWE", "Africa", "Zimbabwe", "2020-03-29", 7., 0., 0.571, 1., 0., 0.143, 
  0.471, 0., 0.038, 0.067, 0., 0.01, "", "", "", "", "", "", "", "", "", "", 
  "", "", "", "", "", "", "", "", "", "", "", "", "", "", "", "", "", 62.04, 
  1.4862927*^7, 42.729, 19.6, 2.822, 1.882, 1899.775, 21.4, 307.846, 1.82, 
  1.6, 30.7, 36.791, 1.7, 61.49, 0.571}, {"ZWE", "Africa", "Zimbabwe", 
  "2020-03-30", 7., 0., 0.571, 1., 0., 0., 0.471, 0., 0.038, 0.067, 0., 0., 
  "", "", "", "", "", "", "", "", "", "", "", "", "", "", "", "", "", "", "", 
  "", "", "", "", "", "", "", "", 87.96, 1.4862927*^7, 42.729, 19.6, 2.822, 
  1.882, 1899.775, 21.4, 307.846, 1.82, 1.6, 30.7, 36.791, 1.7, 61.49, 
  0.571}, {"ZWE", "Africa", "Zimbabwe", "2020-03-31", 8., 1., 0.714, 1., 0., 
  0., 0.538, 0.067, 0.048, 0.067, 0., 0., "", "", "", "", "", "", "", "", "", 
  "", "", "", "", "", "", "", "", "", "", "", "", "", "", "", "", "", "", 
  87.96, 1.4862927*^7, 42.729, 19.6, 2.822, 1.882, 1899.775, 21.4, 307.846, 
  1.82, 1.6, 30.7, 36.791, 1.7, 61.49, 0.571}, 
 {"ZWE", "Africa", "Zimbabwe", "2020-04-01", 8., 0., 0.714, 1., 0., 0., 
  0.538, 0., 0.048, 0.067, 0., 0., "", "", "", "", "", "", "", "", "", "", 
  "", "", "", "", "", "", "", "", "", "", "", "", "", "", "", "", "", 87.96, 
  1.4862927*^7, 42.729, 19.6, 2.822, 1.882, 1899.775, 21.4, 307.846, 1.82, 
  1.6, 30.7, 36.791, 1.7, 61.49, 0.571}, {"ZWE", "Africa", "Zimbabwe", 
  "2020-04-02", 9., 1., 0.857, 1., 0., 0., 0.606, 0.067, 0.058, 0.067, 0., 
  0., "", "", "", "", "", "", "", "", "", "", "", "", "", "", "", "", "", "", 
  "", "", "", "", "", "", "", "", "", 87.96, 1.4862927*^7, 42.729, 19.6, 
  2.822, 1.882, 1899.775, 21.4, 307.846, 1.82, 1.6, 30.7, 36.791, 1.7, 61.49, 
  0.571}, {"ZWE", "Africa", "Zimbabwe", "2020-04-03", 9., 0., 0.571, 1., 0., 
  0., 0.606, 0., 0.038, 0.067, 0., 0., "", "", "", "", "", "", "", "", "", 
  "", "", "", "", "", "", "", "", "", "", "", "", "", "", "", "", "", "", 
  87.96, 1.4862927*^7, 42.729, 19.6, 2.822, 1.882, 1899.775, 21.4, 307.846, 
  1.82, 1.6, 30.7, 36.791, 1.7, 61.49, 0.571}, 
 {"ZWE", "Africa", "Zimbabwe", "2020-04-04", 9., 0., 0.286, 1., 0., 0., 
  0.606, 0., 0.019, 0.067, 0., 0., "", "", "", "", "", "", "", "", "", "", 
  "", "", "", "", "", "", "", "", "", "", "", "", "", "", "", "", "", 87.96, 
  1.4862927*^7, 42.729, 19.6, 2.822, 1.882, 1899.775, 21.4, 307.846, 1.82, 
  1.6, 30.7, 36.791, 1.7, 61.49, 0.571}, {"ZWE", "Africa", "Zimbabwe", 
  "2020-04-05", 9., 0., 0.286, 1., 0., 0., 0.606, 0., 0.019, 0.067, 0., 0., 
  "", "", "", "", "", "", "", "", "", "", "", "", "", "", "", "", "", "", "", 
  "", "", "", "", "", "", "", "", 87.96, 1.4862927*^7, 42.729, 19.6, 2.822, 
  1.882, 1899.775, 21.4, 307.846, 1.82, 1.6, 30.7, 36.791, 1.7, 61.49, 
  0.571}, {"ZWE", "Africa", "Zimbabwe", "2020-04-06", 10., 1., 0.429, 1., 0., 
  0., 0.673, 0.067, 0.029, 0.067, 0., 0., "", "", "", "", "", "", "", "", "", 
  "", "", "", "", "", "", "", "", "", "", "", "", "", "", "", "", "", "", 
  87.96, 1.4862927*^7, 42.729, 19.6, 2.822, 1.882, 1899.775, 21.4, 307.846, 
  1.82, 1.6, 30.7, 36.791, 1.7, 61.49, 0.571}, 
 {"ZWE", "Africa", "Zimbabwe", "2020-04-07", 11., 1., 0.429, 2., 1., 0.143, 
  0.74, 0.067, 0.029, 0.135, 0.067, 0.01, "", "", "", "", "", "", "", "", "", 
  "", "", "", "", "", "", "", "", "", "", "", "", "", "", "", "", "", "", 
  87.96, 1.4862927*^7, 42.729, 19.6, 2.822, 1.882, 1899.775, 21.4, 307.846, 
  1.82, 1.6, 30.7, 36.791, 1.7, 61.49, 0.571}, 
 {"ZWE", "Africa", "Zimbabwe", "2020-04-08", 11., 0., 0.429, 3., 1., 0.286, 
  0.74, 0., 0.029, 0.202, 0.067, 0.019, "", "", "", "", "", "", "", "", "", 
  "", "", "", "", "", "", "", "", "", "", "", "", "", "", "", "", "", "", 
  87.96, 1.4862927*^7, 42.729, 19.6, 2.822, 1.882, 1899.775, 21.4, 307.846, 
  1.82, 1.6, 30.7, 36.791, 1.7, 61.49, 0.571}, 
 {"ZWE", "Africa", "Zimbabwe", "2020-04-09", 11., 0., 0.286, 3., 0., 0.286, 
  0.74, 0., 0.019, 0.202, 0., 0.019, "", "", "", "", "", "", "", "", "", "", 
  "", "", "", "", "", "", "", "", "", "", "", "", "", "", "", "", "", 87.96, 
  1.4862927*^7, 42.729, 19.6, 2.822, 1.882, 1899.775, 21.4, 307.846, 1.82, 
  1.6, 30.7, 36.791, 1.7, 61.49, 0.571}, {"ZWE", "Africa", "Zimbabwe", 
  "2020-04-10", 13., 2., 0.571, 3., 0., 0.286, 0.875, 0.135, 0.038, 0.202, 
  0., 0.019, "", "", "", "", "", "", "", "", "", "", "", "", "", "", "", "", 
  "", "", "", "", "", "", "", "", "", "", "", 87.96, 1.4862927*^7, 42.729, 
  19.6, 2.822, 1.882, 1899.775, 21.4, 307.846, 1.82, 1.6, 30.7, 36.791, 1.7, 
  61.49, 0.571}, {"ZWE", "Africa", "Zimbabwe", "2020-04-11", 14., 1., 0.714, 
  3., 0., 0.286, 0.942, 0.067, 0.048, 0.202, 0., 0.019, "", "", "", "", "", 
  "", "", "", "", "", "", "", "", "", "", "", "", "", "", "", "", "", "", "", 
  "", "", "", 87.96, 1.4862927*^7, 42.729, 19.6, 2.822, 1.882, 1899.775, 
  21.4, 307.846, 1.82, 1.6, 30.7, 36.791, 1.7, 61.49, 0.571}, 
 {"ZWE", "Africa", "Zimbabwe", "2020-04-12", 14., 0., 0.714, 3., 0., 0.286, 
  0.942, 0., 0.048, 0.202, 0., 0.019, "", "", "", "", "", "", "", "", "", "", 
  "", "", "", "", "", "", "", "", "", "", "", "", "", "", "", "", "", 87.96, 
  1.4862927*^7, 42.729, 19.6, 2.822, 1.882, 1899.775, 21.4, 307.846, 1.82, 
  1.6, 30.7, 36.791, 1.7, 61.49, 0.571}, {"ZWE", "Africa", "Zimbabwe", 
  "2020-04-13", 17., 3., 1., 3., 0., 0.286, 1.144, 0.202, 0.067, 0.202, 0., 
  0.019, "", "", "", "", "", "", "", "", "", "", "", "", "", "", "", "", "", 
  "", "", "", "", "", "", "", "", "", "", 87.96, 1.4862927*^7, 42.729, 19.6, 
  2.822, 1.882, 1899.775, 21.4, 307.846, 1.82, 1.6, 30.7, 36.791, 1.7, 61.49, 
  0.571}, {"ZWE", "Africa", "Zimbabwe", "2020-04-14", 17., 0., 0.857, 3., 0., 
  0.143, 1.144, 0., 0.058, 0.202, 0., 0.01, "", "", "", "", "", "", "", "", 
  "", "", "", "", "", "", "", "", "", "", "", "", "", "", "", "", "", "", "", 
  87.96, 1.4862927*^7, 42.729, 19.6, 2.822, 1.882, 1899.775, 21.4, 307.846, 
  1.82, 1.6, 30.7, 36.791, 1.7, 61.49, 0.571}, 
 {"ZWE", "Africa", "Zimbabwe", "2020-04-15", 23., 6., 1.714, 3., 0., 0., 
  1.547, 0.404, 0.115, 0.202, 0., 0., "", "", "", "", "", "", "", "", "", "", 
  "", "", "", "", "", "", "", "", "", "", "", "", "", "", "", "", "", 87.96, 
  1.4862927*^7, 42.729, 19.6, 2.822, 1.882, 1899.775, 21.4, 307.846, 1.82, 
  1.6, 30.7, 36.791, 1.7, 61.49, 0.571}, {"ZWE", "Africa", "Zimbabwe", 
  "2020-04-16", 23., 0., 1.714, 3., 0., 0., 1.547, 0., 0.115, 0.202, 0., 0., 
  "", "", "", "", "", "", "", "", "", "", "", "", "", "", "", "", "", "", "", 
  "", "", "", "", "", "", "", "", 87.96, 1.4862927*^7, 42.729, 19.6, 2.822, 
  1.882, 1899.775, 21.4, 307.846, 1.82, 1.6, 30.7, 36.791, 1.7, 61.49, 
  0.571}, {"ZWE", "Africa", "Zimbabwe", "2020-04-17", 24., 1., 1.571, 3., 0., 
  0., 1.615, 0.067, 0.106, 0.202, 0., 0., "", "", "", "", "", "", "", "", "", 
  "", "", "", "", "", "", "", "", "", "", "", "", "", "", "", "", "", "", 
  87.96, 1.4862927*^7, 42.729, 19.6, 2.822, 1.882, 1899.775, 21.4, 307.846, 
  1.82, 1.6, 30.7, 36.791, 1.7, 61.49, 0.571}, 
 {"ZWE", "Africa", "Zimbabwe", "2020-04-18", 25., 1., 1.571, 3., 0., 0., 
  1.682, 0.067, 0.106, 0.202, 0., 0., "", "", "", "", "", "", "", "", "", "", 
  "", "", "", "", "", "", "", "", "", "", "", "", "", "", "", "", "", 87.96, 
  1.4862927*^7, 42.729, 19.6, 2.822, 1.882, 1899.775, 21.4, 307.846, 1.82, 
  1.6, 30.7, 36.791, 1.7, 61.49, 0.571}, {"ZWE", "Africa", "Zimbabwe", 
  "2020-04-19", 25., 0., 1.571, 3., 0., 0., 1.682, 0., 0.106, 0.202, 0., 0., 
  "", "", "", "", "", "", "", "", "", "", "", "", "", "", "", "", "", "", "", 
  "", "", "", "", "", "", "", "", 87.96, 1.4862927*^7, 42.729, 19.6, 2.822, 
  1.882, 1899.775, 21.4, 307.846, 1.82, 1.6, 30.7, 36.791, 1.7, 61.49, 
  0.571}, {"ZWE", "Africa", "Zimbabwe", "2020-04-20", 25., 0., 1.143, 3., 0., 
  0., 1.682, 0., 0.077, 0.202, 0., 0., "", "", "", "", "", "", "", "", "", 
  "", "", "", "", "", "", "", "", "", "", "", "", "", "", "", "", "", "", 
  87.96, 1.4862927*^7, 42.729, 19.6, 2.822, 1.882, 1899.775, 21.4, 307.846, 
  1.82, 1.6, 30.7, 36.791, 1.7, 61.49, 0.571}, 
 {"ZWE", "Africa", "Zimbabwe", "2020-04-21", 28., 3., 1.571, 3., 0., 0., 
  1.884, 0.202, 0.106, 0.202, 0., 0., "", "", "", "", "", "", "", "", "", "", 
  "", "", "", "", "", "", "", "", "", "", "", "", "", "", "", "", "", 87.96, 
  1.4862927*^7, 42.729, 19.6, 2.822, 1.882, 1899.775, 21.4, 307.846, 1.82, 
  1.6, 30.7, 36.791, 1.7, 61.49, 0.571}, {"ZWE", "Africa", "Zimbabwe", 
  "2020-04-22", 28., 0., 0.714, 4., 1., 0.143, 1.884, 0., 0.048, 0.269, 
  0.067, 0.01, "", "", "", "", "", "", "", "", "", "", "", "", "", "", "", 
  "", "", "", "", "", "", "", "", "", "", "", "", 87.96, 1.4862927*^7, 
  42.729, 19.6, 2.822, 1.882, 1899.775, 21.4, 307.846, 1.82, 1.6, 30.7, 
  36.791, 1.7, 61.49, 0.571}, {"ZWE", "Africa", "Zimbabwe", "2020-04-23", 
  28., 0., 0.714, 4., 0., 0.143, 1.884, 0., 0.048, 0.269, 0., 0.01, "", "", 
  "", "", "", "", "", "", "", "", "", "", "", "", "", "", "", "", "", "", "", 
  "", "", "", "", "", "", 87.96, 1.4862927*^7, 42.729, 19.6, 2.822, 1.882, 
  1899.775, 21.4, 307.846, 1.82, 1.6, 30.7, 36.791, 1.7, 61.49, 0.571}, 
 {"ZWE", "Africa", "Zimbabwe", "2020-04-24", 29., 1., 0.714, 4., 0., 0.143, 
  1.951, 0.067, 0.048, 0.269, 0., 0.01, "", "", "", "", "", "", "", "", "", 
  "", "", "", "", "", "", "", "", "", "", "", "", "", "", "", "", "", "", 
  87.96, 1.4862927*^7, 42.729, 19.6, 2.822, 1.882, 1899.775, 21.4, 307.846, 
  1.82, 1.6, 30.7, 36.791, 1.7, 61.49, 0.571}, 
 {"ZWE", "Africa", "Zimbabwe", "2020-04-25", 31., 2., 0.857, 4., 0., 0.143, 
  2.086, 0.135, 0.058, 0.269, 0., 0.01, "", "", "", "", "", "", "", "", "", 
  "", "", "", "", "", "", "", "", "", "", "", "", "", "", "", "", "", "", 
  87.96, 1.4862927*^7, 42.729, 19.6, 2.822, 1.882, 1899.775, 21.4, 307.846, 
  1.82, 1.6, 30.7, 36.791, 1.7, 61.49, 0.571}, 
 {"ZWE", "Africa", "Zimbabwe", "2020-04-26", 31., 0., 0.857, 4., 0., 0.143, 
  2.086, 0., 0.058, 0.269, 0., 0.01, "", "", "", "", "", "", "", "", "", "", 
  "", "", "", "", "", "", "", "", "", "", "", "", "", "", "", "", "", 87.96, 
  1.4862927*^7, 42.729, 19.6, 2.822, 1.882, 1899.775, 21.4, 307.846, 1.82, 
  1.6, 30.7, 36.791, 1.7, 61.49, 0.571}, {"ZWE", "Africa", "Zimbabwe", 
  "2020-04-27", 32., 1., 1., 4., 0., 0.143, 2.153, 0.067, 0.067, 0.269, 0., 
  0.01, "", "", "", "", "", "", "", "", "", "", "", "", "", "", "", "", "", 
  "", "", "", "", "", "", "", "", "", "", 87.96, 1.4862927*^7, 42.729, 19.6, 
  2.822, 1.882, 1899.775, 21.4, 307.846, 1.82, 1.6, 30.7, 36.791, 1.7, 61.49, 
  0.571}, {"ZWE", "Africa", "Zimbabwe", "2020-04-28", 32., 0., 0.571, 4., 0., 
  0.143, 2.153, 0., 0.038, 0.269, 0., 0.01, "", "", "", "", "", "", "", "", 
  "", "", "", "", "", "", "", "", "", "", "", "", "", "", "", "", "", "", "", 
  87.96, 1.4862927*^7, 42.729, 19.6, 2.822, 1.882, 1899.775, 21.4, 307.846, 
  1.82, 1.6, 30.7, 36.791, 1.7, 61.49, 0.571}, 
 {"ZWE", "Africa", "Zimbabwe", "2020-04-29", 32., 0., 0.571, 4., 0., 0., 
  2.153, 0., 0.038, 0.269, 0., 0., "", "", "", "", "", "", "", "", "", "", 
  "", "", "", "", "", "", "", "", "", "", "", "", "", "", "", "", "", 87.96, 
  1.4862927*^7, 42.729, 19.6, 2.822, 1.882, 1899.775, 21.4, 307.846, 1.82, 
  1.6, 30.7, 36.791, 1.7, 61.49, 0.571}, {"ZWE", "Africa", "Zimbabwe", 
  "2020-04-30", 40., 8., 1.714, 4., 0., 0., 2.691, 0.538, 0.115, 0.269, 0., 
  0., "", "", "", "", "", "", "", "", "", "", "", "", "", "", "", "", "", "", 
  "", "", "", "", "", "", "", "", "", 87.96, 1.4862927*^7, 42.729, 19.6, 
  2.822, 1.882, 1899.775, 21.4, 307.846, 1.82, 1.6, 30.7, 36.791, 1.7, 61.49, 
  0.571}, {"ZWE", "Africa", "Zimbabwe", "2020-05-01", 40., 0., 1.571, 4., 0., 
  0., 2.691, 0., 0.106, 0.269, 0., 0., "", "", "", "", "", "", "", "", "", 
  "", "", "", "", "", "", "", "", "", "", "", "", "", "", "", "", "", "", 
  87.96, 1.4862927*^7, 42.729, 19.6, 2.822, 1.882, 1899.775, 21.4, 307.846, 
  1.82, 1.6, 30.7, 36.791, 1.7, 61.49, 0.571}, 
 {"ZWE", "Africa", "Zimbabwe", "2020-05-02", 34., -6., 0.429, 4., 0., 0., 
  2.288, -0.404, 0.029, 0.269, 0., 0., "", "", "", "", "", "", "", "", "", 
  "", "", "", "", "", "", "", "", "", "", "", "", "", "", "", "", "", "", 
  87.96, 1.4862927*^7, 42.729, 19.6, 2.822, 1.882, 1899.775, 21.4, 307.846, 
  1.82, 1.6, 30.7, 36.791, 1.7, 61.49, 0.571}, 
 {"ZWE", "Africa", "Zimbabwe", "2020-05-03", 34., 0., 0.429, 4., 0., 0., 
  2.288, 0., 0.029, 0.269, 0., 0., "", "", "", "", "", "", "", "", "", "", 
  "", "", "", "", "", "", "", "", "", "", "", "", "", "", "", "", "", 87.96, 
  1.4862927*^7, 42.729, 19.6, 2.822, 1.882, 1899.775, 21.4, 307.846, 1.82, 
  1.6, 30.7, 36.791, 1.7, 61.49, 0.571}, {"ZWE", "Africa", "Zimbabwe", 
  "2020-05-04", 34., 0., 0.286, 4., 0., 0., 2.288, 0., 0.019, 0.269, 0., 0., 
  "", "", "", "", "", "", "", "", "", "", "", "", "", "", "", "", "", "", "", 
  "", "", "", "", "", "", "", "", 87.96, 1.4862927*^7, 42.729, 19.6, 2.822, 
  1.882, 1899.775, 21.4, 307.846, 1.82, 1.6, 30.7, 36.791, 1.7, 61.49, 
  0.571}, {"ZWE", "Africa", "Zimbabwe", "2020-05-05", 34., 0., 0.286, 4., 0., 
  0., 2.288, 0., 0.019, 0.269, 0., 0., "", "", "", "", "", "", "", "", "", 
  "", "", "", "", "", "", "", "", "", "", "", "", "", "", "", "", "", "", 
  87.96, 1.4862927*^7, 42.729, 19.6, 2.822, 1.882, 1899.775, 21.4, 307.846, 
  1.82, 1.6, 30.7, 36.791, 1.7, 61.49, 0.571}, 
 {"ZWE", "Africa", "Zimbabwe", "2020-05-06", 34., 0., 0.286, 4., 0., 0., 
  2.288, 0., 0.019, 0.269, 0., 0., "", "", "", "", "", "", "", "", "", "", 
  7808., 0.525, "", "", "", "", "", "tests performed", "", "", "", "", "", 
  "", "", "", "", 87.96, 1.4862927*^7, 42.729, 19.6, 2.822, 1.882, 1899.775, 
  21.4, 307.846, 1.82, 1.6, 30.7, 36.791, 1.7, 61.49, 0.571}, 
 {"ZWE", "Africa", "Zimbabwe", "2020-05-07", 34., 0., -0.857, 4., 0., 0., 
  2.288, 0., -0.058, 0.269, 0., 0., "", "", "", "", "", "", "", "", "", 333., 
  8141., 0.548, 0.022, "", "", "", "", "tests performed", "", "", "", "", "", 
  "", "", "", "", 87.96, 1.4862927*^7, 42.729, 19.6, 2.822, 1.882, 1899.775, 
  21.4, 307.846, 1.82, 1.6, 30.7, 36.791, 1.7, 61.49, 0.571}, 
 {"ZWE", "Africa", "Zimbabwe", "2020-05-08", 34., 0., -0.857, 4., 0., 0., 
  2.288, 0., -0.058, 0.269, 0., 0., "", "", "", "", "", "", "", "", "", 600., 
  8741., 0.588, 0.04, "", "", "", "", "tests performed", "", "", "", "", "", 
  "", "", "", "", 87.96, 1.4862927*^7, 42.729, 19.6, 2.822, 1.882, 1899.775, 
  21.4, 307.846, 1.82, 1.6, 30.7, 36.791, 1.7, 61.49, 0.571}, 
 {"ZWE", "Africa", "Zimbabwe", "2020-05-09", 35., 1., 0.143, 4., 0., 0., 
  2.355, 0.067, 0.01, 0.269, 0., 0., "", "", "", "", "", "", "", "", "", 
  852., 9593., 0.645, 0.057, "", "", "", "", "tests performed", "", "", "", 
  "", "", "", "", "", "", 87.96, 1.4862927*^7, 42.729, 19.6, 2.822, 1.882, 
  1899.775, 21.4, 307.846, 1.82, 1.6, 30.7, 36.791, 1.7, 61.49, 0.571}, 
 {"ZWE", "Africa", "Zimbabwe", "2020-05-10", 36., 1., 0.286, 4., 0., 0., 
  2.422, 0.067, 0.019, 0.269, 0., 0., "", "", "", "", "", "", "", "", "", 
  279., 9872., 0.664, 0.019, "", "", "", "", "tests performed", "", "", "", 
  "", "", "", "", "", "", 87.96, 1.4862927*^7, 42.729, 19.6, 2.822, 1.882, 
  1899.775, 21.4, 307.846, 1.82, 1.6, 30.7, 36.791, 1.7, 61.49, 0.571}, 
 {"ZWE", "Africa", "Zimbabwe", "2020-05-11", 36., 0., 0.286, 4., 0., 0., 
  2.422, 0., 0.019, 0.269, 0., 0., "", "", "", "", "", "", "", "", "", 726., 
  10598., 0.713, 0.049, "", "", "", "", "tests performed", "", "", "", "", 
  "", "", "", "", "", 87.96, 1.4862927*^7, 42.729, 19.6, 2.822, 1.882, 
  1899.775, 21.4, 307.846, 1.82, 1.6, 30.7, 36.791, 1.7, 61.49, 0.571}, 
 {"ZWE", "Africa", "Zimbabwe", "2020-05-12", 36., 0., 0.286, 4., 0., 0., 
  2.422, 0., 0.019, 0.269, 0., 0., "", "", "", "", "", "", "", "", "", 460., 
  11058., 0.744, 0.031, "", "", "", "", "tests performed", "", "", "", "", 
  "", "", "", "", "", 87.96, 1.4862927*^7, 42.729, 19.6, 2.822, 1.882, 
  1899.775, 21.4, 307.846, 1.82, 1.6, 30.7, 36.791, 1.7, 61.49, 0.571}, 
 {"ZWE", "Africa", "Zimbabwe", "2020-05-13", 37., 1., 0.429, 4., 0., 0., 
  2.489, 0.067, 0.029, 0.269, 0., 0., "", "", "", "", "", "", "", "", "", 
  133., 11191., 0.753, 0.009, 483., 0.032, 0.001, 1125.9, "tests performed", 
  "", "", "", "", "", "", "", "", "", 87.96, 1.4862927*^7, 42.729, 19.6, 
  2.822, 1.882, 1899.775, 21.4, 307.846, 1.82, 1.6, 30.7, 36.791, 1.7, 61.49, 
  0.571}, {"ZWE", "Africa", "Zimbabwe", "2020-05-14", 37., 0., 0.429, 4., 0., 
  0., 2.489, 0., 0.029, 0.269, 0., 0., "", "", "", "", "", "", "", "", "", 
  "", "", "", "", 451., 0.03, 0.001, 1051.3, "tests performed", "", "", "", 
  "", "", "", "", "", "", 87.96, 1.4862927*^7, 42.729, 19.6, 2.822, 1.882, 
  1899.775, 21.4, 307.846, 1.82, 1.6, 30.7, 36.791, 1.7, 61.49, 0.571}, 
 {"ZWE", "Africa", "Zimbabwe", "2020-05-15", 42., 5., 1.143, 4., 0., 0., 
  2.826, 0.336, 0.077, 0.269, 0., 0., "", "", "", "", "", "", "", "", "", "", 
  11401., 0.767, "", 380., 0.026, 0.003, 332.5, "tests performed", "", "", 
  "", "", "", "", "", "", "", 87.96, 1.4862927*^7, 42.729, 19.6, 2.822, 
  1.882, 1899.775, 21.4, 307.846, 1.82, 1.6, 30.7, 36.791, 1.7, 61.49, 
  0.571}, {"ZWE", "Africa", "Zimbabwe", "2020-05-16", 42., 0., 1., 4., 0., 
  0., 2.826, 0., 0.067, 0.269, 0., 0., "", "", "", "", "", "", "", "", "", 
  874., 12275., 0.826, 0.059, 383., 0.026, 0.003, 383., "tests performed", 
  "", "", "", "", "", "", "", "", "", 87.96, 1.4862927*^7, 42.729, 19.6, 
  2.822, 1.882, 1899.775, 21.4, 307.846, 1.82, 1.6, 30.7, 36.791, 1.7, 61.49, 
  0.571}, {"ZWE", "Africa", "Zimbabwe", "2020-05-17", 44., 2., 1.143, 4., 0., 
  0., 2.96, 0.135, 0.077, 0.269, 0., 0., "", "", "", "", "", "", "", "", "", 
  289., 12564., 0.845, 0.019, 385., 0.026, 0.003, 336.8, "tests performed", 
  "", "", "", "", "", "", "", "", "", 87.96, 1.4862927*^7, 42.729, 19.6, 
  2.822, 1.882, 1899.775, 21.4, 307.846, 1.82, 1.6, 30.7, 36.791, 1.7, 61.49, 
  0.571}, {"ZWE", "Africa", "Zimbabwe", "2020-05-18", 46., 2., 1.429, 4., 0., 
  0., 3.095, 0.135, 0.096, 0.269, 0., 0., "", "", "", "", "", "", "", "", "", 
  540., 13104., 0.882, 0.036, 358., 0.024, 0.004, 250.5, "tests performed", 
  "", "", "", "", "", "", "", "", "", 87.96, 1.4862927*^7, 42.729, 19.6, 
  2.822, 1.882, 1899.775, 21.4, 307.846, 1.82, 1.6, 30.7, 36.791, 1.7, 61.49, 
  0.571}, {"ZWE", "Africa", "Zimbabwe", "2020-05-19", 46., 0., 1.429, 4., 0., 
  0., 3.095, 0., 0.096, 0.269, 0., 0., "", "", "", "", "", "", "", "", "", 
  1071., 14175., 0.954, 0.072, 445., 0.03, 0.003, 311.4, "tests performed", 
  "", "", "", "", "", "", "", "", "", 87.96, 1.4862927*^7, 42.729, 19.6, 
  2.822, 1.882, 1899.775, 21.4, 307.846, 1.82, 1.6, 30.7, 36.791, 1.7, 61.49, 
  0.571}, {"ZWE", "Africa", "Zimbabwe", "2020-05-20", 48., 2., 1.571, 4., 0., 
  0., 3.23, 0.135, 0.106, 0.269, 0., 0., "", "", "", "", "", "", "", "", "", 
  443., 14618., 0.984, 0.03, 490., 0.033, 0.003, 311.9, "tests performed", 
  "", "", "", "", "", "", "", "", "", 87.96, 1.4862927*^7, 42.729, 19.6, 
  2.822, 1.882, 1899.775, 21.4, 307.846, 1.82, 1.6, 30.7, 36.791, 1.7, 61.49, 
  0.571}, {"ZWE", "Africa", "Zimbabwe", "2020-05-21", 51., 3., 2., 4., 0., 
  0., 3.431, 0.202, 0.135, 0.269, 0., 0., "", "", "", "", "", "", "", "", "", 
  466., 15084., 1.015, 0.031, 541., 0.036, 0.004, 270.5, "tests performed", 
  "", "", "", "", "", "", "", "", "", 87.96, 1.4862927*^7, 42.729, 19.6, 
  2.822, 1.882, 1899.775, 21.4, 307.846, 1.82, 1.6, 30.7, 36.791, 1.7, 61.49, 
  0.571}, {"ZWE", "Africa", "Zimbabwe", "2020-05-22", 51., 0., 1.286, 4., 0., 
  0., 3.431, 0., 0.087, 0.269, 0., 0., "", "", "", "", "", "", "", "", "", 
  110., 15194., 1.022, 0.007, 542., 0.036, 0.002, 421.5, "tests performed", 
  "", "", "", "", "", "", "", "", "", 87.96, 1.4862927*^7, 42.729, 19.6, 
  2.822, 1.882, 1899.775, 21.4, 307.846, 1.82, 1.6, 30.7, 36.791, 1.7, 61.49, 
  0.571}, {"ZWE", "Africa", "Zimbabwe", "2020-05-23", 56., 5., 2., 4., 0., 
  0., 3.768, 0.336, 0.135, 0.269, 0., 0., "", "", "", "", "", "", "", "", "", 
  142., 15336., 1.032, 0.01, 437., 0.029, 0.005, 218.5, "tests performed", 
  "", "", "", "", "", "", "", "", "", 87.96, 1.4862927*^7, 42.729, 19.6, 
  2.822, 1.882, 1899.775, 21.4, 307.846, 1.82, 1.6, 30.7, 36.791, 1.7, 61.49, 
  0.571}, {"ZWE", "Africa", "Zimbabwe", "2020-05-24", 56., 0., 1.714, 4., 0., 
  0., 3.768, 0., 0.115, 0.269, 0., 0., "", "", "", "", "", "", "", "", "", 
  219., 15555., 1.047, 0.015, 427., 0.029, 0.004, 249.1, "tests performed", 
  "", "", "", "", "", "", "", "", "", 87.96, 1.4862927*^7, 42.729, 19.6, 
  2.822, 1.882, 1899.775, 21.4, 307.846, 1.82, 1.6, 30.7, 36.791, 1.7, 61.49, 
  0.571}, {"ZWE", "Africa", "Zimbabwe", "2020-05-25", 56., 0., 1.429, 4., 0., 
  0., 3.768, 0., 0.096, 0.269, 0., 0., "", "", "", "", "", "", "", "", "", 
  210., 15765., 1.061, 0.014, 380., 0.026, 0.004, 265.9, "tests performed", 
  "", "", "", "", "", "", "", "", "", 87.96, 1.4862927*^7, 42.729, 19.6, 
  2.822, 1.882, 1899.775, 21.4, 307.846, 1.82, 1.6, 30.7, 36.791, 1.7, 61.49, 
  0.571}, {"ZWE", "Africa", "Zimbabwe", "2020-05-26", 56., 0., 1.429, 4., 0., 
  0., 3.768, 0., 0.096, 0.269, 0., 0., "", "", "", "", "", "", "", "", "", 
  "", "", "", "", 262., 0.018, 0.005, 183.3, "tests performed", "", "", "", 
  "", "", "", "", "", "", 87.96, 1.4862927*^7, 42.729, 19.6, 2.822, 1.882, 
  1899.775, 21.4, 307.846, 1.82, 1.6, 30.7, 36.791, 1.7, 61.49, 0.571}, 
 {"ZWE", "Africa", "Zimbabwe", "2020-05-27", 132., 76., 12., 4., 0., 0., 
  8.881, 5.113, 0.807, 0.269, 0., 0., "", "", "", "", "", "", "", "", "", "", 
  16254., 1.094, "", 234., 0.016, 0.051, 19.5, "tests performed", "", "", "", 
  "", "", "", "", "", "", 87.96, 1.4862927*^7, 42.729, 19.6, 2.822, 1.882, 
  1899.775, 21.4, 307.846, 1.82, 1.6, 30.7, 36.791, 1.7, 61.49, 0.571}, 
 {"ZWE", "Africa", "Zimbabwe", "2020-05-28", 149., 17., 14., 4., 0., 0., 
  10.025, 1.144, 0.942, 0.269, 0., 0., 1.04, "", "", "", "", "", "", "", "", 
  186., 16440., 1.106, 0.013, 194., 0.013, 0.072, 13.9, "tests performed", 
  "", "", "", "", "", "", "", "", "", 87.96, 1.4862927*^7, 42.729, 19.6, 
  2.822, 1.882, 1899.775, 21.4, 307.846, 1.82, 1.6, 30.7, 36.791, 1.7, 61.49, 
  0.571}, {"ZWE", "Africa", "Zimbabwe", "2020-05-29", 149., 0., 14., 4., 0., 
  0., 10.025, 0., 0.942, 0.269, 0., 0., 1.03, "", "", "", "", "", "", "", "", 
  420., 16860., 1.134, 0.028, 238., 0.016, 0.059, 17., "tests performed", "", 
  "", "", "", "", "", "", "", "", 87.96, 1.4862927*^7, 42.729, 19.6, 2.822, 
  1.882, 1899.775, 21.4, 307.846, 1.82, 1.6, 30.7, 36.791, 1.7, 61.49, 
  0.571}, {"ZWE", "Africa", "Zimbabwe", "2020-05-30", 174., 25., 16.857, 4., 
  0., 0., 11.707, 1.682, 1.134, 0.269, 0., 0., 1.03, "", "", "", "", "", "", 
  "", "", 666., 17526., 1.179, 0.045, 313., 0.021, 0.054, 18.6, 
  "tests performed", "", "", "", "", "", "", "", "", "", 87.96, 1.4862927*^7, 
  42.729, 19.6, 2.822, 1.882, 1899.775, 21.4, 307.846, 1.82, 1.6, 30.7, 
  36.791, 1.7, 61.49, 0.571}, {"ZWE", "Africa", "Zimbabwe", "2020-05-31", 
  178., 4., 17.429, 4., 0., 0., 11.976, 0.269, 1.173, 0.269, 0., 0., 1.03, 
  "", "", "", "", "", "", "", "", 546., 18072., 1.216, 0.037, 360., 0.024, 
  0.048, 20.7, "tests performed", "", "", "", "", "", "", "", "", "", 87.96, 
  1.4862927*^7, 42.729, 19.6, 2.822, 1.882, 1899.775, 21.4, 307.846, 1.82, 
  1.6, 30.7, 36.791, 1.7, 61.49, 0.571}, {"ZWE", "Africa", "Zimbabwe", 
  "2020-06-01", 203., 25., 21., 4., 0., 0., 13.658, 1.682, 1.413, 0.269, 0., 
  0., 1.03, "", "", "", "", "", "", "", "", 637., 18709., 1.259, 0.043, 421., 
  0.028, 0.05, 20., "tests performed", "", "", "", "", "", "", "", "", "", 
  87.96, 1.4862927*^7, 42.729, 19.6, 2.822, 1.882, 1899.775, 21.4, 307.846, 
  1.82, 1.6, 30.7, 36.791, 1.7, 61.49, 0.571}, 
 {"ZWE", "Africa", "Zimbabwe", "2020-06-02", 206., 3., 21.429, 4., 0., 0., 
  13.86, 0.202, 1.442, 0.269, 0., 0., 1.02, "", "", "", "", "", "", "", "", 
  581., 19290., 1.298, 0.039, 469., 0.032, 0.046, 21.9, "tests performed", 
  "", "", "", "", "", "", "", "", "", 87.96, 1.4862927*^7, 42.729, 19.6, 
  2.822, 1.882, 1899.775, 21.4, 307.846, 1.82, 1.6, 30.7, 36.791, 1.7, 61.49, 
  0.571}, {"ZWE", "Africa", "Zimbabwe", "2020-06-03", 222., 16., 12.857, 4., 
  0., 0., 14.936, 1.077, 0.865, 0.269, 0., 0., 1.03, "", "", "", "", "", "", 
  "", "", 722., 20012., 1.346, 0.049, 537., 0.036, 0.024, 41.8, 
  "tests performed", "", "", "", "", "", "", "", "", "", 87.96, 1.4862927*^7, 
  42.729, 19.6, 2.822, 1.882, 1899.775, 21.4, 307.846, 1.82, 1.6, 30.7, 
  36.791, 1.7, 61.49, 0.571}, {"ZWE", "Africa", "Zimbabwe", "2020-06-04", 
  237., 15., 12.571, 4., 0., 0., 15.946, 1.009, 0.846, 0.269, 0., 0., 1.03, 
  "", "", "", "", "", "", "", "", 390., 20402., 1.373, 0.026, 566., 0.038, 
  0.022, 45., "tests performed", "", "", "", "", "", "", "", "", "", 87.96, 
  1.4862927*^7, 42.729, 19.6, 2.822, 1.882, 1899.775, 21.4, 307.846, 1.82, 
  1.6, 30.7, 36.791, 1.7, 61.49, 0.571}, {"ZWE", "Africa", "Zimbabwe", 
  "2020-06-05", 265., 28., 16.571, 4., 0., 0., 17.83, 1.884, 1.115, 0.269, 
  0., 0., 1.04, "", "", "", "", "", "", "", "", 598., 21000., 1.413, 0.04, 
  591., 0.04, 0.028, 35.7, "tests performed", "", "", "", "", "", "", "", "", 
  "", 70.37, 1.4862927*^7, 42.729, 19.6, 2.822, 1.882, 1899.775, 21.4, 
  307.846, 1.82, 1.6, 30.7, 36.791, 1.7, 61.49, 0.571}, 
 {"ZWE", "Africa", "Zimbabwe", "2020-06-06", 279., 14., 15., 4., 0., 0., 
  18.772, 0.942, 1.009, 0.269, 0., 0., 1.04, "", "", "", "", "", "", "", "", 
  354., 21354., 1.437, 0.024, 547., 0.037, 0.027, 36.5, "tests performed", 
  "", "", "", "", "", "", "", "", "", 70.37, 1.4862927*^7, 42.729, 19.6, 
  2.822, 1.882, 1899.775, 21.4, 307.846, 1.82, 1.6, 30.7, 36.791, 1.7, 61.49, 
  0.571}, {"ZWE", "Africa", "Zimbabwe", "2020-06-07", 282., 3., 14.857, 4., 
  0., 0., 18.973, 0.202, 1., 0.269, 0., 0., 1.04, "", "", "", "", "", "", "", 
  "", 153., 21507., 1.447, 0.01, 491., 0.033, 0.03, 33., "tests performed", 
  "", "", "", "", "", "", "", "", "", 70.37, 1.4862927*^7, 42.729, 19.6, 
  2.822, 1.882, 1899.775, 21.4, 307.846, 1.82, 1.6, 30.7, 36.791, 1.7, 61.49, 
  0.571}, {"ZWE", "Africa", "Zimbabwe", "2020-06-08", 287., 5., 12., 4., 0., 
  0., 19.31, 0.336, 0.807, 0.269, 0., 0., 1.04, "", "", "", "", "", "", "", 
  "", 394., 21901., 1.474, 0.027, 456., 0.031, 0.026, 38., "tests performed", 
  "", "", "", "", "", "", "", "", "", 70.37, 1.4862927*^7, 42.729, 19.6, 
  2.822, 1.882, 1899.775, 21.4, 307.846, 1.82, 1.6, 30.7, 36.791, 1.7, 61.49, 
  0.571}, {"ZWE", "Africa", "Zimbabwe", "2020-06-09", 314., 27., 15.429, 4., 
  0., 0., 21.126, 1.817, 1.038, 0.269, 0., 0., 1.06, "", "", "", "", "", "", 
  "", "", 352., 22253., 1.497, 0.024, 423., 0.028, 0.036, 27.4, 
  "tests performed", "", "", "", "", "", "", "", "", "", 70.37, 1.4862927*^7, 
  42.729, 19.6, 2.822, 1.882, 1899.775, 21.4, 307.846, 1.82, 1.6, 30.7, 
  36.791, 1.7, 61.49, 0.571}, {"ZWE", "Africa", "Zimbabwe", "2020-06-10", 
  320., 6., 14., 4., 0., 0., 21.53, 0.404, 0.942, 0.269, 0., 0., 1.06, "", 
  "", "", "", "", "", "", "", 552., 22805., 1.534, 0.037, 399., 0.027, 0.035, 
  28.5, "tests performed", "", "", "", "", "", "", "", "", "", 70.37, 
  1.4862927*^7, 42.729, 19.6, 2.822, 1.882, 1899.775, 21.4, 307.846, 1.82, 
  1.6, 30.7, 36.791, 1.7, 61.49, 0.571}, {"ZWE", "Africa", "Zimbabwe", 
  "2020-06-11", 332., 12., 13.571, 4., 0., 0., 22.337, 0.807, 0.913, 0.269, 
  0., 0., 1.06, "", "", "", "", "", "", "", "", 267., 23072., 1.552, 0.018, 
  381., 0.026, 0.036, 28.1, "tests performed", "", "", "", "", "", "", "", 
  "", "", 70.37, 1.4862927*^7, 42.729, 19.6, 2.822, 1.882, 1899.775, 21.4, 
  307.846, 1.82, 1.6, 30.7, 36.791, 1.7, 61.49, 0.571}, 
 {"ZWE", "Africa", "Zimbabwe", "2020-06-12", 343., 11., 11.143, 4., 0., 0., 
  23.078, 0.74, 0.75, 0.269, 0., 0., 1.08, "", "", "", "", "", "", "", "", 
  465., 23537., 1.584, 0.031, 362., 0.024, 0.031, 32.5, "tests performed", 
  "", "", "", "", "", "", "", "", "", 70.37, 1.4862927*^7, 42.729, 19.6, 
  2.822, 1.882, 1899.775, 21.4, 307.846, 1.82, 1.6, 30.7, 36.791, 1.7, 61.49, 
  0.571}, {"ZWE", "Africa", "Zimbabwe", "2020-06-13", 356., 13., 11., 4., 0., 
  0., 23.952, 0.875, 0.74, 0.269, 0., 0., 1.1, "", "", "", "", "", "", "", 
  "", 473., 24010., 1.615, 0.032, 379., 0.025, 0.029, 34.5, 
  "tests performed", "", "", "", "", "", "", "", "", "", 70.37, 1.4862927*^7, 
  42.729, 19.6, 2.822, 1.882, 1899.775, 21.4, 307.846, 1.82, 1.6, 30.7, 
  36.791, 1.7, 61.49, 0.571}, {"ZWE", "Africa", "Zimbabwe", "2020-06-14", 
  383., 27., 14.429, 4., 0., 0., 25.769, 1.817, 0.971, 0.269, 0., 0., 1.12, 
  "", "", "", "", "", "", "", "", 96., 24106., 1.622, 0.006, 371., 0.025, 
  0.039, 25.7, "tests performed", "", "", "", "", "", "", "", "", "", 70.37, 
  1.4862927*^7, 42.729, 19.6, 2.822, 1.882, 1899.775, 21.4, 307.846, 1.82, 
  1.6, 30.7, 36.791, 1.7, 61.49, 0.571}, {"ZWE", "Africa", "Zimbabwe", 
  "2020-06-15", 387., 4., 14.286, 4., 0., 0., 26.038, 0.269, 0.961, 0.269, 
  0., 0., 1.12, "", "", "", "", "", "", "", "", 507., 24613., 1.656, 0.034, 
  387., 0.026, 0.037, 27.1, "tests performed", "", "", "", "", "", "", "", 
  "", "", 70.37, 1.4862927*^7, 42.729, 19.6, 2.822, 1.882, 1899.775, 21.4, 
  307.846, 1.82, 1.6, 30.7, 36.791, 1.7, 61.49, 0.571}, 
 {"ZWE", "Africa", "Zimbabwe", "2020-06-16", 391., 4., 11., 4., 0., 0., 
  26.307, 0.269, 0.74, 0.269, 0., 0., 1.13, "", "", "", "", "", "", "", "", 
  251., 24864., 1.673, 0.017, 373., 0.025, 0.029, 33.9, "tests performed", 
  "", "", "", "", "", "", "", "", "", 70.37, 1.4862927*^7, 42.729, 19.6, 
  2.822, 1.882, 1899.775, 21.4, 307.846, 1.82, 1.6, 30.7, 36.791, 1.7, 61.49, 
  0.571}, {"ZWE", "Africa", "Zimbabwe", "2020-06-17", 401., 10., 11.571, 4., 
  0., 0., 26.98, 0.673, 0.779, 0.269, 0., 0., 1.16, "", "", "", "", "", "", 
  "", "", 427., 25291., 1.702, 0.029, 355., 0.024, 0.033, 30.7, 
  "tests performed", "", "", "", "", "", "", "", "", "", 70.37, 1.4862927*^7, 
  42.729, 19.6, 2.822, 1.882, 1899.775, 21.4, 307.846, 1.82, 1.6, 30.7, 
  36.791, 1.7, 61.49, 0.571}, {"ZWE", "Africa", "Zimbabwe", "2020-06-18", 
  463., 62., 18.714, 4., 0., 0., 31.151, 4.171, 1.259, 0.269, 0., 0., 1.18, 
  "", "", "", "", "", "", "", "", 524., 25815., 1.737, 0.035, 392., 0.026, 
  0.048, 20.9, "tests performed", "", "", "", "", "", "", "", "", "", 70.37, 
  1.4862927*^7, 42.729, 19.6, 2.822, 1.882, 1899.775, 21.4, 307.846, 1.82, 
  1.6, 30.7, 36.791, 1.7, 61.49, 0.571}, {"ZWE", "Africa", "Zimbabwe", 
  "2020-06-19", 479., 16., 19.429, 4., 0., 0., 32.228, 1.077, 1.307, 0.269, 
  0., 0., 1.17, "", "", "", "", "", "", "", "", 302., 26117., 1.757, 0.02, 
  369., 0.025, 0.053, 19., "tests performed", "", "", "", "", "", "", "", "", 
  "", 70.37, 1.4862927*^7, 42.729, 19.6, 2.822, 1.882, 1899.775, 21.4, 
  307.846, 1.82, 1.6, 30.7, 36.791, 1.7, 61.49, 0.571}, 
 {"ZWE", "Africa", "Zimbabwe", "2020-06-20", 479., 0., 17.571, 4., 0., 0., 
  32.228, 0., 1.182, 0.269, 0., 0., 1.16, "", "", "", "", "", "", "", "", 
  334., 26451., 1.78, 0.022, 349., 0.023, 0.05, 19.9, "tests performed", "", 
  "", "", "", "", "", "", "", "", 70.37, 1.4862927*^7, 42.729, 19.6, 2.822, 
  1.882, 1899.775, 21.4, 307.846, 1.82, 1.6, 30.7, 36.791, 1.7, 61.49, 
  0.571}, {"ZWE", "Africa", "Zimbabwe", "2020-06-21", 489., 10., 15.143, 6., 
  2., 0.286, 32.901, 0.673, 1.019, 0.404, 0.135, 0.019, 1.16, "", "", "", "", 
  "", "", "", "", 406., 26857., 1.807, 0.027, 393., 0.026, 0.039, 26., 
  "tests performed", "", "", "", "", "", "", "", "", "", 70.37, 1.4862927*^7, 
  42.729, 19.6, 2.822, 1.882, 1899.775, 21.4, 307.846, 1.82, 1.6, 30.7, 
  36.791, 1.7, 61.49, 0.571}, {"ZWE", "Africa", "Zimbabwe", "2020-06-22", 
  512., 23., 17.857, 6., 0., 0.286, 34.448, 1.547, 1.201, 0.404, 0., 0.019, 
  1.16, "", "", "", "", "", "", "", "", 364., 27221., 1.831, 0.024, 373., 
  0.025, 0.048, 20.9, "tests performed", "", "", "", "", "", "", "", "", "", 
  70.37, 1.4862927*^7, 42.729, 19.6, 2.822, 1.882, 1899.775, 21.4, 307.846, 
  1.82, 1.6, 30.7, 36.791, 1.7, 61.49, 0.571}, 
 {"ZWE", "Africa", "Zimbabwe", "2020-06-23", 525., 13., 19.143, 6., 0., 
  0.286, 35.323, 0.875, 1.288, 0.404, 0., 0.019, 1.16, "", "", "", "", "", 
  "", "", "", 378., 27599., 1.857, 0.025, 391., 0.026, 0.049, 20.4, 
  "tests performed", "", "", "", "", "", "", "", "", "", 70.37, 1.4862927*^7, 
  42.729, 19.6, 2.822, 1.882, 1899.775, 21.4, 307.846, 1.82, 1.6, 30.7, 
  36.791, 1.7, 61.49, 0.571}, {"ZWE", "Africa", "Zimbabwe", "2020-06-24", 
  530., 5., 18.429, 6., 0., 0.286, 35.659, 0.336, 1.24, 0.404, 0., 0.019, 
  1.17, "", "", "", "", "", "", "", "", 654., 28253., 1.901, 0.044, 423., 
  0.028, 0.044, 23., "tests performed", "", "", "", "", "", "", "", "", "", 
  70.37, 1.4862927*^7, 42.729, 19.6, 2.822, 1.882, 1899.775, 21.4, 307.846, 
  1.82, 1.6, 30.7, 36.791, 1.7, 61.49, 0.571}, 
 {"ZWE", "Africa", "Zimbabwe", "2020-06-25", 551., 21., 12.571, 6., 0., 
  0.286, 37.072, 1.413, 0.846, 0.404, 0., 0.019, 1.18, "", "", "", "", "", 
  "", "", "", 435., 28688., 1.93, 0.029, 410., 0.028, 0.031, 32.6, 
  "tests performed", "", "", "", "", "", "", "", "", "", 70.37, 1.4862927*^7, 
  42.729, 19.6, 2.822, 1.882, 1899.775, 21.4, 307.846, 1.82, 1.6, 30.7, 
  36.791, 1.7, 61.49, 0.571}, {"ZWE", "Africa", "Zimbabwe", "2020-06-26", 
  561., 10., 11.714, 6., 0., 0.286, 37.745, 0.673, 0.788, 0.404, 0., 0.019, 
  1.19, "", "", "", "", "", "", "", "", 489., 29177., 1.963, 0.033, 437., 
  0.029, 0.027, 37.3, "tests performed", "", "", "", "", "", "", "", "", "", 
  70.37, 1.4862927*^7, 42.729, 19.6, 2.822, 1.882, 1899.775, 21.4, 307.846, 
  1.82, 1.6, 30.7, 36.791, 1.7, 61.49, 0.571}, 
 {"ZWE", "Africa", "Zimbabwe", "2020-06-27", 567., 6., 12.571, 6., 0., 0.286, 
  38.149, 0.404, 0.846, 0.404, 0., 0.019, 1.21, "", "", "", "", "", "", "", 
  "", 464., 29641., 1.994, 0.031, 456., 0.031, 0.028, 36.3, 
  "tests performed", "", "", "", "", "", "", "", "", "", 70.37, 1.4862927*^7, 
  42.729, 19.6, 2.822, 1.882, 1899.775, 21.4, 307.846, 1.82, 1.6, 30.7, 
  36.791, 1.7, 61.49, 0.571}, {"ZWE", "Africa", "Zimbabwe", "2020-06-28", 
  567., 0., 11.143, 6., 0., 0., 38.149, 0., 0.75, 0.404, 0., 0., 1.24, "", 
  "", "", "", "", "", "", "", 458., 30099., 2.025, 0.031, 463., 0.031, 0.024, 
  41.6, "tests performed", "", "", "", "", "", "", "", "", "", 70.37, 
  1.4862927*^7, 42.729, 19.6, 2.822, 1.882, 1899.775, 21.4, 307.846, 1.82, 
  1.6, 30.7, 36.791, 1.7, 61.49, 0.571}, {"ZWE", "Africa", "Zimbabwe", 
  "2020-06-29", 574., 7., 8.857, 7., 1., 0.143, 38.62, 0.471, 0.596, 0.471, 
  0.067, 0.01, 1.28, "", "", "", "", "", "", "", "", 272., 30371., 2.043, 
  0.018, 450., 0.03, 0.02, 50.8, "tests performed", "", "", "", "", "", "", 
  "", "", "", 70.37, 1.4862927*^7, 42.729, 19.6, 2.822, 1.882, 1899.775, 
  21.4, 307.846, 1.82, 1.6, 30.7, 36.791, 1.7, 61.49, 0.571}, 
 {"ZWE", "Africa", "Zimbabwe", "2020-06-30", 591., 17., 9.429, 7., 0., 0.143, 
  39.763, 1.144, 0.634, 0.471, 0., 0.01, 1.33, "", "", "", "", "", "", "", 
  "", 340., 30711., 2.066, 0.023, 445., 0.03, 0.021, 47.2, "tests performed", 
  "", "", "", "", "", "", "", "", "", 70.37, 1.4862927*^7, 42.729, 19.6, 
  2.822, 1.882, 1899.775, 21.4, 307.846, 1.82, 1.6, 30.7, 36.791, 1.7, 61.49, 
  0.571}, {"ZWE", "Africa", "Zimbabwe", "2020-07-01", 605., 14., 10.714, 7., 
  0., 0.143, 40.705, 0.942, 0.721, 0.471, 0., 0.01, 1.37, "", "", "", "", "", 
  "", "", "", 380., 31091., 2.092, 0.026, 405., 0.027, 0.026, 37.8, 
  "tests performed", "", "", "", "", "", "", "", "", "", 70.37, 1.4862927*^7, 
  42.729, 19.6, 2.822, 1.882, 1899.775, 21.4, 307.846, 1.82, 1.6, 30.7, 
  36.791, 1.7, 61.49, 0.571}, {"ZWE", "Africa", "Zimbabwe", "2020-07-02", 
  617., 12., 9.429, 7., 0., 0.143, 41.513, 0.807, 0.634, 0.471, 0., 0.01, 
  1.41, "", "", "", "", "", "", "", "", 522., 31613., 2.127, 0.035, 418., 
  0.028, 0.023, 44.3, "tests performed", "", "", "", "", "", "", "", "", "", 
  70.37, 1.4862927*^7, 42.729, 19.6, 2.822, 1.882, 1899.775, 21.4, 307.846, 
  1.82, 1.6, 30.7, 36.791, 1.7, 61.49, 0.571}, 
 {"ZWE", "Africa", "Zimbabwe", "2020-07-03", 625., 8., 9.143, 7., 0., 0.143, 
  42.051, 0.538, 0.615, 0.471, 0., 0.01, 1.47, "", "", "", "", "", "", "", 
  "", 499., 32112., 2.161, 0.034, 419., 0.028, 0.022, 45.8, 
  "tests performed", "", "", "", "", "", "", "", "", "", 70.37, 1.4862927*^7, 
  42.729, 19.6, 2.822, 1.882, 1899.775, 21.4, 307.846, 1.82, 1.6, 30.7, 
  36.791, 1.7, 61.49, 0.571}, {"ZWE", "Africa", "Zimbabwe", "2020-07-04", 
  698., 73., 18.714, 8., 1., 0.286, 46.962, 4.912, 1.259, 0.538, 0.067, 
  0.019, 1.53, "", "", "", "", "", "", "", "", 733., 32845., 2.21, 0.049, 
  458., 0.031, 0.041, 24.5, "tests performed", "", "", "", "", "", "", "", 
  "", "", 70.37, 1.4862927*^7, 42.729, 19.6, 2.822, 1.882, 1899.775, 21.4, 
  307.846, 1.82, 1.6, 30.7, 36.791, 1.7, 61.49, 0.571}, 
 {"ZWE", "Africa", "Zimbabwe", "2020-07-05", 716., 18., 21.286, 8., 0., 
  0.286, 48.174, 1.211, 1.432, 0.538, 0., 0.019, 1.54, "", "", "", "", "", 
  "", "", "", 411., 33256., 2.238, 0.028, 451., 0.03, 0.047, 21.2, 
  "tests performed", "", "", "", "", "", "", "", "", "", 70.37, 1.4862927*^7, 
  42.729, 19.6, 2.822, 1.882, 1899.775, 21.4, 307.846, 1.82, 1.6, 30.7, 
  36.791, 1.7, 61.49, 0.571}, {"ZWE", "Africa", "Zimbabwe", "2020-07-06", 
  734., 18., 22.857, 9., 1., 0.286, 49.385, 1.211, 1.538, 0.606, 0.067, 
  0.019, 1.56, "", "", "", "", "", "", "", "", 312., 33568., 2.259, 0.021, 
  457., 0.031, 0.05, 20., "tests performed", "", "", "", "", "", "", "", "", 
  "", 70.37, 1.4862927*^7, 42.729, 19.6, 2.822, 1.882, 1899.775, 21.4, 
  307.846, 1.82, 1.6, 30.7, 36.791, 1.7, 61.49, 0.571}, 
 {"ZWE", "Africa", "Zimbabwe", "2020-07-07", 787., 53., 28., 9., 0., 0.286, 
  52.951, 3.566, 1.884, 0.606, 0., 0.019, 1.58, "", "", "", "", "", "", "", 
  "", 592., 34160., 2.298, 0.04, 493., 0.033, 0.057, 17.6, "tests performed", 
  "", "", "", "", "", "", "", "", "", 70.37, 1.4862927*^7, 42.729, 19.6, 
  2.822, 1.882, 1899.775, 21.4, 307.846, 1.82, 1.6, 30.7, 36.791, 1.7, 61.49, 
  0.571}, {"ZWE", "Africa", "Zimbabwe", "2020-07-08", 885., 98., 40., 9., 0., 
  0.286, 59.544, 6.594, 2.691, 0.606, 0., 0.019, 1.59, "", "", "", "", "", 
  "", "", "", 606., 34766., 2.339, 0.041, 525., 0.035, 0.076, 13.1, 
  "tests performed", "", "", "", "", "", "", "", "", "", 73.15, 1.4862927*^7, 
  42.729, 19.6, 2.822, 1.882, 1899.775, 21.4, 307.846, 1.82, 1.6, 30.7, 
  36.791, 1.7, 61.49, 0.571}, {"ZWE", "Africa", "Zimbabwe", "2020-07-09", 
  885., 0., 38.286, 9., 0., 0.286, 59.544, 0., 2.576, 0.606, 0., 0.019, 1.56, 
  "", "", "", "", "", "", "", "", 580., 35346., 2.378, 0.039, 533., 0.036, 
  0.072, 13.9, "tests performed", "", "", "", "", "", "", "", "", "", 73.15, 
  1.4862927*^7, 42.729, 19.6, 2.822, 1.882, 1899.775, 21.4, 307.846, 1.82, 
  1.6, 30.7, 36.791, 1.7, 61.49, 0.571}, {"ZWE", "Africa", "Zimbabwe", 
  "2020-07-10", 942., 57., 45.286, 13., 4., 0.857, 63.379, 3.835, 3.047, 
  0.875, 0.269, 0.058, 1.57, "", "", "", "", "", "", "", "", 659., 36005., 
  2.422, 0.044, 556., 0.037, 0.081, 12.3, "tests performed", "", "", "", "", 
  "", "", "", "", "", 73.15, 1.4862927*^7, 42.729, 19.6, 2.822, 1.882, 
  1899.775, 21.4, 307.846, 1.82, 1.6, 30.7, 36.791, 1.7, 61.49, 0.571}, 
 {"ZWE", "Africa", "Zimbabwe", "2020-07-11", 982., 40., 40.571, 18., 5., 
  1.429, 66.07, 2.691, 2.73, 1.211, 0.336, 0.096, 1.57, "", "", "", "", "", 
  "", "", "", 394., 36399., 2.449, 0.027, 508., 0.034, 0.08, 12.5, 
  "tests performed", "", "", "", "", "", "", "", "", "", 73.15, 1.4862927*^7, 
  42.729, 19.6, 2.822, 1.882, 1899.775, 21.4, 307.846, 1.82, 1.6, 30.7, 
  36.791, 1.7, 61.49, 0.571}, {"ZWE", "Africa", "Zimbabwe", "2020-07-12", 
  985., 3., 38.429, 18., 0., 1.429, 66.272, 0.202, 2.586, 1.211, 0., 0.096, 
  1.57, "", "", "", "", "", "", "", "", 517., 36916., 2.484, 0.035, 523., 
  0.035, 0.073, 13.6, "tests performed", "", "", "", "", "", "", "", "", "", 
  73.15, 1.4862927*^7, 42.729, 19.6, 2.822, 1.882, 1899.775, 21.4, 307.846, 
  1.82, 1.6, 30.7, 36.791, 1.7, 61.49, 0.571}, 
 {"ZWE", "Africa", "Zimbabwe", "2020-07-13", 1034., 49., 42.857, 19., 1., 
  1.429, 69.569, 3.297, 2.883, 1.278, 0.067, 0.096, 1.59, "", "", "", "", "", 
  "", "", "", 412., 37328., 2.511, 0.028, 537., 0.036, 0.08, 12.5, 
  "tests performed", "", "", "", "", "", "", "", "", "", 73.15, 1.4862927*^7, 
  42.729, 19.6, 2.822, 1.882, 1899.775, 21.4, 307.846, 1.82, 1.6, 30.7, 
  36.791, 1.7, 61.49, 0.571}, {"ZWE", "Africa", "Zimbabwe", "2020-07-14", 
  1064., 30., 39.571, 20., 1., 1.571, 71.588, 2.018, 2.662, 1.346, 0.067, 
  0.106, 1.61, "", "", "", "", "", "", "", "", 693., 38021., 2.558, 0.047, 
  552., 0.037, 0.072, 13.9, "tests performed", "", "", "", "", "", "", "", 
  "", "", 73.15, 1.4862927*^7, 42.729, 19.6, 2.822, 1.882, 1899.775, 21.4, 
  307.846, 1.82, 1.6, 30.7, 36.791, 1.7, 61.49, 0.571}, 
 {"ZWE", "Africa", "Zimbabwe", "2020-07-15", 1089., 25., 29.143, 20., 0., 
  1.571, 73.27, 1.682, 1.961, 1.346, 0., 0.106, 1.64, "", "", "", "", "", "", 
  "", "", 603., 38624., 2.599, 0.041, 551., 0.037, 0.053, 18.9, 
  "tests performed", "", "", "", "", "", "", "", "", "", 73.15, 1.4862927*^7, 
  42.729, 19.6, 2.822, 1.882, 1899.775, 21.4, 307.846, 1.82, 1.6, 30.7, 
  36.791, 1.7, 61.49, 0.571}, {"ZWE", "Africa", "Zimbabwe", "2020-07-16", 
  1362., 273., 68.143, 23., 3., 2., 91.637, 18.368, 4.585, 1.547, 0.202, 
  0.135, 1.67, "", "", "", "", "", "", "", "", 492., 39116., 2.632, 0.033, 
  539., 0.036, 0.126, 7.9, "tests performed", "", "", "", "", "", "", "", "", 
  "", 73.15, 1.4862927*^7, 42.729, 19.6, 2.822, 1.882, 1899.775, 21.4, 
  307.846, 1.82, 1.6, 30.7, 36.791, 1.7, 61.49, 0.571}, 
 {"ZWE", "Africa", "Zimbabwe", "2020-07-17", 1420., 58., 68.286, 24., 1., 
  1.571, 95.54, 3.902, 4.594, 1.615, 0.067, 0.106, 1.64, "", "", "", "", "", 
  "", "", "", 979., 40095., 2.698, 0.066, 584., 0.039, 0.117, 8.6, 
  "tests performed", "", "", "", "", "", "", "", "", "", 73.15, 1.4862927*^7, 
  42.729, 19.6, 2.822, 1.882, 1899.775, 21.4, 307.846, 1.82, 1.6, 30.7, 
  36.791, 1.7, 61.49, 0.571}, {"ZWE", "Africa", "Zimbabwe", "2020-07-18", 
  1478., 58., 70.857, 25., 1., 1., 99.442, 3.902, 4.767, 1.682, 0.067, 0.067, 
  1.61, "", "", "", "", "", "", "", "", 541., 40636., 2.734, 0.036, 605., 
  0.041, 0.117, 8.5, "tests performed", "", "", "", "", "", "", "", "", "", 
  73.15, 1.4862927*^7, 42.729, 19.6, 2.822, 1.882, 1899.775, 21.4, 307.846, 
  1.82, 1.6, 30.7, 36.791, 1.7, 61.49, 0.571}, 
 {"ZWE", "Africa", "Zimbabwe", "2020-07-19", 1611., 133., 89.429, 25., 0., 
  1., 108.39, 8.948, 6.017, 1.682, 0., 0.067, 1.59, "", "", "", "", "", "", 
  "", "", 802., 41438., 2.788, 0.054, 646., 0.043, 0.138, 7.2, 
  "tests performed", "", "", "", "", "", "", "", "", "", 73.15, 1.4862927*^7, 
  42.729, 19.6, 2.822, 1.882, 1899.775, 21.4, 307.846, 1.82, 1.6, 30.7, 
  36.791, 1.7, 61.49, 0.571}, {"ZWE", "Africa", "Zimbabwe", "2020-07-20", 
  1713., 102., 97., 26., 1., 1., 115.253, 6.863, 6.526, 1.749, 0.067, 0.067, 
  1.56, "", "", "", "", "", "", "", "", 502., 41940., 2.822, 0.034, 659., 
  0.044, 0.147, 6.8, "tests performed", "", "", "", "", "", "", "", "", "", 
  73.15, 1.4862927*^7, 42.729, 19.6, 2.822, 1.882, 1899.775, 21.4, 307.846, 
  1.82, 1.6, 30.7, 36.791, 1.7, 61.49, 0.571}, 
 {"ZWE", "Africa", "Zimbabwe", "2020-07-21", 1820., 107., 108., 26., 0., 
  0.857, 122.452, 7.199, 7.266, 1.749, 0., 0.058, 1.53, "", "", "", "", "", 
  "", "", "", 592., 42532., 2.862, 0.04, 644., 0.043, 0.168, 6., 
  "tests performed", "", "", "", "", "", "", "", "", "", 73.15, 1.4862927*^7, 
  42.729, 19.6, 2.822, 1.882, 1899.775, 21.4, 307.846, 1.82, 1.6, 30.7, 
  36.791, 1.7, 61.49, 0.571}, {"ZWE", "Africa", "Zimbabwe", "2020-07-22", 
  2034., 214., 135., 26., 0., 0.857, 136.851, 14.398, 9.083, 1.749, 0., 
  0.058, 1.51, "", "", "", "", "", "", "", "", 1076., 43608., 2.934, 0.072, 
  712., 0.048, 0.19, 5.3, "tests performed", "", "", "", "", "", "", "", "", 
  "", 76.85, 1.4862927*^7, 42.729, 19.6, 2.822, 1.882, 1899.775, 21.4, 
  307.846, 1.82, 1.6, 30.7, 36.791, 1.7, 61.49, 0.571}, 
 {"ZWE", "Africa", "Zimbabwe", "2020-07-23", 2124., 90., 108.857, 28., 2., 
  0.714, 142.906, 6.055, 7.324, 1.884, 0.135, 0.048, 1.47, "", "", "", "", 
  "", "", "", "", 1248., 44856., 3.018, 0.084, 820., 0.055, 0.133, 7.5, 
  "tests performed", "", "", "", "", "", "", "", "", "", 76.85, 1.4862927*^7, 
  42.729, 19.6, 2.822, 1.882, 1899.775, 21.4, 307.846, 1.82, 1.6, 30.7, 
  36.791, 1.7, 61.49, 0.571}, {"ZWE", "Africa", "Zimbabwe", "2020-07-24", 
  2296., 172., 125.143, 32., 4., 1.143, 154.478, 11.572, 8.42, 2.153, 0.269, 
  0.077, 1.44, "", "", "", "", "", "", "", "", 5055., 49911., 3.358, 0.34, 
  1402., 0.094, 0.089, 11.2, "tests performed", "", "", "", "", "", "", "", 
  "", "", 80.56, 1.4862927*^7, 42.729, 19.6, 2.822, 1.882, 1899.775, 21.4, 
  307.846, 1.82, 1.6, 30.7, 36.791, 1.7, 61.49, 0.571}, 
 {"ZWE", "Africa", "Zimbabwe", "2020-07-25", 2434., 138., 136.571, 34., 2., 
  1.286, 163.763, 9.285, 9.189, 2.288, 0.135, 0.087, 1.41, "", "", "", "", 
  "", "", "", "", 2096., 52007., 3.499, 0.141, 1624., 0.109, 0.084, 11.9, 
  "tests performed", "", "", "", "", "", "", "", "", "", 80.56, 1.4862927*^7, 
  42.729, 19.6, 2.822, 1.882, 1899.775, 21.4, 307.846, 1.82, 1.6, 30.7, 
  36.791, 1.7, 61.49, 0.571}, {"ZWE", "Africa", "Zimbabwe", "2020-07-26", 
  2512., 78., 128.714, 34., 0., 1.286, 169.011, 5.248, 8.66, 2.288, 0., 
  0.087, 1.39, "", "", "", "", "", "", "", "", 1339., 53346., 3.589, 0.09, 
  1701., 0.114, 0.076, 13.2, "tests performed", "", "", "", "", "", "", "", 
  "", "", 80.56, 1.4862927*^7, 42.729, 19.6, 2.822, 1.882, 1899.775, 21.4, 
  307.846, 1.82, 1.6, 30.7, 36.791, 1.7, 61.49, 0.571}, 
 {"ZWE", "Africa", "Zimbabwe", "2020-07-27", 2704., 192., 141.571, 36., 2., 
  1.429, 181.929, 12.918, 9.525, 2.422, 0.135, 0.096, 1.36, "", "", "", "", 
  "", "", "", "", 1485., 54831., 3.689, 0.1, 1842., 0.124, 0.077, 13., 
  "tests performed", "", "", "", "", "", "", "", "", "", 80.56, 1.4862927*^7, 
  42.729, 19.6, 2.822, 1.882, 1899.775, 21.4, 307.846, 1.82, 1.6, 30.7, 
  36.791, 1.7, 61.49, 0.571}, {"ZWE", "Africa", "Zimbabwe", "2020-07-28", 
  2817., 113., 142.429, 40., 4., 2., 189.532, 7.603, 9.583, 2.691, 0.269, 
  0.135, 1.34, "", "", "", "", "", "", "", "", 1169., 56000., 3.768, 0.079, 
  1924., 0.129, 0.074, 13.5, "tests performed", "", "", "", "", "", "", "", 
  "", "", 80.56, 1.4862927*^7, 42.729, 19.6, 2.822, 1.882, 1899.775, 21.4, 
  307.846, 1.82, 1.6, 30.7, 36.791, 1.7, 61.49, 0.571}, 
 {"ZWE", "Africa", "Zimbabwe", "2020-07-29", 2879., 62., 120.714, 41., 1., 
  2.143, 193.703, 4.171, 8.122, 2.759, 0.067, 0.144, 1.31, "", "", "", "", 
  "", "", "", "", 1791., 57791., 3.888, 0.121, 2026., 0.136, 0.06, 16.8, 
  "tests performed", "", "", "", "", "", "", "", "", "", 80.56, 1.4862927*^7, 
  42.729, 19.6, 2.822, 1.882, 1899.775, 21.4, 307.846, 1.82, 1.6, 30.7, 
  36.791, 1.7, 61.49, 0.571}, {"ZWE", "Africa", "Zimbabwe", "2020-07-30", 
  3092., 213., 138.286, 53., 12., 3.571, 208.034, 14.331, 9.304, 3.566, 
  0.807, 0.24, 1.3, "", "", "", "", "", "", "", "", 1340., 59131., 3.978, 
  0.09, 2039., 0.137, 0.068, 14.7, "tests performed", "", "", "", "", "", "", 
  "", "", "", 80.56, 1.4862927*^7, 42.729, 19.6, 2.822, 1.882, 1899.775, 
  21.4, 307.846, 1.82, 1.6, 30.7, 36.791, 1.7, 61.49, 0.571}, 
 {"ZWE", "Africa", "Zimbabwe", "2020-07-31", 3169., 77., 124.714, 67., 14., 
  5., 213.215, 5.181, 8.391, 4.508, 0.942, 0.336, 1.28, "", "", "", "", "", 
  "", "", "", 1001., 60132., 4.046, 0.067, 1460., 0.098, 0.085, 11.7, 
  "tests performed", "", "", "", "", "", "", "", "", "", 80.56, 1.4862927*^7, 
  42.729, 19.6, 2.822, 1.882, 1899.775, 21.4, 307.846, 1.82, 1.6, 30.7, 
  36.791, 1.7, 61.49, 0.571}, {"ZWE", "Africa", "Zimbabwe", "2020-08-01", 
  3659., 490., 175., 69., 2., 5., 246.183, 32.968, 11.774, 4.642, 0.135, 
  0.336, 1.27, "", "", "", "", "", "", "", "", 1445., 61577., 4.143, 0.097, 
  1367., 0.092, 0.128, 7.8, "tests performed", "", "", "", "", "", "", "", 
  "", "", 80.56, 1.4862927*^7, 42.729, 19.6, 2.822, 1.882, 1899.775, 21.4, 
  307.846, 1.82, 1.6, 30.7, 36.791, 1.7, 61.49, 0.571}, 
 {"ZWE", "Africa", "Zimbabwe", "2020-08-02", 3921., 262., 201.286, 70., 1., 
  5.143, 263.811, 17.628, 13.543, 4.71, 0.067, 0.346, 1.23, "", "", "", "", 
  "", "", "", "", 1608., 63185., 4.251, 0.108, 1406., 0.095, 0.143, 7., 
  "tests performed", "", "", "", "", "", "", "", "", "", 80.56, 1.4862927*^7, 
  42.729, 19.6, 2.822, 1.882, 1899.775, 21.4, 307.846, 1.82, 1.6, 30.7, 
  36.791, 1.7, 61.49, 0.571}, {"ZWE", "Africa", "Zimbabwe", "2020-08-03", 
  4075., 154., 195.857, 80., 10., 6.286, 274.172, 10.361, 13.178, 5.383, 
  0.673, 0.423, 1.18, "", "", "", "", "", "", "", "", 1449., 64634., 4.349, 
  0.097, 1400., 0.094, 0.14, 7.1, "tests performed", "", "", "", "", "", "", 
  "", "", "", 80.56, 1.4862927*^7, 42.729, 19.6, 2.822, 1.882, 1899.775, 
  21.4, 307.846, 1.82, 1.6, 30.7, 36.791, 1.7, 61.49, 0.571}, 
 {"ZWE", "Africa", "Zimbabwe", "2020-08-04", 4221., 146., 200.571, 81., 1., 
  5.857, 283.995, 9.823, 13.495, 5.45, 0.067, 0.394, 1.14, "", "", "", "", 
  "", "", "", "", 1080., 65714., 4.421, 0.073, 1388., 0.093, 0.145, 6.9, 
  "tests performed", "", "", "", "", "", "", "", "", "", 80.56, 1.4862927*^7, 
  42.729, 19.6, 2.822, 1.882, 1899.775, 21.4, 307.846, 1.82, 1.6, 30.7, 
  36.791, 1.7, 61.49, 0.571}, {"ZWE", "Africa", "Zimbabwe", "2020-08-05", 
  4221., 0., 191.714, 81., 0., 5.714, 283.995, 0., 12.899, 5.45, 0., 0.384, 
  1.1, "", "", "", "", "", "", "", "", 1660., 67374., 4.533, 0.112, 1369., 
  0.092, 0.14, 7.1, "tests performed", "", "", "", "", "", "", "", "", "", 
  80.56, 1.4862927*^7, 42.729, 19.6, 2.822, 1.882, 1899.775, 21.4, 307.846, 
  1.82, 1.6, 30.7, 36.791, 1.7, 61.49, 0.571}, 
 {"ZWE", "Africa", "Zimbabwe", "2020-08-06", 4339., 118., 178.143, 84., 3., 
  4.429, 291.934, 7.939, 11.986, 5.652, 0.202, 0.298, 1.07, "", "", "", "", 
  "", "", "", "", 768., 68142., 4.585, 0.052, 1287., 0.087, 0.138, 7.2, 
  "tests performed", "", "", "", "", "", "", "", "", "", 80.56, 1.4862927*^7, 
  42.729, 19.6, 2.822, 1.882, 1899.775, 21.4, 307.846, 1.82, 1.6, 30.7, 
  36.791, 1.7, 61.49, 0.571}, {"ZWE", "Africa", "Zimbabwe", "2020-08-07", 
  4451., 112., 183.143, 102., 18., 5., 299.47, 7.536, 12.322, 6.863, 1.211, 
  0.336, 1.05, "", "", "", "", "", "", "", "", 961., 69103., 4.649, 0.065, 
  1282., 0.086, 0.143, 7., "tests performed", "", "", "", "", "", "", "", "", 
  "", 80.56, 1.4862927*^7, 42.729, 19.6, 2.822, 1.882, 1899.775, 21.4, 
  307.846, 1.82, 1.6, 30.7, 36.791, 1.7, 61.49, 0.571}, 
 {"ZWE", "Africa", "Zimbabwe", "2020-08-08", 4575., 124., 130.857, 102., 0., 
  4.714, 307.813, 8.343, 8.804, 6.863, 0., 0.317, 1.03, "", "", "", "", "", 
  "", "", "", 1212., 70315., 4.731, 0.082, 1248., 0.084, 0.105, 9.5, 
  "tests performed", "", "", "", "", "", "", "", "", "", 80.56, 1.4862927*^7, 
  42.729, 19.6, 2.822, 1.882, 1899.775, 21.4, 307.846, 1.82, 1.6, 30.7, 
  36.791, 1.7, 61.49, 0.571}, {"ZWE", "Africa", "Zimbabwe", "2020-08-09", 
  4649., 74., 104., 104., 2., 4.857, 312.792, 4.979, 6.997, 6.997, 0.135, 
  0.327, 1.01, "", "", "", "", "", "", "", "", 1293., 71608., 4.818, 0.087, 
  1203., 0.081, 0.086, 11.6, "tests performed", "", "", "", "", "", "", "", 
  "", "", 80.56, 1.4862927*^7, 42.729, 19.6, 2.822, 1.882, 1899.775, 21.4, 
  307.846, 1.82, 1.6, 30.7, 36.791, 1.7, 61.49, 0.571}, 
 {"ZWE", "Africa", "Zimbabwe", "2020-08-10", 4748., 99., 96.143, 104., 0., 
  3.429, 319.453, 6.661, 6.469, 6.997, 0., 0.231, 0.99, "", "", "", "", "", 
  "", "", "", 2816., 74424., 5.007, 0.189, 1399., 0.094, 0.069, 14.6, 
  "tests performed", "", "", "", "", "", "", "", "", "", 80.56, 1.4862927*^7, 
  42.729, 19.6, 2.822, 1.882, 1899.775, 21.4, 307.846, 1.82, 1.6, 30.7, 
  36.791, 1.7, 61.49, 0.571}, {"ZWE", "Africa", "Zimbabwe", "2020-08-11", 
  4818., 70., 85.286, 104., 0., 3.286, 324.162, 4.71, 5.738, 6.997, 0., 
  0.221, 0.98, "", "", "", "", "", "", "", "", 1795., 76219., 5.128, 0.121, 
  1501., 0.101, 0.057, 17.6, "tests performed", "", "", "", "", "", "", "", 
  "", "", 80.56, 1.4862927*^7, 42.729, 19.6, 2.822, 1.882, 1899.775, 21.4, 
  307.846, 1.82, 1.6, 30.7, 36.791, 1.7, 61.49, 0.571}, 
 {"ZWE", "Africa", "Zimbabwe", "2020-08-12", 4893., 75., 96., 122., 18., 
  5.857, 329.208, 5.046, 6.459, 8.208, 1.211, 0.394, 0.97, "", "", "", "", 
  "", "", "", "", 1411., 77630., 5.223, 0.095, 1465., 0.099, 0.066, 15.3, 
  "tests performed", "", "", "", "", "", "", "", "", "", 80.56, 1.4862927*^7, 
  42.729, 19.6, 2.822, 1.882, 1899.775, 21.4, 307.846, 1.82, 1.6, 30.7, 
  36.791, 1.7, 61.49, 0.571}, {"ZWE", "Africa", "Zimbabwe", "2020-08-13", 
  4990., 97., 93., 128., 6., 6.286, 335.735, 6.526, 6.257, 8.612, 0.404, 
  0.423, 0.97, "", "", "", "", "", "", "", "", 1108., 78738., 5.298, 0.075, 
  1514., 0.102, 0.061, 16.3, "tests performed", "", "", "", "", "", "", "", 
  "", "", 80.56, 1.4862927*^7, 42.729, 19.6, 2.822, 1.882, 1899.775, 21.4, 
  307.846, 1.82, 1.6, 30.7, 36.791, 1.7, 61.49, 0.571}, 
 {"ZWE", "Africa", "Zimbabwe", "2020-08-14", 5072., 82., 88.714, 128., 0., 
  3.714, 341.252, 5.517, 5.969, 8.612, 0., 0.25, 0.97, "", "", "", "", "", 
  "", "", "", 1211., 79949., 5.379, 0.081, 1549., 0.104, 0.057, 17.5, 
  "tests performed", "", "", "", "", "", "", "", "", "", 80.56, 1.4862927*^7, 
  42.729, 19.6, 2.822, 1.882, 1899.775, 21.4, 307.846, 1.82, 1.6, 30.7, 
  36.791, 1.7, 61.49, 0.571}, {"ZWE", "Africa", "Zimbabwe", "2020-08-15", 
  5176., 104., 85.857, 130., 2., 4., 348.249, 6.997, 5.777, 8.747, 0.135, 
  0.269, 0.97, "", "", "", "", "", "", "", "", 1389., 81338., 5.473, 0.093, 
  1575., 0.106, 0.055, 18.3, "tests performed", "", "", "", "", "", "", "", 
  "", "", 80.56, 1.4862927*^7, 42.729, 19.6, 2.822, 1.882, 1899.775, 21.4, 
  307.846, 1.82, 1.6, 30.7, 36.791, 1.7, 61.49, 0.571}, 
 {"ZWE", "Africa", "Zimbabwe", "2020-08-16", 5261., 85., 87.429, 132., 2., 
  4., 353.968, 5.719, 5.882, 8.881, 0.135, 0.269, 0.97, "", "", "", "", "", 
  "", "", "", 1546., 82884., 5.577, 0.104, 1611., 0.108, 0.054, 18.4, 
  "tests performed", "", "", "", "", "", "", "", "", "", 80.56, 1.4862927*^7, 
  42.729, 19.6, 2.822, 1.882, 1899.775, 21.4, 307.846, 1.82, 1.6, 30.7, 
  36.791, 1.7, 61.49, 0.571}, {"ZWE", "Africa", "Zimbabwe", "2020-08-17", 
  5308., 47., 80., 135., 3., 4.429, 357.13, 3.162, 5.383, 9.083, 0.202, 
  0.298, 0.97, "", "", "", "", "", "", "", "", 898., 83782., 5.637, 0.06, 
  1337., 0.09, 0.06, 16.7, "tests performed", "", "", "", "", "", "", "", "", 
  "", 80.56, 1.4862927*^7, 42.729, 19.6, 2.822, 1.882, 1899.775, 21.4, 
  307.846, 1.82, 1.6, 30.7, 36.791, 1.7, 61.49, 0.571}, 
 {"ZWE", "Africa", "Zimbabwe", "2020-08-18", 5378., 70., 80., 141., 6., 
  5.286, 361.84, 4.71, 5.383, 9.487, 0.404, 0.356, 0.97, "", "", "", "", "", 
  "", "", "", 1229., 85011., 5.72, 0.083, 1256., 0.085, 0.064, 15.7, 
  "tests performed", "", "", "", "", "", "", "", "", "", 80.56, 1.4862927*^7, 
  42.729, 19.6, 2.822, 1.882, 1899.775, 21.4, 307.846, 1.82, 1.6, 30.7, 
  36.791, 1.7, 61.49, 0.571}, {"ZWE", "Africa", "Zimbabwe", "2020-08-19", 
  5643., 265., 107.143, 150., 9., 4., 379.669, 17.83, 7.209, 10.092, 0.606, 
  0.269, 0.98, "", "", "", "", "", "", "", "", 1618., 86629., 5.829, 0.109, 
  1286., 0.087, 0.083, 12., "tests performed", "", "", "", "", "", "", "", 
  "", "", 80.56, 1.4862927*^7, 42.729, 19.6, 2.822, 1.882, 1899.775, 21.4, 
  307.846, 1.82, 1.6, 30.7, 36.791, 1.7, 61.49, 0.571}, 
 {"ZWE", "Africa", "Zimbabwe", "2020-08-20", 5745., 102., 107.857, 151., 1., 
  3.286, 386.532, 6.863, 7.257, 10.16, 0.067, 0.221, 0.97, "", "", "", "", 
  "", "", "", "", 1256., 87885., 5.913, 0.085, 1307., 0.088, 0.083, 12.1, 
  "tests performed", "", "", "", "", "", "", "", "", "", 80.56, 1.4862927*^7, 
  42.729, 19.6, 2.822, 1.882, 1899.775, 21.4, 307.846, 1.82, 1.6, 30.7, 
  36.791, 1.7, 61.49, 0.571}, {"ZWE", "Africa", "Zimbabwe", "2020-08-21", 
  5815., 70., 106.143, 152., 1., 3.429, 391.242, 4.71, 7.141, 10.227, 0.067, 
  0.231, 0.96, "", "", "", "", "", "", "", "", 1810., 89695., 6.035, 0.122, 
  1392., 0.094, 0.076, 13.1, "tests performed", "", "", "", "", "", "", "", 
  "", "", 80.56, 1.4862927*^7, 42.729, 19.6, 2.822, 1.882, 1899.775, 21.4, 
  307.846, 1.82, 1.6, 30.7, 36.791, 1.7, 61.49, 0.571}, 
 {"ZWE", "Africa", "Zimbabwe", "2020-08-22", 5893., 78., 102.429, 153., 1., 
  3.286, 396.49, 5.248, 6.892, 10.294, 0.067, 0.221, 0.95, "", "", "", "", 
  "", "", "", "", 1001., 90696., 6.102, 0.067, 1337., 0.09, 0.077, 13.1, 
  "tests performed", "", "", "", "", "", "", "", "", "", 80.56, 1.4862927*^7, 
  42.729, 19.6, 2.822, 1.882, 1899.775, 21.4, 307.846, 1.82, 1.6, 30.7, 
  36.791, 1.7, 61.49, 0.571}, {"ZWE", "Africa", "Zimbabwe", "2020-08-23", 
  5930., 37., 95.571, 155., 2., 3.286, 398.979, 2.489, 6.43, 10.429, 0.135, 
  0.221, 0.94, "", "", "", "", "", "", "", "", 852., 91548., 6.159, 0.057, 
  1238., 0.083, 0.077, 13., "tests performed", "", "", "", "", "", "", "", 
  "", "", 80.56, 1.4862927*^7, 42.729, 19.6, 2.822, 1.882, 1899.775, 21.4, 
  307.846, 1.82, 1.6, 30.7, 36.791, 1.7, 61.49, 0.571}, 
 {"ZWE", "Africa", "Zimbabwe", "2020-08-24", 6070., 140., 108.857, 155., 0., 
  2.857, 408.399, 9.419, 7.324, 10.429, 0., 0.192, 0.94, "", "", "", "", "", 
  "", "", "", 770., 92318., 6.211, 0.052, 1219., 0.082, 0.089, 11.2, 
  "tests performed", "", "", "", "", "", "", "", "", "", 80.56, 1.4862927*^7, 
  42.729, 19.6, 2.822, 1.882, 1899.775, 21.4, 307.846, 1.82, 1.6, 30.7, 
  36.791, 1.7, 61.49, 0.571}, {"ZWE", "Africa", "Zimbabwe", "2020-08-25", 
  6196., 126., 116.857, 166., 11., 3.571, 416.876, 8.477, 7.862, 11.169, 
  0.74, 0.24, 0.93, "", "", "", "", "", "", "", "", 1574., 93892., 6.317, 
  0.106, 1269., 0.085, 0.092, 10.9, "tests performed", "", "", "", "", "", 
  "", "", "", "", 80.56, 1.4862927*^7, 42.729, 19.6, 2.822, 1.882, 1899.775, 
  21.4, 307.846, 1.82, 1.6, 30.7, 36.791, 1.7, 61.49, 0.571}, 
 {"ZWE", "Africa", "Zimbabwe", "2020-08-26", 6251., 55., 86.857, 179., 13., 
  4.143, 420.577, 3.7, 5.844, 12.043, 0.875, 0.279, 0.92, "", "", "", "", "", 
  "", "", "", 878., 94770., 6.376, 0.059, 1163., 0.078, 0.075, 13.4, 
  "tests performed", "", "", "", "", "", "", "", "", "", 80.56, 1.4862927*^7, 
  42.729, 19.6, 2.822, 1.882, 1899.775, 21.4, 307.846, 1.82, 1.6, 30.7, 
  36.791, 1.7, 61.49, 0.571}, {"ZWE", "Africa", "Zimbabwe", "2020-08-27", 
  6292., 41., 78.143, 189., 10., 5.429, 423.335, 2.759, 5.258, 12.716, 0.673, 
  0.365, 0.92, "", "", "", "", "", "", "", "", 951., 95721., 6.44, 0.064, 
  1119., 0.075, 0.07, 14.3, "tests performed", "", "", "", "", "", "", "", 
  "", "", 80.56, 1.4862927*^7, 42.729, 19.6, 2.822, 1.882, 1899.775, 21.4, 
  307.846, 1.82, 1.6, 30.7, 36.791, 1.7, 61.49, 0.571}, 
 {"ZWE", "Africa", "Zimbabwe", "2020-08-28", 6388., 96., 81.857, 195., 6., 
  6.143, 429.794, 6.459, 5.507, 13.12, 0.404, 0.413, 0.92, "", "", "", "", 
  "", "", "", "", 1551., 97272., 6.545, 0.104, 1082., 0.073, 0.076, 13.2, 
  "tests performed", "", "", "", "", "", "", "", "", "", 80.56, 1.4862927*^7, 
  42.729, 19.6, 2.822, 1.882, 1899.775, 21.4, 307.846, 1.82, 1.6, 30.7, 
  36.791, 1.7, 61.49, 0.571}, {"ZWE", "Africa", "Zimbabwe", "2020-08-29", 
  6406., 18., 73.286, 196., 1., 6.143, 431.005, 1.211, 4.931, 13.187, 0.067, 
  0.413, 0.92, "", "", "", "", "", "", "", "", 1114., 98386., 6.62, 0.075, 
  1099., 0.074, 0.067, 15., "tests performed", "", "", "", "", "", "", "", 
  "", "", 80.56, 1.4862927*^7, 42.729, 19.6, 2.822, 1.882, 1899.775, 21.4, 
  307.846, 1.82, 1.6, 30.7, 36.791, 1.7, 61.49, 0.571}, 
 {"ZWE", "Africa", "Zimbabwe", "2020-08-30", 6412., 6., 68.857, 196., 0., 
  5.857, 431.409, 0.404, 4.633, 13.187, 0., 0.394, 0.93, "", "", "", "", "", 
  "", "", "", 602., 98988., 6.66, 0.041, 1063., 0.072, 0.065, 15.4, 
  "tests performed", "", "", "", "", "", "", "", "", "", 80.56, 1.4862927*^7, 
  42.729, 19.6, 2.822, 1.882, 1899.775, 21.4, 307.846, 1.82, 1.6, 30.7, 
  36.791, 1.7, 61.49, 0.571}, {"ZWE", "Africa", "Zimbabwe", "2020-08-31", 
  6497., 85., 61., 202., 6., 6.714, 437.128, 5.719, 4.104, 13.591, 0.404, 
  0.452, 0.94, "", "", "", "", "", "", "", "", 836., 99824., 6.716, 0.056, 
  1072., 0.072, 0.057, 17.6, "tests performed", "", "", "", "", "", "", "", 
  "", "", 80.56, 1.4862927*^7, 42.729, 19.6, 2.822, 1.882, 1899.775, 21.4, 
  307.846, 1.82, 1.6, 30.7, 36.791, 1.7, 61.49, 0.571}, 
 {"ZWE", "Africa", "Zimbabwe", "2020-09-01", 6559., 62., 51.857, 203., 1., 
  5.286, 441.299, 4.171, 3.489, 13.658, 0.067, 0.356, 0.95, "", "", "", "", 
  "", "", "", "", 1013., 100837., 6.784, 0.068, 992., 0.067, 0.052, 19.1, 
  "tests performed", "", "", "", "", "", "", "", "", "", 80.56, 1.4862927*^7, 
  42.729, 19.6, 2.822, 1.882, 1899.775, 21.4, 307.846, 1.82, 1.6, 30.7, 
  36.791, 1.7, 61.49, 0.571}, {"ZWE", "Africa", "Zimbabwe", "2020-09-02", 
  6638., 79., 55.286, 206., 3., 3.857, 446.615, 5.315, 3.72, 13.86, 0.202, 
  0.26, 0.96, "", "", "", "", "", "", "", "", 939., 101776., 6.848, 0.063, 
  1001., 0.067, 0.055, 18.1, "tests performed", "", "", "", "", "", "", "", 
  "", "", 80.56, 1.4862927*^7, 42.729, 19.6, 2.822, 1.882, 1899.775, 21.4, 
  307.846, 1.82, 1.6, 30.7, 36.791, 1.7, 61.49, 0.571}, 
 {"ZWE", "Africa", "Zimbabwe", "2020-09-03", 6678., 40., 55.143, 206., 0., 
  2.429, 449.306, 2.691, 3.71, 13.86, 0., 0.163, 0.98, "", "", "", "", "", 
  "", "", "", 1095., 102871., 6.921, 0.074, 1021., 0.069, 0.054, 18.5, 
  "tests performed", "", "", "", "", "", "", "", "", "", 80.56, 1.4862927*^7, 
  42.729, 19.6, 2.822, 1.882, 1899.775, 21.4, 307.846, 1.82, 1.6, 30.7, 
  36.791, 1.7, 61.49, 0.571}, {"ZWE", "Africa", "Zimbabwe", "2020-09-04", 
  6837., 159., 64.143, 206., 0., 1.571, 460.004, 10.698, 4.316, 13.86, 0., 
  0.106, 0.99, "", "", "", "", "", "", "", "", 919., 103790., 6.983, 0.062, 
  931., 0.063, 0.069, 14.5, "tests performed", "", "", "", "", "", "", "", 
  "", "", 80.56, 1.4862927*^7, 42.729, 19.6, 2.822, 1.882, 1899.775, 21.4, 
  307.846, 1.82, 1.6, 30.7, 36.791, 1.7, 61.49, 0.571}, 
 {"ZWE", "Africa", "Zimbabwe", "2020-09-05", 6837., 0., 61.571, 206., 0., 
  1.429, 460.004, 0., 4.143, 13.86, 0., 0.096, 1., "", "", "", "", "", "", 
  "", "", "", "", "", "", 820., 0.055, 0.075, 13.3, "tests performed", "", 
  "", "", "", "", "", "", "", "", 80.56, 1.4862927*^7, 42.729, 19.6, 2.822, 
  1.882, 1899.775, 21.4, 307.846, 1.82, 1.6, 30.7, 36.791, 1.7, 61.49, 
  0.571}, {"ZWE", "Africa", "Zimbabwe", "2020-09-06", 6837., 0., 60.714, 
  206., 0., 1.429, 460.004, 0., 4.085, 13.86, 0., 0.096, 1.01, "", "", "", 
  "", "", "", "", "", "", 104455., 7.028, "", 781., 0.053, 0.078, 12.9, 
  "tests performed", "", "", "", "", "", "", "", "", "", 80.56, 1.4862927*^7, 
  42.729, 19.6, 2.822, 1.882, 1899.775, 21.4, 307.846, 1.82, 1.6, 30.7, 
  36.791, 1.7, 61.49, 0.571}, {"ZWE", "Africa", "Zimbabwe", "2020-09-07", 
  7298., 461., 114.429, 210., 4., 1.143, 491.02, 31.017, 7.699, 14.129, 
  0.269, 0.077, 1.03, "", "", "", "", "", "", "", "", 416., 104871., 7.056, 
  0.028, 721., 0.049, 0.159, 6.3, "tests performed", "", "", "", "", "", "", 
  "", "", "", 80.56, 1.4862927*^7, 42.729, 19.6, 2.822, 1.882, 1899.775, 
  21.4, 307.846, 1.82, 1.6, 30.7, 36.791, 1.7, 61.49, 0.571}, 
 {"ZWE", "Africa", "Zimbabwe", "2020-09-08", 7388., 90., 118.429, 218., 8., 
  2.143, 497.076, 6.055, 7.968, 14.667, 0.538, 0.144, 0.98, "", "", "", "", 
  "", "", "", "", 521., 105392., 7.091, 0.035, 651., 0.044, 0.182, 5.5, 
  "tests performed", "", "", "", "", "", "", "", "", "", 80.56, 1.4862927*^7, 
  42.729, 19.6, 2.822, 1.882, 1899.775, 21.4, 307.846, 1.82, 1.6, 30.7, 
  36.791, 1.7, 61.49, 0.571}, {"ZWE", "Africa", "Zimbabwe", "2020-09-09", 
  7429., 41., 113., 222., 4., 2.286, 499.834, 2.759, 7.603, 14.936, 0.269, 
  0.154, 0.93, "", "", "", "", "", "", "", "", 1053., 106445., 7.162, 0.071, 
  667., 0.045, 0.169, 5.9, "tests performed", "", "", "", "", "", "", "", "", 
  "", 80.56, 1.4862927*^7, 42.729, 19.6, 2.822, 1.882, 1899.775, 21.4, 
  307.846, 1.82, 1.6, 30.7, 36.791, 1.7, 61.49, 0.571}, 
 {"ZWE", "Africa", "Zimbabwe", "2020-09-10", 7453., 24., 110.714, 222., 0., 
  2.286, 501.449, 1.615, 7.449, 14.936, 0., 0.154, 0.88, "", "", "", "", "", 
  "", "", "", 969., 107414., 7.227, 0.065, 649., 0.044, 0.171, 5.9, 
  "tests performed", "", "", "", "", "", "", "", "", "", 80.56, 1.4862927*^7, 
  42.729, 19.6, 2.822, 1.882, 1899.775, 21.4, 307.846, 1.82, 1.6, 30.7, 
  36.791, 1.7, 61.49, 0.571}, {"ZWE", "Africa", "Zimbabwe", "2020-09-11", 
  7479., 26., 91.714, 224., 2., 2.571, 503.198, 1.749, 6.171, 15.071, 0.135, 
  0.173, 0.84, "", "", "", "", "", "", "", "", 1051., 108465., 7.298, 0.071, 
  668., 0.045, 0.137, 7.3, "tests performed", "", "", "", "", "", "", "", "", 
  "", 80.56, 1.4862927*^7, 42.729, 19.6, 2.822, 1.882, 1899.775, 21.4, 
  307.846, 1.82, 1.6, 30.7, 36.791, 1.7, 61.49, 0.571}, 
 {"ZWE", "Africa", "Zimbabwe", "2020-09-12", 7508., 29., 95.857, 224., 0., 
  2.571, 505.149, 1.951, 6.449, 15.071, 0., 0.173, 0.81, "", "", "", "", "", 
  "", "", "", 1189., 109654., 7.378, 0.08, 790., 0.053, 0.121, 8.2, 
  "tests performed", "", "", "", "", "", "", "", "", "", 80.56, 1.4862927*^7, 
  42.729, 19.6, 2.822, 1.882, 1899.775, 21.4, 307.846, 1.82, 1.6, 30.7, 
  36.791, 1.7, 61.49, 0.571}, {"ZWE", "Africa", "Zimbabwe", "2020-09-13", 
  7526., 18., 98.429, 224., 0., 2.571, 506.361, 1.211, 6.622, 15.071, 0., 
  0.173, 0.79, "", "", "", "", "", "", "", "", 367., 110021., 7.402, 0.025, 
  795., 0.053, 0.124, 8.1, "tests performed", "", "", "", "", "", "", "", "", 
  "", 80.56, 1.4862927*^7, 42.729, 19.6, 2.822, 1.882, 1899.775, 21.4, 
  307.846, 1.82, 1.6, 30.7, 36.791, 1.7, 61.49, 0.571}, 
 {"ZWE", "Africa", "Zimbabwe", "2020-09-14", 7531., 5., 33.286, 224., 0., 2., 
  506.697, 0.336, 2.24, 15.071, 0., 0.135, 0.76, "", "", "", "", "", "", "", 
  "", 349., 110370., 7.426, 0.023, 786., 0.053, 0.042, 23.6, 
  "tests performed", "", "", "", "", "", "", "", "", "", 76.85, 1.4862927*^7, 
  42.729, 19.6, 2.822, 1.882, 1899.775, 21.4, 307.846, 1.82, 1.6, 30.7, 
  36.791, 1.7, 61.49, 0.571}, {"ZWE", "Africa", "Zimbabwe", "2020-09-15", 
  7576., 45., 26.857, 224., 0., 0.857, 509.725, 3.028, 1.807, 15.071, 0., 
  0.058, 0.75, "", "", "", "", "", "", "", "", 404., 110774., 7.453, 0.027, 
  769., 0.052, 0.035, 28.6, "tests performed", "", "", "", "", "", "", "", 
  "", "", 76.85, 1.4862927*^7, 42.729, 19.6, 2.822, 1.882, 1899.775, 21.4, 
  307.846, 1.82, 1.6, 30.7, 36.791, 1.7, 61.49, 0.571}, 
 {"ZWE", "Africa", "Zimbabwe", "2020-09-16", 7598., 22., 24.143, 224., 0., 
  0.286, 511.205, 1.48, 1.624, 15.071, 0., 0.019, 0.74, "", "", "", "", "", 
  "", "", "", 647., 111421., 7.497, 0.044, 711., 0.048, 0.034, 29.4, 
  "tests performed", "", "", "", "", "", "", "", "", "", 76.85, 1.4862927*^7, 
  42.729, 19.6, 2.822, 1.882, 1899.775, 21.4, 307.846, 1.82, 1.6, 30.7, 
  36.791, 1.7, 61.49, 0.571}, {"ZWE", "Africa", "Zimbabwe", "2020-09-17", 
  7633., 35., 25.714, 224., 0., 0.286, 513.56, 2.355, 1.73, 15.071, 0., 
  0.019, 0.73, "", "", "", "", "", "", "", "", 1011., 112432., 7.565, 0.068, 
  717., 0.048, 0.036, 27.9, "tests performed", "", "", "", "", "", "", "", 
  "", "", 76.85, 1.4862927*^7, 42.729, 19.6, 2.822, 1.882, 1899.775, 21.4, 
  307.846, 1.82, 1.6, 30.7, 36.791, 1.7, 61.49, 0.571}, 
 {"ZWE", "Africa", "Zimbabwe", "2020-09-18", 7647., 14., 24., 224., 0., 0., 
  514.502, 0.942, 1.615, 15.071, 0., 0., 0.72, "", "", "", "", "", "", "", 
  "", 755., 113187., 7.615, 0.051, 675., 0.045, 0.036, 28.1, 
  "tests performed", "", "", "", "", "", "", "", "", "", 76.85, 1.4862927*^7, 
  42.729, 19.6, 2.822, 1.882, 1899.775, 21.4, 307.846, 1.82, 1.6, 30.7, 
  36.791, 1.7, 61.49, 0.571}, {"ZWE", "Africa", "Zimbabwe", "2020-09-19", 
  7672., 25., 23.429, 225., 1., 0.143, 516.184, 1.682, 1.576, 15.138, 0.067, 
  0.01, 0.72, "", "", "", "", "", "", "", "", 539., 113726., 7.652, 0.036, 
  582., 0.039, 0.04, 24.8, "tests performed", "", "", "", "", "", "", "", "", 
  "", 76.85, 1.4862927*^7, 42.729, 19.6, 2.822, 1.882, 1899.775, 21.4, 
  307.846, 1.82, 1.6, 30.7, 36.791, 1.7, 61.49, 0.571}, 
 {"ZWE", "Africa", "Zimbabwe", "2020-09-20", 7683., 11., 22.429, 225., 0., 
  0.143, 516.924, 0.74, 1.509, 15.138, 0., 0.01, 0.72, "", "", "", "", "", 
  "", "", "", 628., 114354., 7.694, 0.042, 619., 0.042, 0.036, 27.6, 
  "tests performed", "", "", "", "", "", "", "", "", "", 76.85, 1.4862927*^7, 
  42.729, 19.6, 2.822, 1.882, 1899.775, 21.4, 307.846, 1.82, 1.6, 30.7, 
  36.791, 1.7, 61.49, 0.571}, {"ZWE", "Africa", "Zimbabwe", "2020-09-21", 
  7683., 0., 21.714, 225., 0., 0.143, 516.924, 0., 1.461, 15.138, 0., 0.01, 
  0.71, "", "", "", "", "", "", "", "", 263., 114617., 7.712, 0.018, 607., 
  0.041, 0.036, 28., "tests performed", "", "", "", "", "", "", "", "", "", 
  76.85, 1.4862927*^7, 42.729, 19.6, 2.822, 1.882, 1899.775, 21.4, 307.846, 
  1.82, 1.6, 30.7, 36.791, 1.7, 61.49, 0.571}, 
 {"ZWE", "Africa", "Zimbabwe", "2020-09-22", 7711., 28., 19.286, 226., 1., 
  0.286, 518.808, 1.884, 1.298, 15.206, 0.067, 0.019, 0.72, "", "", "", "", 
  "", "", "", "", 637., 115254., 7.754, 0.043, 640., 0.043, 0.03, 33.2, 
  "tests performed", "", "", "", "", "", "", "", "", "", 76.85, 1.4862927*^7, 
  42.729, 19.6, 2.822, 1.882, 1899.775, 21.4, 307.846, 1.82, 1.6, 30.7, 
  36.791, 1.7, 61.49, 0.571}, {"ZWE", "Africa", "Zimbabwe", "2020-09-23", 
  7725., 14., 18.143, 227., 1., 0.429, 519.75, 0.942, 1.221, 15.273, 0.067, 
  0.029, 0.73, "", "", "", "", "", "", "", "", 630., 115884., 7.797, 0.042, 
  638., 0.043, 0.028, 35.2, "tests performed", "", "", "", "", "", "", "", 
  "", "", 76.85, 1.4862927*^7, 42.729, 19.6, 2.822, 1.882, 1899.775, 21.4, 
  307.846, 1.82, 1.6, 30.7, 36.791, 1.7, 61.49, 0.571}, 
 {"ZWE", "Africa", "Zimbabwe", "2020-09-24", 7752., 27., 17., 227., 0., 
  0.429, 521.566, 1.817, 1.144, 15.273, 0., 0.029, 0.74, "", "", "", "", "", 
  "", "", "", 721., 116605., 7.845, 0.049, 596., 0.04, 0.029, 35.1, 
  "tests performed", "", "", "", "", "", "", "", "", "", 76.85, 1.4862927*^7, 
  42.729, 19.6, 2.822, 1.882, 1899.775, 21.4, 307.846, 1.82, 1.6, 30.7, 
  36.791, 1.7, 61.49, 0.571}, {"ZWE", "Africa", "Zimbabwe", "2020-09-25", 
  7787., 35., 20., 227., 0., 0.429, 523.921, 2.355, 1.346, 15.273, 0., 0.029, 
  0.75, "", "", "", "", "", "", "", "", 667., 117272., 7.89, 0.045, 584., 
  0.039, 0.034, 29.2, "tests performed", "", "", "", "", "", "", "", "", "", 
  76.85, 1.4862927*^7, 42.729, 19.6, 2.822, 1.882, 1899.775, 21.4, 307.846, 
  1.82, 1.6, 30.7, 36.791, 1.7, 61.49, 0.571}, 
 {"ZWE", "Africa", "Zimbabwe", "2020-09-26", 7803., 16., 18.714, 227., 0., 
  0.286, 524.998, 1.077, 1.259, 15.273, 0., 0.019, 0.75, "", "", "", "", "", 
  "", "", "", 543., 117815., 7.927, 0.037, 584., 0.039, 0.032, 31.2, 
  "tests performed", "", "", "", "", "", "", "", "", "", 76.85, 1.4862927*^7, 
  42.729, 19.6, 2.822, 1.882, 1899.775, 21.4, 307.846, 1.82, 1.6, 30.7, 
  36.791, 1.7, 61.49, 0.571}, {"ZWE", "Africa", "Zimbabwe", "2020-09-27", 
  7812., 9., 18.429, 227., 0., 0.286, 525.603, 0.606, 1.24, 15.273, 0., 
  0.019, 0.75, "", "", "", "", "", "", "", "", 238., 118053., 7.943, 0.016, 
  528., 0.036, 0.035, 28.7, "tests performed", "", "", "", "", "", "", "", 
  "", "", 76.85, 1.4862927*^7, 42.729, 19.6, 2.822, 1.882, 1899.775, 21.4, 
  307.846, 1.82, 1.6, 30.7, 36.791, 1.7, 61.49, 0.571}, 
 {"ZWE", "Africa", "Zimbabwe", "2020-09-28", 7816., 4., 19., 228., 1., 0.429, 
  525.872, 0.269, 1.278, 15.34, 0.067, 0.029, 0.76, "", "", "", "", "", "", 
  "", "", 504., 118557., 7.977, 0.034, 563., 0.038, 0.034, 29.6, 
  "tests performed", "", "", "", "", "", "", "", "", "", 76.85, 1.4862927*^7, 
  42.729, 19.6, 2.822, 1.882, 1899.775, 21.4, 307.846, 1.82, 1.6, 30.7, 
  36.791, 1.7, 61.49, 0.571}, {"ZWE", "Africa", "Zimbabwe", "2020-09-29", 
  7837., 21., 18., 228., 0., 0.286, 527.285, 1.413, 1.211, 15.34, 0., 0.019, 
  0.77, "", "", "", "", "", "", "", "", 467., 119024., 8.008, 0.031, 539., 
  0.036, 0.033, 29.9, "tests performed", "", "", "", "", "", "", "", "", "", 
  76.85, 1.4862927*^7, 42.729, 19.6, 2.822, 1.882, 1899.775, 21.4, 307.846, 
  1.82, 1.6, 30.7, 36.791, 1.7, 61.49, 0.571}, 
 {"ZWE", "Africa", "Zimbabwe", "2020-09-30", 7838., 1., 16.143, 228., 0., 
  0.143, 527.352, 0.067, 1.086, 15.34, 0., 0.01, 0.78, "", "", "", "", "", 
  "", "", "", 467., 119491., 8.04, 0.031, 515., 0.035, 0.031, 31.9, 
  "tests performed", "", "", "", "", "", "", "", "", "", 76.85, 1.4862927*^7, 
  42.729, 19.6, 2.822, 1.882, 1899.775, 21.4, 307.846, 1.82, 1.6, 30.7, 
  36.791, 1.7, 61.49, 0.571}, {"ZWE", "Africa", "Zimbabwe", "2020-10-01", 
  7850., 12., 14., 228., 0., 0.143, 528.16, 0.807, 0.942, 15.34, 0., 0.01, 
  0.8, "", "", "", "", "", "", "", "", 1039., 120530., 8.109, 0.07, 561., 
  0.038, 0.025, 40.1, "tests performed", "", "", "", "", "", "", "", "", "", 
  71.3, 1.4862927*^7, 42.729, 19.6, 2.822, 1.882, 1899.775, 21.4, 307.846, 
  1.82, 1.6, 30.7, 36.791, 1.7, 61.49, 0.571}, 
 {"ZWE", "Africa", "Zimbabwe", "2020-10-02", 7858., 8., 10.143, 228., 0., 
  0.143, 528.698, 0.538, 0.682, 15.34, 0., 0.01, 0.82, "", "", "", "", "", 
  "", "", "", 692., 121222., 8.156, 0.047, 564., 0.038, 0.018, 55.6, 
  "tests performed", "", "", "", "", "", "", "", "", "", 71.3, 1.4862927*^7, 
  42.729, 19.6, 2.822, 1.882, 1899.775, 21.4, 307.846, 1.82, 1.6, 30.7, 
  36.791, 1.7, 61.49, 0.571}, {"ZWE", "Africa", "Zimbabwe", "2020-10-03", 
  7885., 27., 11.714, 228., 0., 0.143, 530.515, 1.817, 0.788, 15.34, 0., 
  0.01, 0.85, "", "", "", "", "", "", "", "", 421., 121643., 8.184, 0.028, 
  547., 0.037, 0.021, 46.7, "tests performed", "", "", "", "", "", "", "", 
  "", "", 71.3, 1.4862927*^7, 42.729, 19.6, 2.822, 1.882, 1899.775, 21.4, 
  307.846, 1.82, 1.6, 30.7, 36.791, 1.7, 61.49, 0.571}, 
 {"ZWE", "Africa", "Zimbabwe", "2020-10-04", 7888., 3., 10.857, 228., 0., 
  0.143, 530.716, 0.202, 0.73, 15.34, 0., 0.01, 0.87, "", "", "", "", "", "", 
  "", "", 217., 121860., 8.199, 0.015, 544., 0.037, 0.02, 50.1, 
  "tests performed", "", "", "", "", "", "", "", "", "", 71.3, 1.4862927*^7, 
  42.729, 19.6, 2.822, 1.882, 1899.775, 21.4, 307.846, 1.82, 1.6, 30.7, 
  36.791, 1.7, 61.49, 0.571}, {"ZWE", "Africa", "Zimbabwe", "2020-10-05", 
  7898., 10., 11.714, 228., 0., 0., 531.389, 0.673, 0.788, 15.34, 0., 0., 
  0.89, "", "", "", "", "", "", "", "", 929., 122789., 8.261, 0.063, 605., 
  0.041, 0.019, 51.6, "tests performed", "", "", "", "", "", "", "", "", "", 
  71.3, 1.4862927*^7, 42.729, 19.6, 2.822, 1.882, 1899.775, 21.4, 307.846, 
  1.82, 1.6, 30.7, 36.791, 1.7, 61.49, 0.571}, 
 {"ZWE", "Africa", "Zimbabwe", "2020-10-06", 7915., 17., 11.143, 229., 1., 
  0.143, 532.533, 1.144, 0.75, 15.407, 0.067, 0.01, 0.91, "", "", "", "", "", 
  "", "", "", 899., 123688., 8.322, 0.06, 666., 0.045, 0.017, 59.8, 
  "tests performed", "", "", "", "", "", "", "", "", "", 71.3, 1.4862927*^7, 
  42.729, 19.6, 2.822, 1.882, 1899.775, 21.4, 307.846, 1.82, 1.6, 30.7, 
  36.791, 1.7, 61.49, 0.571}, {"ZWE", "Africa", "Zimbabwe", "2020-10-07", 
  7919., 4., 11.571, 229., 0., 0.143, 532.802, 0.269, 0.779, 15.407, 0., 
  0.01, 0.94, "", "", "", "", "", "", "", "", 759., 124447., 8.373, 0.051, 
  708., 0.048, 0.016, 61.2, "tests performed", "", "", "", "", "", "", "", 
  "", "", 71.3, 1.4862927*^7, 42.729, 19.6, 2.822, 1.882, 1899.775, 21.4, 
  307.846, 1.82, 1.6, 30.7, 36.791, 1.7, 61.49, 0.571}, 
 {"ZWE", "Africa", "Zimbabwe", "2020-10-08", 7951., 32., 14.429, 229., 0., 
  0.143, 534.955, 2.153, 0.971, 15.407, 0., 0.01, 0.97, "", "", "", "", "", 
  "", "", "", 929., 125376., 8.435, 0.063, 692., 0.047, 0.021, 48., 
  "tests performed", "", "", "", "", "", "", "", "", "", 71.3, 1.4862927*^7, 
  42.729, 19.6, 2.822, 1.882, 1899.775, 21.4, 307.846, 1.82, 1.6, 30.7, 
  36.791, 1.7, 61.49, 0.571}, {"ZWE", "Africa", "Zimbabwe", "2020-10-09", 
  7994., 43., 19.429, 229., 0., 0.143, 537.848, 2.893, 1.307, 15.407, 0., 
  0.01, 0.99, "", "", "", "", "", "", "", "", 123., 125499., 8.444, 0.008, 
  611., 0.041, 0.032, 31.4, "tests performed", "", "", "", "", "", "", "", 
  "", "", 71.3, 1.4862927*^7, 42.729, 19.6, 2.822, 1.882, 1899.775, 21.4, 
  307.846, 1.82, 1.6, 30.7, 36.791, 1.7, 61.49, 0.571}, 
 {"ZWE", "Africa", "Zimbabwe", "2020-10-10", 8010., 16., 17.857, 230., 1., 
  0.286, 538.925, 1.077, 1.201, 15.475, 0.067, 0.019, 0.99, "", "", "", "", 
  "", "", "", "", 604., 126103., 8.484, 0.041, 637., 0.043, 0.028, 35.7, 
  "tests performed", "", "", "", "", "", "", "", "", "", 71.3, 1.4862927*^7, 
  42.729, 19.6, 2.822, 1.882, 1899.775, 21.4, 307.846, 1.82, 1.6, 30.7, 
  36.791, 1.7, 61.49, 0.571}, {"ZWE", "Africa", "Zimbabwe", "2020-10-11", 
  8011., 1., 17.571, 230., 0., 0.286, 538.992, 0.067, 1.182, 15.475, 0., 
  0.019, 0.99, "", "", "", "", "", "", "", "", 597., 126700., 8.525, 0.04, 
  691., 0.046, 0.025, 39.3, "tests performed", "", "", "", "", "", "", "", 
  "", "", 71.3, 1.4862927*^7, 42.729, 19.6, 2.822, 1.882, 1899.775, 21.4, 
  307.846, 1.82, 1.6, 30.7, 36.791, 1.7, 61.49, 0.571}, 
 {"ZWE", "Africa", "Zimbabwe", "2020-10-12", 8021., 10., 17.571, 230., 0., 
  0.286, 539.665, 0.673, 1.182, 15.475, 0., 0.019, 0.99, "", "", "", "", "", 
  "", "", "", 481., 127181., 8.557, 0.032, 627., 0.042, 0.028, 35.7, 
  "tests performed", "", "", "", "", "", "", "", "", "", 71.3, 1.4862927*^7, 
  42.729, 19.6, 2.822, 1.882, 1899.775, 21.4, 307.846, 1.82, 1.6, 30.7, 
  36.791, 1.7, 61.49, 0.571}, {"ZWE", "Africa", "Zimbabwe", "2020-10-13", 
  8036., 15., 17.286, 230., 0., 0.143, 540.674, 1.009, 1.163, 15.475, 0., 
  0.01, 1.01, "", "", "", "", "", "", "", "", 588., 127769., 8.596, 0.04, 
  583., 0.039, 0.03, 33.7, "tests performed", "", "", "", "", "", "", "", "", 
  "", 71.3, 1.4862927*^7, 42.729, 19.6, 2.822, 1.882, 1899.775, 21.4, 
  307.846, 1.82, 1.6, 30.7, 36.791, 1.7, 61.49, 0.571}, 
 {"ZWE", "Africa", "Zimbabwe", "2020-10-14", 8055., 19., 19.429, 231., 1., 
  0.286, 541.952, 1.278, 1.307, 15.542, 0.067, 0.019, 1.02, "", "", "", "", 
  "", "", "", "", 615., 128384., 8.638, 0.041, 562., 0.038, 0.035, 28.9, 
  "tests performed", "", "", "", "", "", "", "", "", "", 71.3, 1.4862927*^7, 
  42.729, 19.6, 2.822, 1.882, 1899.775, 21.4, 307.846, 1.82, 1.6, 30.7, 
  36.791, 1.7, 61.49, 0.571}, {"ZWE", "Africa", "Zimbabwe", "2020-10-15", 
  8075., 20., 17.714, 231., 0., 0.286, 543.298, 1.346, 1.192, 15.542, 0., 
  0.019, 1.03, "", "", "", "", "", "", "", "", 818., 129202., 8.693, 0.055, 
  547., 0.037, 0.032, 30.9, "tests performed", "", "", "", "", "", "", "", 
  "", "", 71.3, 1.4862927*^7, 42.729, 19.6, 2.822, 1.882, 1899.775, 21.4, 
  307.846, 1.82, 1.6, 30.7, 36.791, 1.7, 61.49, 0.571}, 
 {"ZWE", "Africa", "Zimbabwe", "2020-10-16", 8099., 24., 15., 231., 0., 
  0.286, 544.913, 1.615, 1.009, 15.542, 0., 0.019, 1.04, "", "", "", "", "", 
  "", "", "", 615., 129817., 8.734, 0.041, 617., 0.042, 0.024, 41.1, 
  "tests performed", "", "", "", "", "", "", "", "", "", 71.3, 1.4862927*^7, 
  42.729, 19.6, 2.822, 1.882, 1899.775, 21.4, 307.846, 1.82, 1.6, 30.7, 
  36.791, 1.7, 61.49, 0.571}, {"ZWE", "Africa", "Zimbabwe", "2020-10-17", 
  8110., 11., 14.286, 231., 0., 0.143, 545.653, 0.74, 0.961, 15.542, 0., 
  0.01, 1.05, "", "", "", "", "", "", "", "", 804., 130621., 8.788, 0.054, 
  645., 0.043, 0.022, 45.1, "tests performed", "", "", "", "", "", "", "", 
  "", "", 71.3, 1.4862927*^7, 42.729, 19.6, 2.822, 1.882, 1899.775, 21.4, 
  307.846, 1.82, 1.6, 30.7, 36.791, 1.7, 61.49, 0.571}, 
 {"ZWE", "Africa", "Zimbabwe", "2020-10-18", 8147., 37., 19.429, 231., 0., 
  0.143, 548.142, 2.489, 1.307, 15.542, 0., 0.01, 1.07, "", "", "", "", "", 
  "", "", "", 263., 130884., 8.806, 0.018, 598., 0.04, 0.032, 30.8, 
  "tests performed", "", "", "", "", "", "", "", "", "", 71.3, 1.4862927*^7, 
  42.729, 19.6, 2.822, 1.882, 1899.775, 21.4, 307.846, 1.82, 1.6, 30.7, 
  36.791, 1.7, 61.49, 0.571}, {"ZWE", "Africa", "Zimbabwe", "2020-10-19", 
  8159., 12., 19.714, 232., 1., 0.286, 548.95, 0.807, 1.326, 15.609, 0.067, 
  0.019, 1.06, "", "", "", "", "", "", "", "", 564., 131448., 8.844, 0.038, 
  610., 0.041, 0.032, 30.9, "tests performed", "", "", "", "", "", "", "", 
  "", "", 71.3, 1.4862927*^7, 42.729, 19.6, 2.822, 1.882, 1899.775, 21.4, 
  307.846, 1.82, 1.6, 30.7, 36.791, 1.7, 61.49, 0.571}, 
 {"ZWE", "Africa", "Zimbabwe", "2020-10-20", 8187., 28., 21.571, 233., 1., 
  0.429, 550.834, 1.884, 1.451, 15.677, 0.067, 0.029, 1.06, "", "", "", "", 
  "", "", "", "", 791., 132239., 8.897, 0.053, 639., 0.043, 0.034, 29.6, 
  "tests performed", "", "", "", "", "", "", "", "", "", 71.3, 1.4862927*^7, 
  42.729, 19.6, 2.822, 1.882, 1899.775, 21.4, 307.846, 1.82, 1.6, 30.7, 
  36.791, 1.7, 61.49, 0.571}, {"ZWE", "Africa", "Zimbabwe", "2020-10-21", 
  8215., 28., 22.857, 236., 3., 0.714, 552.718, 1.884, 1.538, 15.878, 0.202, 
  0.048, 1.06, "", "", "", "", "", "", "", "", 805., 133044., 8.951, 0.054, 
  666., 0.045, 0.034, 29.1, "tests performed", "", "", "", "", "", "", "", 
  "", "", 71.3, 1.4862927*^7, 42.729, 19.6, 2.822, 1.882, 1899.775, 21.4, 
  307.846, 1.82, 1.6, 30.7, 36.791, 1.7, 61.49, 0.571}, 
 {"ZWE", "Africa", "Zimbabwe", "2020-10-22", 8242., 27., 23.857, 236., 0., 
  0.714, 554.534, 1.817, 1.605, 15.878, 0., 0.048, 1.05, "", "", "", "", "", 
  "", "", "", 827., 133871., 9.007, 0.056, 667., 0.045, 0.036, 28., 
  "tests performed", "", "", "", "", "", "", "", "", "", 71.3, 1.4862927*^7, 
  42.729, 19.6, 2.822, 1.882, 1899.775, 21.4, 307.846, 1.82, 1.6, 30.7, 
  36.791, 1.7, 61.49, 0.571}, {"ZWE", "Africa", "Zimbabwe", "2020-10-23", 
  8257., 15., 22.571, 236., 0., 0.714, 555.543, 1.009, 1.519, 15.878, 0., 
  0.048, 1.05, "", "", "", "", "", "", "", "", 1039., 134910., 9.077, 0.07, 
  728., 0.049, 0.031, 32.3, "tests performed", "", "", "", "", "", "", "", 
  "", "", 71.3, 1.4862927*^7, 42.729, 19.6, 2.822, 1.882, 1899.775, 21.4, 
  307.846, 1.82, 1.6, 30.7, 36.791, 1.7, 61.49, 0.571}, 
 {"ZWE", "Africa", "Zimbabwe", "2020-10-24", 8269., 12., 22.714, 236., 0., 
  0.714, 556.351, 0.807, 1.528, 15.878, 0., 0.048, 1.05, "", "", "", "", "", 
  "", "", "", 626., 135536., 9.119, 0.042, 702., 0.047, 0.032, 30.9, 
  "tests performed", "", "", "", "", "", "", "", "", "", 71.3, 1.4862927*^7, 
  42.729, 19.6, 2.822, 1.882, 1899.775, 21.4, 307.846, 1.82, 1.6, 30.7, 
  36.791, 1.7, 61.49, 0.571}, {"ZWE", "Africa", "Zimbabwe", "2020-10-25", 
  8276., 7., 18.429, 237., 1., 0.857, 556.822, 0.471, 1.24, 15.946, 0.067, 
  0.058, 1.05, "", "", "", "", "", "", "", "", 816., 136352., 9.174, 0.055, 
  781., 0.053, 0.024, 42.4, "tests performed", "", "", "", "", "", "", "", 
  "", "", 71.3, 1.4862927*^7, 42.729, 19.6, 2.822, 1.882, 1899.775, 21.4, 
  307.846, 1.82, 1.6, 30.7, 36.791, 1.7, 61.49, 0.571}, 
 {"ZWE", "Africa", "Zimbabwe", "2020-10-26", 8303., 27., 20.571, 242., 5., 
  1.429, 558.638, 1.817, 1.384, 16.282, 0.336, 0.096, 1.05, "", "", "", "", 
  "", "", "", "", 698., 137050., 9.221, 0.047, 800., 0.054, 0.026, 38.9, 
  "tests performed", "", "", "", "", "", "", "", "", "", 71.3, 1.4862927*^7, 
  42.729, 19.6, 2.822, 1.882, 1899.775, 21.4, 307.846, 1.82, 1.6, 30.7, 
  36.791, 1.7, 61.49, 0.571}, {"ZWE", "Africa", "Zimbabwe", "2020-10-27", 
  8315., 12., 18.286, 242., 0., 1.286, 559.446, 0.807, 1.23, 16.282, 0., 
  0.087, 1.05, "", "", "", "", "", "", "", "", 1050., 138100., 9.292, 0.071, 
  837., 0.056, 0.022, 45.8, "tests performed", "", "", "", "", "", "", "", 
  "", "", 71.3, 1.4862927*^7, 42.729, 19.6, 2.822, 1.882, 1899.775, 21.4, 
  307.846, 1.82, 1.6, 30.7, 36.791, 1.7, 61.49, 0.571}, 
 {"ZWE", "Africa", "Zimbabwe", "2020-10-28", 8320., 5., 15., 242., 0., 0.857, 
  559.782, 0.336, 1.009, 16.282, 0., 0.058, 1.06, "", "", "", "", "", "", "", 
  "", 571., 138671., 9.33, 0.038, 804., 0.054, 0.019, 53.6, 
  "tests performed", "", "", "", "", "", "", "", "", "", 71.3, 1.4862927*^7, 
  42.729, 19.6, 2.822, 1.882, 1899.775, 21.4, 307.846, 1.82, 1.6, 30.7, 
  36.791, 1.7, 61.49, 0.571}, {"ZWE", "Africa", "Zimbabwe", "2020-10-29", 
  8349., 29., 15.286, 242., 0., 0.857, 561.733, 1.951, 1.028, 16.282, 0., 
  0.058, 1.08, "", "", "", "", "", "", "", "", 1143., 139814., 9.407, 0.077, 
  849., 0.057, 0.018, 55.5, "tests performed", "", "", "", "", "", "", "", 
  "", "", 71.3, 1.4862927*^7, 42.729, 19.6, 2.822, 1.882, 1899.775, 21.4, 
  307.846, 1.82, 1.6, 30.7, 36.791, 1.7, 61.49, 0.571}, 
 {"ZWE", "Africa", "Zimbabwe", "2020-10-30", 8362., 13., 15., 242., 0., 
  0.857, 562.608, 0.875, 1.009, 16.282, 0., 0.058, 1.09, "", "", "", "", "", 
  "", "", "", 911., 140725., 9.468, 0.061, 831., 0.056, 0.018, 55.4, 
  "tests performed", "", "", "", "", "", "", "", "", "", 71.3, 1.4862927*^7, 
  42.729, 19.6, 2.822, 1.882, 1899.775, 21.4, 307.846, 1.82, 1.6, 30.7, 
  36.791, 1.7, 61.49, 0.571}, {"ZWE", "Africa", "Zimbabwe", "2020-10-31", 
  8367., 5., 14., 243., 1., 1., 562.944, 0.336, 0.942, 16.349, 0.067, 0.067, 
  1.1, "", "", "", "", "", "", "", "", 681., 141406., 9.514, 0.046, 839., 
  0.056, 0.017, 59.9, "tests performed", "", "", "", "", "", "", "", "", "", 
  71.3, 1.4862927*^7, 42.729, 19.6, 2.822, 1.882, 1899.775, 21.4, 307.846, 
  1.82, 1.6, 30.7, 36.791, 1.7, 61.49, 0.571}, 
 {"ZWE", "Africa", "Zimbabwe", "2020-11-01", 8374., 7., 14., 243., 0., 0.857, 
  563.415, 0.471, 0.942, 16.349, 0., 0.058, 1.12, "", "", "", "", "", "", "", 
  "", 574., 141980., 9.553, 0.039, 804., 0.054, 0.017, 57.4, 
  "tests performed", "", "", "", "", "", "", "", "", "", 71.3, 1.4862927*^7, 
  42.729, 19.6, 2.822, 1.882, 1899.775, 21.4, 307.846, 1.82, 1.6, 30.7, 
  36.791, 1.7, 61.49, 0.571}, {"ZWE", "Africa", "Zimbabwe", "2020-11-02", 
  8389., 15., 12.286, 245., 2., 0.429, 564.424, 1.009, 0.827, 16.484, 0.135, 
  0.029, 1.15, "", "", "", "", "", "", "", "", 610., 142590., 9.594, 0.041, 
  791., 0.053, 0.016, 64.4, "tests performed", "", "", "", "", "", "", "", 
  "", "", 71.3, 1.4862927*^7, 42.729, 19.6, 2.822, 1.882, 1899.775, 21.4, 
  307.846, 1.82, 1.6, 30.7, 36.791, 1.7, 61.49, 0.571}, 
 {"ZWE", "Africa", "Zimbabwe", "2020-11-03", 8410., 21., 13.571, 246., 1., 
  0.571, 565.837, 1.413, 0.913, 16.551, 0.067, 0.038, 1.18, "", "", "", "", 
  "", "", "", "", 745., 143335., 9.644, 0.05, 748., 0.05, 0.018, 55.1, 
  "tests performed", "", "", "", "", "", "", "", "", "", 71.3, 1.4862927*^7, 
  42.729, 19.6, 2.822, 1.882, 1899.775, 21.4, 307.846, 1.82, 1.6, 30.7, 
  36.791, 1.7, 61.49, 0.571}, {"ZWE", "Africa", "Zimbabwe", "2020-11-04", 
  8427., 17., 15.286, 248., 2., 0.857, 566.981, 1.144, 1.028, 16.686, 0.135, 
  0.058, 1.21, "", "", "", "", "", "", "", "", 854., 144189., 9.701, 0.057, 
  788., 0.053, 0.019, 51.6, "tests performed", "", "", "", "", "", "", "", 
  "", "", 71.3, 1.4862927*^7, 42.729, 19.6, 2.822, 1.882, 1899.775, 21.4, 
  307.846, 1.82, 1.6, 30.7, 36.791, 1.7, 61.49, 0.571}, 
 {"ZWE", "Africa", "Zimbabwe", "2020-11-05", 8444., 17., 13.571, 248., 0., 
  0.857, 568.125, 1.144, 0.913, 16.686, 0., 0.058, 1.23, "", "", "", "", "", 
  "", "", "", 855., 145044., 9.759, 0.058, 747., 0.05, 0.018, 55., 
  "tests performed", "", "", "", "", "", "", "", "", "", 71.3, 1.4862927*^7, 
  42.729, 19.6, 2.822, 1.882, 1899.775, 21.4, 307.846, 1.82, 1.6, 30.7, 
  36.791, 1.7, 61.49, 0.571}, {"ZWE", "Africa", "Zimbabwe", "2020-11-06", 
  8471., 27., 15.571, 250., 2., 1.143, 569.942, 1.817, 1.048, 16.82, 0.135, 
  0.077, 1.27, "", "", "", "", "", "", "", "", 756., 145800., 9.81, 0.051, 
  725., 0.049, 0.021, 46.6, "tests performed", "", "", "", "", "", "", "", 
  "", "", 71.3, 1.4862927*^7, 42.729, 19.6, 2.822, 1.882, 1899.775, 21.4, 
  307.846, 1.82, 1.6, 30.7, 36.791, 1.7, 61.49, 0.571}, 
 {"ZWE", "Africa", "Zimbabwe", "2020-11-07", 8498., 27., 18.714, 251., 1., 
  1.143, 571.758, 1.817, 1.259, 16.888, 0.067, 0.077, 1.3, "", "", "", "", 
  "", "", "", "", 687., 146487., 9.856, 0.046, 726., 0.049, 0.026, 38.8, 
  "tests performed", "", "", "", "", "", "", "", "", "", 71.3, 1.4862927*^7, 
  42.729, 19.6, 2.822, 1.882, 1899.775, 21.4, 307.846, 1.82, 1.6, 30.7, 
  36.791, 1.7, 61.49, 0.571}, {"ZWE", "Africa", "Zimbabwe", "2020-11-08", 
  8531., 33., 22.429, 253., 2., 1.429, 573.978, 2.22, 1.509, 17.022, 0.135, 
  0.096, 1.32, "", "", "", "", "", "", "", "", 582., 147069., 9.895, 0.039, 
  727., 0.049, 0.031, 32.4, "tests performed", "", "", "", "", "", "", "", 
  "", "", 71.3, 1.4862927*^7, 42.729, 19.6, 2.822, 1.882, 1899.775, 21.4, 
  307.846, 1.82, 1.6, 30.7, 36.791, 1.7, 61.49, 0.571}, 
 {"ZWE", "Africa", "Zimbabwe", "2020-11-09", 8561., 30., 24.571, 254., 1., 
  1.286, 575.997, 2.018, 1.653, 17.09, 0.067, 0.087, 1.34, "", "", "", "", 
  "", "", "", "", 697., 147766., 9.942, 0.047, 739., 0.05, 0.033, 30.1, 
  "tests performed", "", "", "", "", "", "", "", "", "", 67.59, 1.4862927*^7, 
  42.729, 19.6, 2.822, 1.882, 1899.775, 21.4, 307.846, 1.82, 1.6, 30.7, 
  36.791, 1.7, 61.49, 0.571}, {"ZWE", "Africa", "Zimbabwe", "2020-11-10", 
  8610., 49., 28.571, 255., 1., 1.286, 579.294, 3.297, 1.922, 17.157, 0.067, 
  0.087, 1.35, "", "", "", "", "", "", "", "", 1151., 148917., 10.019, 0.077, 
  797., 0.054, 0.036, 27.9, "tests performed", "", "", "", "", "", "", "", 
  "", "", 67.59, 1.4862927*^7, 42.729, 19.6, 2.822, 1.882, 1899.775, 21.4, 
  307.846, 1.82, 1.6, 30.7, 36.791, 1.7, 61.49, 0.571}, 
 {"ZWE", "Africa", "Zimbabwe", "2020-11-11", 8667., 57., 34.286, 255., 0., 
  1., 583.129, 3.835, 2.307, 17.157, 0., 0.067, 1.36, "", "", "", "", "", "", 
  "", "", 613., 149530., 10.061, 0.041, 763., 0.051, 0.045, 22.3, 
  "tests performed", "", "", "", "", "", "", "", "", "", 67.59, 1.4862927*^7, 
  42.729, 19.6, 2.822, 1.882, 1899.775, 21.4, 307.846, 1.82, 1.6, 30.7, 
  36.791, 1.7, 61.49, 0.571}, {"ZWE", "Africa", "Zimbabwe", "2020-11-12", 
  8696., 29., 36., 255., 0., 1., 585.08, 1.951, 2.422, 17.157, 0., 0.067, 
  1.36, "", "", "", "", "", "", "", "", 1086., 150616., 10.134, 0.073, 796., 
  0.054, 0.045, 22.1, "tests performed", "", "", "", "", "", "", "", "", "", 
  67.59, 1.4862927*^7, 42.729, 19.6, 2.822, 1.882, 1899.775, 21.4, 307.846, 
  1.82, 1.6, 30.7, 36.791, 1.7, 61.49, 0.571}, 
 {"ZWE", "Africa", "Zimbabwe", "2020-11-13", 8765., 69., 42., 257., 2., 1., 
  589.722, 4.642, 2.826, 17.291, 0.135, 0.067, 1.36, "", "", "", "", "", "", 
  "", "", 1092., 151708., 10.207, 0.073, 844., 0.057, 0.05, 20.1, 
  "tests performed", "", "", "", "", "", "", "", "", "", 67.59, 1.4862927*^7, 
  42.729, 19.6, 2.822, 1.882, 1899.775, 21.4, 307.846, 1.82, 1.6, 30.7, 
  36.791, 1.7, 61.49, 0.571}, {"ZWE", "Africa", "Zimbabwe", "2020-11-14", 
  8786., 21., 41.143, 257., 0., 0.857, 591.135, 1.413, 2.768, 17.291, 0., 
  0.058, 1.36, "", "", "", "", "", "", "", "", 580., 152288., 10.246, 0.039, 
  829., 0.056, 0.05, 20.1, "tests performed", "", "", "", "", "", "", "", "", 
  "", 67.59, 1.4862927*^7, 42.729, 19.6, 2.822, 1.882, 1899.775, 21.4, 
  307.846, 1.82, 1.6, 30.7, 36.791, 1.7, 61.49, 0.571}, 
 {"ZWE", "Africa", "Zimbabwe", "2020-11-15", 8829., 43., 42.571, 257., 0., 
  0.571, 594.028, 2.893, 2.864, 17.291, 0., 0.038, 1.36, "", "", "", "", "", 
  "", "", "", 960., 153248., 10.311, 0.065, 883., 0.059, 0.048, 20.7, 
  "tests performed", "", "", "", "", "", "", "", "", "", 67.59, 1.4862927*^7, 
  42.729, 19.6, 2.822, 1.882, 1899.775, 21.4, 307.846, 1.82, 1.6, 30.7, 
  36.791, 1.7, 61.49, 0.571}, {"ZWE", "Africa", "Zimbabwe", "2020-11-16", 
  8897., 68., 48., 257., 0., 0.429, 598.603, 4.575, 3.23, 17.291, 0., 0.029, 
  1.36, "", "", "", "", "", "", "", "", 848., 154096., 10.368, 0.057, 904., 
  0.061, 0.053, 18.8, "tests performed", "", "", "", "", "", "", "", "", "", 
  67.59, 1.4862927*^7, 42.729, 19.6, 2.822, 1.882, 1899.775, 21.4, 307.846, 
  1.82, 1.6, 30.7, 36.791, 1.7, 61.49, 0.571}, 
 {"ZWE", "Africa", "Zimbabwe", "2020-11-17", 8945., 48., 47.857, 260., 3., 
  0.714, 601.833, 3.23, 3.22, 17.493, 0.202, 0.048, 1.36, "", "", "", "", "", 
  "", "", "", 875., 154971., 10.427, 0.059, 865., 0.058, 0.055, 18.1, 
  "tests performed", "", "", "", "", "", "", "", "", "", 67.59, 1.4862927*^7, 
  42.729, 19.6, 2.822, 1.882, 1899.775, 21.4, 307.846, 1.82, 1.6, 30.7, 
  36.791, 1.7, 61.49, 0.571}, {"ZWE", "Africa", "Zimbabwe", "2020-11-18", 
  8981., 36., 44.857, 261., 1., 0.857, 604.255, 2.422, 3.018, 17.56, 0.067, 
  0.058, 1.35, "", "", "", "", "", "", "", "", 1246., 156217., 10.511, 0.084, 
  955., 0.064, 0.047, 21.3, "tests performed", "", "", "", "", "", "", "", 
  "", "", 67.59, 1.4862927*^7, 42.729, 19.6, 2.822, 1.882, 1899.775, 21.4, 
  307.846, 1.82, 1.6, 30.7, 36.791, 1.7, 61.49, 0.571}, 
 {"ZWE", "Africa", "Zimbabwe", "2020-11-19", 9046., 65., 50., 265., 4., 
  1.429, 608.628, 4.373, 3.364, 17.83, 0.269, 0.096, 1.36, "", "", "", "", 
  "", "", "", "", 1123., 157340., 10.586, 0.076, 961., 0.065, 0.052, 19.2, 
  "tests performed", "", "", "", "", "", "", "", "", "", 67.59, 1.4862927*^7, 
  42.729, 19.6, 2.822, 1.882, 1899.775, 21.4, 307.846, 1.82, 1.6, 30.7, 
  36.791, 1.7, 61.49, 0.571}, {"ZWE", "Africa", "Zimbabwe", "2020-11-20", 
  9120., 74., 50.714, 265., 0., 1.143, 613.607, 4.979, 3.412, 17.83, 0., 
  0.077, 1.36, "", "", "", "", "", "", "", "", 950., 158290., 10.65, 0.064, 
  940., 0.063, 0.054, 18.5, "tests performed", "", "", "", "", "", "", "", 
  "", "", 67.59, 1.4862927*^7, 42.729, 19.6, 2.822, 1.882, 1899.775, 21.4, 
  307.846, 1.82, 1.6, 30.7, 36.791, 1.7, 61.49, 0.571}, 
 {"ZWE", "Africa", "Zimbabwe", "2020-11-21", 9172., 52., 55.143, 265., 0., 
  1.143, 617.106, 3.499, 3.71, 17.83, 0., 0.077, 1.36, "", "", "", "", "", 
  "", "", "", 604., 158894., 10.691, 0.041, 944., 0.064, 0.058, 17.1, 
  "tests performed", "", "", "", "", "", "", "", "", "", 67.59, 1.4862927*^7, 
  42.729, 19.6, 2.822, 1.882, 1899.775, 21.4, 307.846, 1.82, 1.6, 30.7, 
  36.791, 1.7, 61.49, 0.571}, {"ZWE", "Africa", "Zimbabwe", "2020-11-22", 
  9220., 48., 55.857, 268., 3., 1.571, 620.335, 3.23, 3.758, 18.031, 0.202, 
  0.106, 1.36, "", "", "", "", "", "", "", "", 1404., 160298., 10.785, 0.094, 
  1007., 0.068, 0.055, 18., "tests performed", "", "", "", "", "", "", "", 
  "", "", 67.59, 1.4862927*^7, 42.729, 19.6, 2.822, 1.882, 1899.775, 21.4, 
  307.846, 1.82, 1.6, 30.7, 36.791, 1.7, 61.49, 0.571}, 
 {"ZWE", "Africa", "Zimbabwe", "2020-11-23", 9308., 88., 58.714, 273., 5., 
  2.286, 626.256, 5.921, 3.95, 18.368, 0.336, 0.154, 1.37, "", "", "", "", 
  "", "", "", "", 555., 160853., 10.822, 0.037, 965., 0.065, 0.061, 16.4, 
  "tests performed", "", "", "", "", "", "", "", "", "", 67.59, 1.4862927*^7, 
  42.729, 19.6, 2.822, 1.882, 1899.775, 21.4, 307.846, 1.82, 1.6, 30.7, 
  36.791, 1.7, 61.49, 0.571}, {"ZWE", "Africa", "Zimbabwe", "2020-11-24", 
  9398., 90., 64.714, 274., 1., 2., 632.312, 6.055, 4.354, 18.435, 0.067, 
  0.135, 1.36, "", "", "", "", "", "", "", "", 923., 161776., 10.885, 0.062, 
  972., 0.065, 0.067, 15., "tests performed", "", "", "", "", "", "", "", "", 
  "", 67.59, 1.4862927*^7, 42.729, 19.6, 2.822, 1.882, 1899.775, 21.4, 
  307.846, 1.82, 1.6, 30.7, 36.791, 1.7, 61.49, 0.571}, 
 {"ZWE", "Africa", "Zimbabwe", "2020-11-25", 9508., 110., 75.286, 274., 0., 
  1.857, 639.712, 7.401, 5.065, 18.435, 0., 0.125, 1.36, "", "", "", "", "", 
  "", "", "", 1073., 162849., 10.957, 0.072, 947., 0.064, 0.079, 12.6, 
  "tests performed", "", "", "", "", "", "", "", "", "", 67.59, 1.4862927*^7, 
  42.729, 19.6, 2.822, 1.882, 1899.775, 21.4, 307.846, 1.82, 1.6, 30.7, 
  36.791, 1.7, 61.49, 0.571}, {"ZWE", "Africa", "Zimbabwe", "2020-11-26", 
  9623., 115., 82.429, 274., 0., 1.286, 647.45, 7.737, 5.546, 18.435, 0., 
  0.087, 1.35, "", "", "", "", "", "", "", "", 1770., 164619., 11.076, 0.119, 
  1040., 0.07, 0.079, 12.6, "tests performed", "", "", "", "", "", "", "", 
  "", "", 67.59, 1.4862927*^7, 42.729, 19.6, 2.822, 1.882, 1899.775, 21.4, 
  307.846, 1.82, 1.6, 30.7, 36.791, 1.7, 61.49, 0.571}, 
 {"ZWE", "Africa", "Zimbabwe", "2020-11-27", 9714., 91., 84.857, 275., 1., 
  1.429, 653.572, 6.123, 5.709, 18.502, 0.067, 0.096, 1.34, "", "", "", "", 
  "", "", "", "", 907., 165526., 11.137, 0.061, 1034., 0.07, 0.082, 12.2, 
  "tests performed", "", "", "", "", "", "", "", "", "", 67.59, 1.4862927*^7, 
  42.729, 19.6, 2.822, 1.882, 1899.775, 21.4, 307.846, 1.82, 1.6, 30.7, 
  36.791, 1.7, 61.49, 0.571}, {"ZWE", "Africa", "Zimbabwe", "2020-11-28", 
  9822., 108., 92.857, 275., 0., 1.429, 660.839, 7.266, 6.248, 18.502, 0., 
  0.096, 1.34, "", "", "", "", "", "", "", "", 1721., 167247., 11.253, 0.116, 
  1193., 0.08, 0.078, 12.8, "tests performed", "", "", "", "", "", "", "", 
  "", "", 67.59, 1.4862927*^7, 42.729, 19.6, 2.822, 1.882, 1899.775, 21.4, 
  307.846, 1.82, 1.6, 30.7, 36.791, 1.7, 61.49, 0.571}, 
 {"ZWE", "Africa", "Zimbabwe", "2020-11-29", 9822., 0., 86., 275., 0., 1., 
  660.839, 0., 5.786, 18.502, 0., 0.067, 1.32, "", "", "", "", "", "", "", 
  "", 965., 168212., 11.318, 0.065, 1131., 0.076, 0.076, 13.2, 
  "tests performed", "", "", "", "", "", "", "", "", "", 67.59, 1.4862927*^7, 
  42.729, 19.6, 2.822, 1.882, 1899.775, 21.4, 307.846, 1.82, 1.6, 30.7, 
  36.791, 1.7, 61.49, 0.571}, {"ZWE", "Africa", "Zimbabwe", "2020-11-30", 
  9950., 128., 91.714, 276., 1., 0.429, 669.451, 8.612, 6.171, 18.57, 0.067, 
  0.029, 1.32, "", "", "", "", "", "", "", "", 797., 169009., 11.371, 0.054, 
  1165., 0.078, 0.079, 12.7, "tests performed", "", "", "", "", "", "", "", 
  "", "", 67.59, 1.4862927*^7, 42.729, 19.6, 2.822, 1.882, 1899.775, 21.4, 
  307.846, 1.82, 1.6, 30.7, 36.791, 1.7, 61.49, 0.571}, 
 {"ZWE", "Africa", "Zimbabwe", "2020-12-01", 10129., 179., 104.429, 277., 1., 
  0.429, 681.494, 12.043, 7.026, 18.637, 0.067, 0.029, 1.32, "", "", "", "", 
  "", "", "", "", 1029., 170038., 11.44, 0.069, 1180., 0.079, 0.088, 11.3, 
  "tests performed", "", "", "", "", "", "", "", "", "", 67.59, 1.4862927*^7, 
  42.729, 19.6, 2.822, 1.882, 1899.775, 21.4, 307.846, 1.82, 1.6, 30.7, 
  36.791, 1.7, 61.49, 0.571}, {"ZWE", "Africa", "Zimbabwe", "2020-12-02", 
  10129., 0., 88.714, 277., 0., 0.429, 681.494, 0., 5.969, 18.637, 0., 0.029, 
  1.3, "", "", "", "", "", "", "", "", 1862., 171900., 11.566, 0.125, 1293., 
  0.087, 0.069, 14.6, "tests performed", "", "", "", "", "", "", "", "", "", 
  67.59, 1.4862927*^7, 42.729, 19.6, 2.822, 1.882, 1899.775, 21.4, 307.846, 
  1.82, 1.6, 30.7, 36.791, 1.7, 61.49, 0.571}, 
 {"ZWE", "Africa", "Zimbabwe", "2020-12-03", 10424., 295., 114.429, 280., 3., 
  0.857, 701.342, 19.848, 7.699, 18.839, 0.202, 0.058, 1.31, "", "", "", "", 
  "", "", "", "", 1294., 173194., 11.653, 0.087, 1225., 0.082, 0.093, 10.7, 
  "tests performed", "", "", "", "", "", "", "", "", "", 67.59, 1.4862927*^7, 
  42.729, 19.6, 2.822, 1.882, 1899.775, 21.4, 307.846, 1.82, 1.6, 30.7, 
  36.791, 1.7, 61.49, 0.571}, {"ZWE", "Africa", "Zimbabwe", "2020-12-04", 
  10547., 123., 119., 281., 1., 0.857, 709.618, 8.276, 8.006, 18.906, 0.067, 
  0.058, 1.28, "", "", "", "", "", "", "", "", 1722., 174916., 11.769, 0.116, 
  1341., 0.09, 0.089, 11.3, "tests performed", "", "", "", "", "", "", "", 
  "", "", 67.59, 1.4862927*^7, 42.729, 19.6, 2.822, 1.882, 1899.775, 21.4, 
  307.846, 1.82, 1.6, 30.7, 36.791, 1.7, 61.49, 0.571}, 
 {"ZWE", "Africa", "Zimbabwe", "2020-12-05", 10617., 70., 113.571, 291., 10., 
  2.286, 714.328, 4.71, 7.641, 19.579, 0.673, 0.154, 1.26, "", "", "", "", 
  "", "", "", "", 1577., 176493., 11.875, 0.106, 1321., 0.089, 0.086, 11.6, 
  "tests performed", "", "", "", "", "", "", "", "", "", 67.59, 1.4862927*^7, 
  42.729, 19.6, 2.822, 1.882, 1899.775, 21.4, 307.846, 1.82, 1.6, 30.7, 
  36.791, 1.7, 61.49, 0.571}, {"ZWE", "Africa", "Zimbabwe", "2020-12-06", 
  10718., 101., 128., 291., 0., 2.286, 721.123, 6.795, 8.612, 19.579, 0., 
  0.154, 1.24, "", "", "", "", "", "", "", "", 548., 177041., 11.912, 0.037, 
  1261., 0.085, 0.102, 9.9, "tests performed", "", "", "", "", "", "", "", 
  "", "", 67.59, 1.4862927*^7, 42.729, 19.6, 2.822, 1.882, 1899.775, 21.4, 
  307.846, 1.82, 1.6, 30.7, 36.791, 1.7, 61.49, 0.571}, 
 {"ZWE", "Africa", "Zimbabwe", "2020-12-07", 10839., 121., 127., 294., 3., 
  2.571, 729.264, 8.141, 8.545, 19.781, 0.202, 0.173, 1.22, "", "", "", "", 
  "", "", "", "", 1270., 178311., 11.997, 0.085, 1329., 0.089, 0.096, 10.5, 
  "tests performed", "", "", "", "", "", "", "", "", "", 67.59, 1.4862927*^7, 
  42.729, 19.6, 2.822, 1.882, 1899.775, 21.4, 307.846, 1.82, 1.6, 30.7, 
  36.791, 1.7, 61.49, 0.571}, {"ZWE", "Africa", "Zimbabwe", "2020-12-08", 
  10912., 73., 111.857, 303., 9., 3.714, 734.176, 4.912, 7.526, 20.386, 
  0.606, 0.25, 1.21, "", "", "", "", "", "", "", "", 1965., 180276., 12.129, 
  0.132, 1463., 0.098, 0.076, 13.1, "tests performed", "", "", "", "", "", 
  "", "", "", "", 67.59, 1.4862927*^7, 42.729, 19.6, 2.822, 1.882, 1899.775, 
  21.4, 307.846, 1.82, 1.6, 30.7, 36.791, 1.7, 61.49, 0.571}, 
 {"ZWE", "Africa", "Zimbabwe", "2020-12-09", 11007., 95., 125.429, 304., 1., 
  3.857, 740.567, 6.392, 8.439, 20.454, 0.067, 0.26, 1.2, "", "", "", "", "", 
  "", "", "", 1541., 181817., 12.233, 0.104, 1417., 0.095, 0.089, 11.3, 
  "tests performed", "", "", "", "", "", "", "", "", "", 67.59, 1.4862927*^7, 
  42.729, 19.6, 2.822, 1.882, 1899.775, 21.4, 307.846, 1.82, 1.6, 30.7, 
  36.791, 1.7, 61.49, 0.571}, {"ZWE", "Africa", "Zimbabwe", "2020-12-10", 
  11081., 74., 93.857, 305., 1., 3.571, 745.546, 4.979, 6.315, 20.521, 0.067, 
  0.24, 1.19, "", "", "", "", "", "", "", "", 1703., 183520., 12.348, 0.115, 
  1475., 0.099, 0.064, 15.7, "tests performed", "", "", "", "", "", "", "", 
  "", "", 67.59, 1.4862927*^7, 42.729, 19.6, 2.822, 1.882, 1899.775, 21.4, 
  307.846, 1.82, 1.6, 30.7, 36.791, 1.7, 61.49, 0.571}, 
 {"ZWE", "Africa", "Zimbabwe", "2020-12-11", 11162., 81., 87.857, 306., 1., 
  3.571, 750.996, 5.45, 5.911, 20.588, 0.067, 0.24, 1.2, "", "", "", "", "", 
  "", "", "", 1444., 184964., 12.445, 0.097, 1435., 0.097, 0.061, 16.3, 
  "tests performed", "", "", "", "", "", "", "", "", "", 67.59, 1.4862927*^7, 
  42.729, 19.6, 2.822, 1.882, 1899.775, 21.4, 307.846, 1.82, 1.6, 30.7, 
  36.791, 1.7, 61.49, 0.571}, {"ZWE", "Africa", "Zimbabwe", "2020-12-12", 
  11219., 57., 86., 307., 1., 2.286, 754.831, 3.835, 5.786, 20.655, 0.067, 
  0.154, 1.2, "", "", "", "", "", "", "", "", 1364., 186328., 12.536, 0.092, 
  1405., 0.095, 0.061, 16.3, "tests performed", "", "", "", "", "", "", "", 
  "", "", 67.59, 1.4862927*^7, 42.729, 19.6, 2.822, 1.882, 1899.775, 21.4, 
  307.846, 1.82, 1.6, 30.7, 36.791, 1.7, 61.49, 0.571}, 
 {"ZWE", "Africa", "Zimbabwe", "2020-12-13", 11246., 27., 75.429, 307., 0., 
  2.286, 756.648, 1.817, 5.075, 20.655, 0., 0.154, 1.21, "", "", "", "", "", 
  "", "", "", 1187., 187515., 12.616, 0.08, 1496., 0.101, 0.05, 19.8, 
  "tests performed", "", "", "", "", "", "", "", "", "", 67.59, 1.4862927*^7, 
  42.729, 19.6, 2.822, 1.882, 1899.775, 21.4, 307.846, 1.82, 1.6, 30.7, 
  36.791, 1.7, 61.49, 0.571}, {"ZWE", "Africa", "Zimbabwe", "2020-12-14", 
  11358., 112., 74.143, 309., 2., 2.143, 764.183, 7.536, 4.988, 20.79, 0.135, 
  0.144, 1.23, "", "", "", "", "", "", "", "", 1626., 189141., 12.726, 0.109, 
  1547., 0.104, 0.048, 20.9, "tests performed", "", "", "", "", "", "", "", 
  "", "", 67.59, 1.4862927*^7, 42.729, 19.6, 2.822, 1.882, 1899.775, 21.4, 
  307.846, 1.82, 1.6, 30.7, 36.791, 1.7, 61.49, 0.571}, 
 {"ZWE", "Africa", "Zimbabwe", "2020-12-15", 11522., 164., 87.143, 310., 1., 
  1., 775.217, 11.034, 5.863, 20.857, 0.067, 0.067, 1.25, "", "", "", "", "", 
  "", "", "", 559., 189700., 12.763, 0.038, 1346., 0.091, 0.065, 15.4, 
  "tests performed", "", "", "", "", "", "", "", "", "", 67.59, 1.4862927*^7, 
  42.729, 19.6, 2.822, 1.882, 1899.775, 21.4, 307.846, 1.82, 1.6, 30.7, 
  36.791, 1.7, 61.49, 0.571}, {"ZWE", "Africa", "Zimbabwe", "2020-12-16", 
  11749., 227., 106., 313., 3., 1.286, 790.49, 15.273, 7.132, 21.059, 0.202, 
  0.087, 1.26, "", "", "", "", "", "", "", "", 1352., 191052., 12.854, 0.091, 
  1319., 0.089, 0.08, 12.4, "tests performed", "", "", "", "", "", "", "", 
  "", "", 67.59, 1.4862927*^7, 42.729, 19.6, 2.822, 1.882, 1899.775, 21.4, 
  307.846, 1.82, 1.6, 30.7, 36.791, 1.7, 61.49, 0.571}, 
 {"ZWE", "Africa", "Zimbabwe", "2020-12-17", 11866., 117., 112.143, 314., 1., 
  1.286, 798.362, 7.872, 7.545, 21.126, 0.067, 0.087, 1.26, "", "", "", "", 
  "", "", "", "", 1959., 193011., 12.986, 0.132, 1356., 0.091, 0.083, 12.1, 
  "tests performed", "", "", "", "", "", "", "", "", "", 67.59, 1.4862927*^7, 
  42.729, 19.6, 2.822, 1.882, 1899.775, 21.4, 307.846, 1.82, 1.6, 30.7, 
  36.791, 1.7, 61.49, 0.571}, {"ZWE", "Africa", "Zimbabwe", "2020-12-18", 
  12047., 181., 126.429, 316., 2., 1.429, 810.54, 12.178, 8.506, 21.261, 
  0.135, 0.096, 1.26, "", "", "", "", "", "", "", "", 2155., 195166., 13.131, 
  0.145, 1457., 0.098, 0.087, 11.5, "tests performed", "", "", "", "", "", 
  "", "", "", "", 69.44, 1.4862927*^7, 42.729, 19.6, 2.822, 1.882, 1899.775, 
  21.4, 307.846, 1.82, 1.6, 30.7, 36.791, 1.7, 61.49, 0.571}, 
 {"ZWE", "Africa", "Zimbabwe", "2020-12-19", 12151., 104., 133.143, 318., 2., 
  1.571, 817.537, 6.997, 8.958, 21.396, 0.135, 0.106, 1.26, "", "", "", "", 
  "", "", "", "", 1581., 196747., 13.237, 0.106, 1488., 0.1, 0.089, 11.2, 
  "tests performed", "", "", "", "", "", "", "", "", "", 69.44, 1.4862927*^7, 
  42.729, 19.6, 2.822, 1.882, 1899.775, 21.4, 307.846, 1.82, 1.6, 30.7, 
  36.791, 1.7, 61.49, 0.571}, {"ZWE", "Africa", "Zimbabwe", "2020-12-20", 
  12325., 174., 154.143, 320., 2., 1.857, 829.244, 11.707, 10.371, 21.53, 
  0.135, 0.125, 1.26, "", "", "", "", "", "", "", "", 2144., 198891., 13.382, 
  0.144, 1625., 0.109, 0.095, 10.5, "tests performed", "", "", "", "", "", 
  "", "", "", "", 69.44, 1.4862927*^7, 42.729, 19.6, 2.822, 1.882, 1899.775, 
  21.4, 307.846, 1.82, 1.6, 30.7, 36.791, 1.7, 61.49, 0.571}, 
 {"ZWE", "Africa", "Zimbabwe", "2020-12-21", 12422., 97., 152., 322., 2., 
  1.857, 835.771, 6.526, 10.227, 21.665, 0.135, 0.125, 1.26, "", "", "", "", 
  "", "", "", "", 1205., 200096., 13.463, 0.081, 1565., 0.105, 0.097, 10.3, 
  "tests performed", "", "", "", "", "", "", "", "", "", 69.44, 1.4862927*^7, 
  42.729, 19.6, 2.822, 1.882, 1899.775, 21.4, 307.846, 1.82, 1.6, 30.7, 
  36.791, 1.7, 61.49, 0.571}, {"ZWE", "Africa", "Zimbabwe", "2020-12-22", 
  12544., 122., 146., 326., 4., 2.286, 843.979, 8.208, 9.823, 21.934, 0.269, 
  0.154, 1.26, "", "", "", "", "", "", "", "", 1425., 201521., 13.559, 0.096, 
  1689., 0.114, 0.086, 11.6, "tests performed", "", "", "", "", "", "", "", 
  "", "", 69.44, 1.4862927*^7, 42.729, 19.6, 2.822, 1.882, 1899.775, 21.4, 
  307.846, 1.82, 1.6, 30.7, 36.791, 1.7, 61.49, 0.571}, 
 {"ZWE", "Africa", "Zimbabwe", "2020-12-23", 12656., 112., 129.571, 330., 4., 
  2.429, 851.515, 7.536, 8.718, 22.203, 0.269, 0.163, 1.27, "", "", "", "", 
  "", "", "", "", 1501., 203022., 13.66, 0.101, 1710., 0.115, 0.076, 13.2, 
  "tests performed", "", "", "", "", "", "", "", "", "", 69.44, 1.4862927*^7, 
  42.729, 19.6, 2.822, 1.882, 1899.775, 21.4, 307.846, 1.82, 1.6, 30.7, 
  36.791, 1.7, 61.49, 0.571}, {"ZWE", "Africa", "Zimbabwe", "2020-12-24", 
  12786., 130., 131.429, 339., 9., 3.571, 860.261, 8.747, 8.843, 22.808, 
  0.606, 0.24, 1.28, "", "", "", "", "", "", "", "", 1870., 204892., 13.785, 
  0.126, 1697., 0.114, 0.077, 12.9, "tests performed", "", "", "", "", "", 
  "", "", "", "", 69.44, 1.4862927*^7, 42.729, 19.6, 2.822, 1.882, 1899.775, 
  21.4, 307.846, 1.82, 1.6, 30.7, 36.791, 1.7, 61.49, 0.571}, 
 {"ZWE", "Africa", "Zimbabwe", "2020-12-25", 12880., 94., 119., 341., 2., 
  3.571, 866.586, 6.324, 8.006, 22.943, 0.135, 0.24, 1.3, "", "", "", "", "", 
  "", "", "", 1700., 206592., 13.9, 0.114, 1632., 0.11, 0.073, 13.7, 
  "tests performed", "", "", "", "", "", "", "", "", "", 69.44, 1.4862927*^7, 
  42.729, 19.6, 2.822, 1.882, 1899.775, 21.4, 307.846, 1.82, 1.6, 30.7, 
  36.791, 1.7, 61.49, 0.571}, {"ZWE", "Africa", "Zimbabwe", "2020-12-26", 
  12963., 83., 116., 341., 0., 3.286, 872.17, 5.584, 7.805, 22.943, 0., 
  0.221, 1.33, "", "", "", "", "", "", "", "", 1184., 207776., 13.979, 0.08, 
  1576., 0.106, 0.074, 13.6, "tests performed", "", "", "", "", "", "", "", 
  "", "", 69.44, 1.4862927*^7, 42.729, 19.6, 2.822, 1.882, 1899.775, 21.4, 
  307.846, 1.82, 1.6, 30.7, 36.791, 1.7, 61.49, 0.571}, 
 {"ZWE", "Africa", "Zimbabwe", "2020-12-27", 13077., 114., 107.429, 349., 8., 
  4.143, 879.84, 7.67, 7.228, 23.481, 0.538, 0.279, 1.36, "", "", "", "", "", 
  "", "", "", 1015., 208791., 14.048, 0.068, 1414., 0.095, 0.076, 13.2, 
  "tests performed", "", "", "", "", "", "", "", "", "", 69.44, 1.4862927*^7, 
  42.729, 19.6, 2.822, 1.882, 1899.775, 21.4, 307.846, 1.82, 1.6, 30.7, 
  36.791, 1.7, 61.49, 0.571}, {"ZWE", "Africa", "Zimbabwe", "2020-12-28", 
  13148., 71., 103.714, 354., 5., 4.571, 884.617, 4.777, 6.978, 23.818, 
  0.336, 0.308, 1.39, "", "", "", "", "", "", "", "", 951., 209742., 14.112, 
  0.064, 1378., 0.093, 0.075, 13.3, "tests performed", "", "", "", "", "", 
  "", "", "", "", 69.44, 1.4862927*^7, 42.729, 19.6, 2.822, 1.882, 1899.775, 
  21.4, 307.846, 1.82, 1.6, 30.7, 36.791, 1.7, 61.49, 0.571}, 
 {"ZWE", "Africa", "Zimbabwe", "2020-12-29", 13325., 177., 111.571, 359., 5., 
  4.714, 896.526, 11.909, 7.507, 24.154, 0.336, 0.317, 1.43, "", "", "", "", 
  "", "", "", "", 2373., 212115., 14.271, 0.16, 1513., 0.102, 0.074, 13.6, 
  "tests performed", "", "", "", "", "", "", "", "", "", 69.44, 1.4862927*^7, 
  42.729, 19.6, 2.822, 1.882, 1899.775, 21.4, 307.846, 1.82, 1.6, 30.7, 
  36.791, 1.7, 61.49, 0.571}, {"ZWE", "Africa", "Zimbabwe", "2020-12-30", 
  13625., 300., 138.429, 360., 1., 4.286, 916.71, 20.184, 9.314, 24.221, 
  0.067, 0.288, 1.47, "", "", "", "", "", "", "", "", 2462., 214577., 14.437, 
  0.166, 1651., 0.111, 0.084, 11.9, "tests performed", "", "", "", "", "", 
  "", "", "", "", 69.44, 1.4862927*^7, 42.729, 19.6, 2.822, 1.882, 1899.775, 
  21.4, 307.846, 1.82, 1.6, 30.7, 36.791, 1.7, 61.49, 0.571}, 
 {"ZWE", "Africa", "Zimbabwe", "2020-12-31", 13867., 242., 154.429, 363., 3., 
  3.429, 932.993, 16.282, 10.39, 24.423, 0.202, 0.231, 1.5, "", "", "", "", 
  "", "", "", "", 1677., 216254., 14.55, 0.113, 1623., 0.109, 0.095, 10.5, 
  "tests performed", "", "", "", "", "", "", "", "", "", 69.44, 1.4862927*^7, 
  42.729, 19.6, 2.822, 1.882, 1899.775, 21.4, 307.846, 1.82, 1.6, 30.7, 
  36.791, 1.7, 61.49, 0.571}, {"ZWE", "Africa", "Zimbabwe", "2021-01-01", 
  14084., 217., 172., 369., 6., 4., 947.593, 14.6, 11.572, 24.827, 0.404, 
  0.269, 1.53, "", "", "", "", "", "", "", "", 3679., 219933., 14.797, 0.248, 
  1906., 0.128, 0.09, 11.1, "tests performed", "", "", "", "", "", "", "", 
  "", "", 69.44, 1.4862927*^7, 42.729, 19.6, 2.822, 1.882, 1899.775, 21.4, 
  307.846, 1.82, 1.6, 30.7, 36.791, 1.7, 61.49, 0.571}, 
 {"ZWE", "Africa", "Zimbabwe", "2021-01-02", 14491., 407., 218.286, 377., 8., 
  5.143, 974.976, 27.384, 14.687, 25.365, 0.538, 0.346, 1.56, "", "", "", "", 
  "", "", "", "", 1834., 221767., 14.921, 0.123, 1999., 0.134, 0.109, 9.2, 
  "tests performed", "", "", "", "", "", "", "", "", "", 69.44, 1.4862927*^7, 
  42.729, 19.6, 2.822, 1.882, 1899.775, 21.4, 307.846, 1.82, 1.6, 30.7, 
  36.791, 1.7, 61.49, 0.571}, {"ZWE", "Africa", "Zimbabwe", "2021-01-03", 
  15265., 774., 312.571, 380., 3., 4.429, 1027.052, 52.076, 21.03, 25.567, 
  0.202, 0.298, 1.58, "", "", "", "", "", "", "", "", 3313., 225080., 15.144, 
  0.223, 2327., 0.157, 0.134, 7.4, "tests performed", "", "", "", "", "", "", 
  "", "", "", 69.44, 1.4862927*^7, 42.729, 19.6, 2.822, 1.882, 1899.775, 
  21.4, 307.846, 1.82, 1.6, 30.7, 36.791, 1.7, 61.49, 0.571}, 
 {"ZWE", "Africa", "Zimbabwe", "2021-01-04", 15829., 564., 383., 384., 4., 
  4.286, 1064.999, 37.947, 25.769, 25.836, 0.269, 0.288, 1.57, "", "", "", 
  "", "", "", "", "", 1874., 226954., 15.27, 0.126, 2459., 0.165, 0.156, 6.4, 
  "tests performed", "", "", "", "", "", "", "", "", "", 69.44, 1.4862927*^7, 
  42.729, 19.6, 2.822, 1.882, 1899.775, 21.4, 307.846, 1.82, 1.6, 30.7, 
  36.791, 1.7, 61.49, 0.571}, {"ZWE", "Africa", "Zimbabwe", "2021-01-05", 
  17194., 1365., 552.714, 418., 34., 8.429, 1156.838, 91.839, 37.187, 28.124, 
  2.288, 0.567, 1.56, "", "", "", "", "", "", "", "", 4880., 231834., 15.598, 
  0.328, 2817., 0.19, 0.196, 5.1, "tests performed", "", "", "", "", "", "", 
  "", "", "", 87.04, 1.4862927*^7, 42.729, 19.6, 2.822, 1.882, 1899.775, 
  21.4, 307.846, 1.82, 1.6, 30.7, 36.791, 1.7, 61.49, 0.571}, 
 {"ZWE", "Africa", "Zimbabwe", "2021-01-06", 17804., 610., 597., 431., 13., 
  10.143, 1197.88, 41.042, 40.167, 28.998, 0.875, 0.682, 1.52, "", "", "", 
  "", "", "", "", "", 4696., 236530., 15.914, 0.316, 3136., 0.211, 0.19, 5.3, 
  "tests performed", "", "", "", "", "", "", "", "", "", 87.04, 1.4862927*^7, 
  42.729, 19.6, 2.822, 1.882, 1899.775, 21.4, 307.846, 1.82, 1.6, 30.7, 
  36.791, 1.7, 61.49, 0.571}, {"ZWE", "Africa", "Zimbabwe", "2021-01-07", 
  18675., 871., 686.857, 446., 15., 11.857, 1256.482, 58.602, 46.213, 30.008, 
  1.009, 0.798, 1.48, "", "", "", "", "", "", "", "", 3826., 240356., 16.172, 
  0.257, 3443., 0.232, 0.199, 5., "tests performed", "", "", "", "", "", "", 
  "", "", "", 87.04, 1.4862927*^7, 42.729, 19.6, 2.822, 1.882, 1899.775, 
  21.4, 307.846, 1.82, 1.6, 30.7, 36.791, 1.7, 61.49, 0.571}, 
 {"ZWE", "Africa", "Zimbabwe", "2021-01-08", 19660., 985., 796.571, 468., 
  22., 14.143, 1322.754, 66.272, 53.595, 31.488, 1.48, 0.952, 1.44, "", "", 
  "", "", "", "", "", "", 2746., 243102., 16.356, 0.185, 3310., 0.223, 0.241, 
  4.2, "tests performed", "", "", "", "", "", "", "", "", "", 87.04, 
  1.4862927*^7, 42.729, 19.6, 2.822, 1.882, 1899.775, 21.4, 307.846, 1.82, 
  1.6, 30.7, 36.791, 1.7, 61.49, 0.571}, {"ZWE", "Africa", "Zimbabwe", 
  "2021-01-09", 20499., 839., 858.286, 483., 15., 15.143, 1379.203, 56.449, 
  57.747, 32.497, 1.009, 1.019, 1.4, "", "", "", "", "", "", "", "", 3010., 
  246112., 16.559, 0.203, 3478., 0.234, 0.247, 4.1, "tests performed", "", 
  "", "", "", "", "", "", "", "", 87.04, 1.4862927*^7, 42.729, 19.6, 2.822, 
  1.882, 1899.775, 21.4, 307.846, 1.82, 1.6, 30.7, 36.791, 1.7, 61.49, 
  0.571}, {"ZWE", "Africa", "Zimbabwe", "2021-01-10", 21477., 978., 887.429, 
  507., 24., 18.143, 1445.005, 65.801, 59.708, 34.112, 1.615, 1.221, 1.36, 
  "", "", "", "", "", "", "", "", 4936., 251048., 16.891, 0.332, 3710., 0.25, 
  0.239, 4.2, "tests performed", "", "", "", "", "", "", "", "", "", 87.04, 
  1.4862927*^7, 42.729, 19.6, 2.822, 1.882, 1899.775, 21.4, 307.846, 1.82, 
  1.6, 30.7, 36.791, 1.7, 61.49, 0.571}, {"ZWE", "Africa", "Zimbabwe", 
  "2021-01-11", 22297., 820., 924., 528., 21., 20.571, 1500.176, 55.171, 
  62.168, 35.525, 1.413, 1.384, 1.32, "", "", "", "", "", "", "", "", 1518., 
  252566., 16.993, 0.102, 3659., 0.246, 0.253, 4., "tests performed", "", "", 
  "", "", "", "", "", "", "", 87.04, 1.4862927*^7, 42.729, 19.6, 2.822, 
  1.882, 1899.775, 21.4, 307.846, 1.82, 1.6, 30.7, 36.791, 1.7, 61.49, 
  0.571}, {"ZWE", "Africa", "Zimbabwe", "2021-01-12", 23239., 942., 863.571, 
  551., 23., 19., 1563.555, 63.379, 58.102, 37.072, 1.547, 1.278, 1.27, "", 
  "", "", "", "", "", "", "", 4462., 257028., 17.293, 0.3, 3599., 0.242, 
  0.24, 4.2, "tests performed", "", "", "", "", "", "", "", "", "", 87.04, 
  1.4862927*^7, 42.729, 19.6, 2.822, 1.882, 1899.775, 21.4, 307.846, 1.82, 
  1.6, 30.7, 36.791, 1.7, 61.49, 0.571}, {"ZWE", "Africa", "Zimbabwe", 
  "2021-01-13", 24256., 1017., 921.714, 589., 38., 22.571, 1631.98, 68.425, 
  62.014, 39.629, 2.557, 1.519, 1.23, "", "", "", "", "", "", "", "", 3507., 
  260535., 17.529, 0.236, 3429., 0.231, 0.269, 3.7, "tests performed", "", 
  "", "", "", "", "", "", "", "", 87.04, 1.4862927*^7, 42.729, 19.6, 2.822, 
  1.882, 1899.775, 21.4, 307.846, 1.82, 1.6, 30.7, 36.791, 1.7, 61.49, 
  0.571}, {"ZWE", "Africa", "Zimbabwe", "2021-01-14", 25368., 1112., 956.143, 
  636., 47., 27.143, 1706.797, 74.817, 64.331, 42.791, 3.162, 1.826, 1.19, 
  "", "", "", "", "", "", "", "", 3106., 263641., 17.738, 0.209, 3326., 
  0.224, 0.287, 3.5, "tests performed", "", "", "", "", "", "", "", "", "", 
  87.04, 1.4862927*^7, 42.729, 19.6, 2.822, 1.882, 1899.775, 21.4, 307.846, 
  1.82, 1.6, 30.7, 36.791, 1.7, 61.49, 0.571}, 
 {"ZWE", "Africa", "Zimbabwe", "2021-01-15", 26109., 741., 921.286, 666., 
  30., 28.286, 1756.653, 49.856, 61.985, 44.809, 2.018, 1.903, 1.14, "", "", 
  "", "", "", "", "", "", 3386., 267027., 17.966, 0.228, 3418., 0.23, 0.27, 
  3.7, "tests performed", "", "", "", "", "", "", "", "", "", 87.04, 
  1.4862927*^7, 42.729, 19.6, 2.822, 1.882, 1899.775, 21.4, 307.846, 1.82, 
  1.6, 30.7, 36.791, 1.7, 61.49, 0.571}, {"ZWE", "Africa", "Zimbabwe", 
  "2021-01-16", 26881., 772., 911.714, 683., 17., 28.571, 1808.594, 51.941, 
  61.342, 45.953, 1.144, 1.922, 1.1, "", "", "", "", "", "", "", "", 3570., 
  270597., 18.206, 0.24, 3498., 0.235, 0.261, 3.8, "tests performed", "", "", 
  "", "", "", "", "", "", "", 87.04, 1.4862927*^7, 42.729, 19.6, 2.822, 
  1.882, 1899.775, 21.4, 307.846, 1.82, 1.6, 30.7, 36.791, 1.7, 61.49, 
  0.571}, {"ZWE", "Africa", "Zimbabwe", "2021-01-17", 27203., 322., 818., 
  713., 30., 29.429, 1830.259, 21.665, 55.036, 47.972, 2.018, 1.98, 1.06, "", 
  "", "", "", "", "", "", "", 1485., 272082., 18.306, 0.1, 3005., 0.202, 
  0.272, 3.7, "tests performed", "", "", "", "", "", "", "", "", "", 87.04, 
  1.4862927*^7, 42.729, 19.6, 2.822, 1.882, 1899.775, 21.4, 307.846, 1.82, 
  1.6, 30.7, 36.791, 1.7, 61.49, 0.571}, {"ZWE", "Africa", "Zimbabwe", 
  "2021-01-18", 27892., 689., 799.286, 773., 60., 35., 1876.616, 46.357, 
  53.777, 52.009, 4.037, 2.355, 1.03, "", "", "", "", "", "", "", "", 3829., 
  275911., 18.564, 0.258, 3335., 0.224, 0.24, 4.2, "tests performed", "", "", 
  "", "", "", "", "", "", "", 84.26, 1.4862927*^7, 42.729, 19.6, 2.822, 
  1.882, 1899.775, 21.4, 307.846, 1.82, 1.6, 30.7, 36.791, 1.7, 61.49, 
  0.571}, {"ZWE", "Africa", "Zimbabwe", "2021-01-19", 28675., 783., 776.571, 
  825., 52., 39.143, 1929.297, 52.681, 52.249, 55.507, 3.499, 2.634, 0.99, 
  "", "", "", "", "", "", "", "", 4725., 280636., 18.882, 0.318, 3373., 
  0.227, 0.23, 4.3, "tests performed", "", "", "", "", "", "", "", "", "", 
  84.26, 1.4862927*^7, 42.729, 19.6, 2.822, 1.882, 1899.775, 21.4, 307.846, 
  1.82, 1.6, 30.7, 36.791, 1.7, 61.49, 0.571}, 
 {"ZWE", "Africa", "Zimbabwe", "2021-01-20", 29408., 733., 736., 879., 54., 
  41.429, 1978.614, 49.317, 49.519, 59.14, 3.633, 2.787, 0.96, "", "", "", 
  "", "", "", "", "", 4418., 285054., 19.179, 0.297, 3503., 0.236, 0.21, 4.8, 
  "tests performed", "", "", "", "", "", "", "", "", "", 84.26, 1.4862927*^7, 
  42.729, 19.6, 2.822, 1.882, 1899.775, 21.4, 307.846, 1.82, 1.6, 30.7, 
  36.791, 1.7, 61.49, 0.571}, {"ZWE", "Africa", "Zimbabwe", "2021-01-21", 
  30047., 639., 668.429, 917., 38., 40.143, 2021.607, 42.993, 44.973, 61.697, 
  2.557, 2.701, 0.92, "", "", "", "", "", "", "", "", 3257., 288311., 19.398, 
  0.219, 3524., 0.237, 0.19, 5.3, "tests performed", "", "", "", "", "", "", 
  "", "", "", 84.26, 1.4862927*^7, 42.729, 19.6, 2.822, 1.882, 1899.775, 
  21.4, 307.846, 1.82, 1.6, 30.7, 36.791, 1.7, 61.49, 0.571}, 
 {"ZWE", "Africa", "Zimbabwe", "2021-01-22", 30523., 476., 630.571, 962., 
  45., 42.286, 2053.633, 32.026, 42.426, 64.725, 3.028, 2.845, 0.89, "", "", 
  "", "", "", "", "", "", 3829., 292140., 19.656, 0.258, 3588., 0.241, 0.176, 
  5.7, "tests performed", "", "", "", "", "", "", "", "", "", 84.26, 
  1.4862927*^7, 42.729, 19.6, 2.822, 1.882, 1899.775, 21.4, 307.846, 1.82, 
  1.6, 30.7, 36.791, 1.7, 61.49, 0.571}, {"ZWE", "Africa", "Zimbabwe", 
  "2021-01-23", 31007., 484., 589.429, 974., 12., 41.571, 2086.197, 32.564, 
  39.658, 65.532, 0.807, 2.797, 0.86, "", "", "", "", "", "", "", "", 2545., 
  294685., 19.827, 0.171, 3441., 0.232, 0.171, 5.8, "tests performed", "", 
  "", "", "", "", "", "", "", "", 84.26, 1.4862927*^7, 42.729, 19.6, 2.822, 
  1.882, 1899.775, 21.4, 307.846, 1.82, 1.6, 30.7, 36.791, 1.7, 61.49, 
  0.571}, {"ZWE", "Africa", "Zimbabwe", "2021-01-24", 31320., 313., 588.143, 
  1005., 31., 41.714, 2107.257, 21.059, 39.571, 67.618, 2.086, 2.807, 0.84, 
  "", "", "", "", "", "", "", "", 2311., 296996., 19.982, 0.155, 3559., 
  0.239, 0.165, 6.1, "tests performed", "", "", "", "", "", "", "", "", "", 
  84.26, 1.4862927*^7, 42.729, 19.6, 2.822, 1.882, 1899.775, 21.4, 307.846, 
  1.82, 1.6, 30.7, 36.791, 1.7, 61.49, 0.571}, 
 {"ZWE", "Africa", "Zimbabwe", "2021-01-25", 31646., 326., 536.286, 1075., 
  70., 43.143, 2129.19, 21.934, 36.082, 72.328, 4.71, 2.903, 0.81, "", "", 
  "", "", "", "", "", "", 2374., 299370., 20.142, 0.16, 3351., 0.225, 0.16, 
  6.2, "tests performed", "", "", "", "", "", "", "", "", "", 84.26, 
  1.4862927*^7, 42.729, 19.6, 2.822, 1.882, 1899.775, 21.4, 307.846, 1.82, 
  1.6, 30.7, 36.791, 1.7, 61.49, 0.571}, {"ZWE", "Africa", "Zimbabwe", 
  "2021-01-26", 32004., 358., 475.571, 1103., 28., 39.714, 2153.277, 24.087, 
  31.997, 74.211, 1.884, 2.672, 0.79, "", "", "", "", "", "", "", "", 3061., 
  302431., 20.348, 0.206, 3114., 0.21, 0.153, 6.5, "tests performed", "", "", 
  "", "", "", "", "", "", "", 84.26, 1.4862927*^7, 42.729, 19.6, 2.822, 
  1.882, 1899.775, 21.4, 307.846, 1.82, 1.6, 30.7, 36.791, 1.7, 61.49, 
  0.571}, {"ZWE", "Africa", "Zimbabwe", "2021-01-27", 32304., 300., 413.714, 
  1122., 19., 34.714, 2173.462, 20.184, 27.835, 75.49, 1.278, 2.336, 0.76, 
  "", "", "", "", "", "", "", "", 3666., 306097., 20.595, 0.247, 3006., 
  0.202, 0.138, 7.3, "tests performed", "", "", "", "", "", "", "", "", "", 
  84.26, 1.4862927*^7, 42.729, 19.6, 2.822, 1.882, 1899.775, 21.4, 307.846, 
  1.82, 1.6, 30.7, 36.791, 1.7, 61.49, 0.571}, 
 {"ZWE", "Africa", "Zimbabwe", "2021-01-28", 32646., 342., 371.286, 1160., 
  38., 34.714, 2196.472, 23.01, 24.981, 78.047, 2.557, 2.336, 0.75, "", "", 
  "", "", "", "", "", "", 4164., 310261., 20.875, 0.28, 3136., 0.211, 0.118, 
  8.4, "tests performed", "", "", "", "", "", "", "", "", "", 84.26, 
  1.4862927*^7, 42.729, 19.6, 2.822, 1.882, 1899.775, 21.4, 307.846, 1.82, 
  1.6, 30.7, 36.791, 1.7, 61.49, 0.571}, {"ZWE", "Africa", "Zimbabwe", 
  "2021-01-29", 32952., 306., 347., 1178., 18., 30.857, 2217.06, 20.588, 
  23.347, 79.258, 1.211, 2.076, 0.73, "", "", "", "", "", "", "", "", 4252., 
  314513., 21.161, 0.286, 3196., 0.215, 0.109, 9.2, "tests performed", "", 
  "", "", "", "", "", "", "", "", 84.26, 1.4862927*^7, 42.729, 19.6, 2.822, 
  1.882, 1899.775, 21.4, 307.846, 1.82, 1.6, 30.7, 36.791, 1.7, 61.49, 
  0.571}, {"ZWE", "Africa", "Zimbabwe", "2021-01-30", 33273., 321., 323.714, 
  1193., 15., 31.286, 2238.657, 21.597, 21.78, 80.267, 1.009, 2.105, 0.71, 
  "", "", "", "", "", "", "", "", 1985., 316498., 21.294, 0.134, 3116., 0.21, 
  0.104, 9.6, "tests performed", "", "", "", "", "", "", "", "", "", 84.26, 
  1.4862927*^7, 42.729, 19.6, 2.822, 1.882, 1899.775, 21.4, 307.846, 1.82, 
  1.6, 30.7, 36.791, 1.7, 61.49, 0.571}, {"ZWE", "Africa", "Zimbabwe", 
  "2021-01-31", 33388., 115., 295.429, 1217., 24., 30.286, 2246.395, 7.737, 
  19.877, 81.882, 1.615, 2.038, 0.7, "", "", "", "", "", "", "", "", 1762., 
  318260., 21.413, 0.119, 3038., 0.204, 0.097, 10.3, "tests performed", "", 
  "", "", "", "", "", "", "", "", 84.26, 1.4862927*^7, 42.729, 19.6, 2.822, 
  1.882, 1899.775, 21.4, 307.846, 1.82, 1.6, 30.7, 36.791, 1.7, 61.49, 
  0.571}, {"ZWE", "Africa", "Zimbabwe", "2021-02-01", 33548., 160., 271.714, 
  1234., 17., 22.714, 2257.16, 10.765, 18.281, 83.025, 1.144, 1.528, 0.68, 
  "", "", "", "", "", "", "", "", 2433., 320693., 21.577, 0.164, 3046., 
  0.205, 0.089, 11.2, "tests performed", "", "", "", "", "", "", "", "", "", 
  84.26, 1.4862927*^7, 42.729, 19.6, 2.822, 1.882, 1899.775, 21.4, 307.846, 
  1.82, 1.6, 30.7, 36.791, 1.7, 61.49, 0.571}, 
 {"ZWE", "Africa", "Zimbabwe", "2021-02-02", 33814., 266., 258.571, 1254., 
  20., 21.571, 2275.057, 17.897, 17.397, 84.371, 1.346, 1.451, 0.67, "", "", 
  "", "", "", "", "", "", 4160., 324853., 21.857, 0.28, 3203., 0.216, 0.081, 
  12.4, "tests performed", "", "", "", "", "", "", "", "", "", 84.26, 
  1.4862927*^7, 42.729, 19.6, 2.822, 1.882, 1899.775, 21.4, 307.846, 1.82, 
  1.6, 30.7, 36.791, 1.7, 61.49, 0.571}, {"ZWE", "Africa", "Zimbabwe", 
  "2021-02-03", 33964., 150., 237.143, 1269., 15., 21., 2285.149, 10.092, 
  15.955, 85.38, 1.009, 1.413, 0.66, "", "", "", "", "", "", "", "", 2829., 
  327682., 22.047, 0.19, 3084., 0.207, 0.077, 13., "tests performed", "", "", 
  "", "", "", "", "", "", "", 84.26, 1.4862927*^7, 42.729, 19.6, 2.822, 
  1.882, 1899.775, 21.4, 307.846, 1.82, 1.6, 30.7, 36.791, 1.7, 61.49, 
  0.571}, {"ZWE", "Africa", "Zimbabwe", "2021-02-04", 34171., 207., 217.857, 
  1288., 19., 18.286, 2299.076, 13.927, 14.658, 86.659, 1.278, 1.23, 0.65, 
  "", "", "", "", "", "", "", "", 3076., 330758., 22.254, 0.207, 2928., 
  0.197, 0.074, 13.4, "tests performed", "", "", "", "", "", "", "", "", "", 
  84.26, 1.4862927*^7, 42.729, 19.6, 2.822, 1.882, 1899.775, 21.4, 307.846, 
  1.82, 1.6, 30.7, 36.791, 1.7, 61.49, 0.571}, 
 {"ZWE", "Africa", "Zimbabwe", "2021-02-05", 34331., 160., 197., 1303., 15., 
  17.857, 2309.841, 10.765, 13.254, 87.668, 1.009, 1.201, 0.64, "", "", "", 
  "", "", "", "", "", 2645., 333403., 22.432, 0.178, 2699., 0.182, 0.073, 
  13.7, "tests performed", "", "", "", "", "", "", "", "", "", 84.26, 
  1.4862927*^7, 42.729, 19.6, 2.822, 1.882, 1899.775, 21.4, 307.846, 1.82, 
  1.6, 30.7, 36.791, 1.7, 61.49, 0.571}, {"ZWE", "Africa", "Zimbabwe", 
  "2021-02-06", 34487., 156., 173.429, 1316., 13., 17.571, 2320.337, 10.496, 
  11.669, 88.542, 0.875, 1.182, 0.64, "", "", "", "", "", "", "", "", 2086., 
  335489., 22.572, 0.14, 2713., 0.183, 0.064, 15.6, "tests performed", "", 
  "", "", "", "", "", "", "", "", 84.26, 1.4862927*^7, 42.729, 19.6, 2.822, 
  1.882, 1899.775, 21.4, 307.846, 1.82, 1.6, 30.7, 36.791, 1.7, 61.49, 
  0.571}, {"ZWE", "Africa", "Zimbabwe", "2021-02-07", 34552., 65., 166.286, 
  1326., 10., 15.571, 2324.71, 4.373, 11.188, 89.215, 0.673, 1.048, 0.63, "", 
  "", "", "", "", "", "", "", 1064., 336553., 22.644, 0.072, 2613., 0.176, 
  0.064, 15.7, "tests performed", "", "", "", "", "", "", "", "", "", 84.26, 
  1.4862927*^7, 42.729, 19.6, 2.822, 1.882, 1899.775, 21.4, 307.846, 1.82, 
  1.6, 30.7, 36.791, 1.7, 61.49, 0.571}, {"ZWE", "Africa", "Zimbabwe", 
  "2021-02-08", 34658., 106., 158.571, 1339., 13., 15., 2331.842, 7.132, 
  10.669, 90.09, 0.875, 1.009, 0.62, "", "", "", "", "", "", "", "", 2557., 
  339110., 22.816, 0.172, 2631., 0.177, 0.06, 16.6, "tests performed", "", 
  "", "", "", "", "", "", "", "", 84.26, 1.4862927*^7, 42.729, 19.6, 2.822, 
  1.882, 1899.775, 21.4, 307.846, 1.82, 1.6, 30.7, 36.791, 1.7, 61.49, 
  0.571}, {"ZWE", "Africa", "Zimbabwe", "2021-02-09", 34781., 123., 138.143, 
  1353., 14., 14.143, 2340.118, 8.276, 9.294, 91.032, 0.942, 0.952, 0.62, "", 
  "", "", "", "", "", "", "", 2447., 341557., 22.98, 0.165, 2386., 0.161, 
  0.058, 17.3, "tests performed", "", "", "", "", "", "", "", "", "", 84.26, 
  1.4862927*^7, 42.729, 19.6, 2.822, 1.882, 1899.775, 21.4, 307.846, 1.82, 
  1.6, 30.7, 36.791, 1.7, 61.49, 0.571}, {"ZWE", "Africa", "Zimbabwe", 
  "2021-02-10", 34864., 83., 128.571, 1364., 11., 13.571, 2345.702, 5.584, 
  8.65, 91.772, 0.74, 0.913, 0.61, "", "", "", "", "", "", "", "", 3561., 
  345118., 23.22, 0.24, 2491., 0.168, 0.052, 19.4, "tests performed", "", "", 
  "", "", "", "", "", "", "", 84.26, 1.4862927*^7, 42.729, 19.6, 2.822, 
  1.882, 1899.775, 21.4, 307.846, 1.82, 1.6, 30.7, 36.791, 1.7, 61.49, 
  0.571}, {"ZWE", "Africa", "Zimbabwe", "2021-02-11", 34864., 0., 99., 1364., 
  0., 10.857, 2345.702, 0., 6.661, 91.772, 0., 0.73, 0.61, "", "", "", "", 
  "", "", "", "", 2237., 347355., 23.371, 0.151, 2371., 0.16, 0.042, 23.9, 
  "tests performed", "", "", "", "", "", "", "", "", "", 84.26, 1.4862927*^7, 
  42.729, 19.6, 2.822, 1.882, 1899.775, 21.4, 307.846, 1.82, 1.6, 30.7, 
  36.791, 1.7, 61.49, 0.571}, {"ZWE", "Africa", "Zimbabwe", "2021-02-12", 
  35045., 181., 102., 1393., 29., 12.857, 2357.88, 12.178, 6.863, 93.723, 
  1.951, 0.865, 0.62, "", "", "", "", "", "", "", "", 2081., 349436., 23.511, 
  0.14, 2290., 0.154, 0.045, 22.5, "tests performed", "", "", "", "", "", "", 
  "", "", "", 84.26, 1.4862927*^7, 42.729, 19.6, 2.822, 1.882, 1899.775, 
  21.4, 307.846, 1.82, 1.6, 30.7, 36.791, 1.7, 61.49, 0.571}, 
 {"ZWE", "Africa", "Zimbabwe", "2021-02-13", 35104., 59., 88.143, 1398., 5., 
  11.714, 2361.85, 3.97, 5.93, 94.06, 0.336, 0.788, 0.63, "", "", "", "", "", 
  "", "", "", 1318., 350754., 23.599, 0.089, 2181., 0.147, 0.04, 24.7, 
  "tests performed", "", "", "", "", "", "", "", "", "", 84.26, 1.4862927*^7, 
  42.729, 19.6, 2.822, 1.882, 1899.775, 21.4, 307.846, 1.82, 1.6, 30.7, 
  36.791, 1.7, 61.49, 0.571}, {"ZWE", "Africa", "Zimbabwe", "2021-02-14", 
  35172., 68., 88.571, 1400., 2., 10.571, 2366.425, 4.575, 5.959, 94.194, 
  0.135, 0.711, 0.63, "", "", "", "", "", "", "", "", 2079., 352833., 23.739, 
  0.14, 2326., 0.156, 0.038, 26.3, "tests performed", "", "", "", "", "", "", 
  "", "", "", 84.26, 1.4862927*^7, 42.729, 19.6, 2.822, 1.882, 1899.775, 
  21.4, 307.846, 1.82, 1.6, 30.7, 36.791, 1.7, 61.49, 0.571}, 
 {"ZWE", "Africa", "Zimbabwe", "2021-02-15", 35222., 50., 80.571, 1410., 10., 
  10.143, 2369.789, 3.364, 5.421, 94.867, 0.673, 0.682, 0.64, "", "", "", "", 
  "", "", "", "", 1481., 354314., 23.839, 0.1, 2172., 0.146, 0.037, 27., 
  "tests performed", "", "", "", "", "", "", "", "", "", 84.26, 1.4862927*^7, 
  42.729, 19.6, 2.822, 1.882, 1899.775, 21.4, 307.846, 1.82, 1.6, 30.7, 
  36.791, 1.7, 61.49, 0.571}, {"ZWE", "Africa", "Zimbabwe", "2021-02-16", 
  35315., 93., 76.286, 1414., 4., 8.714, 2376.046, 6.257, 5.133, 95.136, 
  0.269, 0.586, 0.64, "", "", "", "", "", "", "", "", 3130., 357444., 24.049, 
  0.211, 2270., 0.153, 0.034, 29.8, "tests performed", "", "", "", "", "", 
  "", "", "", "", 87.96, 1.4862927*^7, 42.729, 19.6, 2.822, 1.882, 1899.775, 
  21.4, 307.846, 1.82, 1.6, 30.7, 36.791, 1.7, 61.49, 0.571}, 
 {"ZWE", "Africa", "Zimbabwe", "2021-02-17", 35423., 108., 79.857, 1418., 4., 
  7.714, 2383.313, 7.266, 5.373, 95.405, 0.269, 0.519, 0.65, "", "", "", "", 
  "", "", "", "", 2063., 359507., 24.188, 0.139, 2056., 0.138, 0.039, 25.7, 
  "tests performed", "", "", "", "", "", "", "", "", "", 87.96, 1.4862927*^7, 
  42.729, 19.6, 2.822, 1.882, 1899.775, 21.4, 307.846, 1.82, 1.6, 30.7, 
  36.791, 1.7, 61.49, 0.571}, {"ZWE", "Africa", "Zimbabwe", "2021-02-18", 
  35543., 120., 97., 1420., 2., 8., 2391.386, 8.074, 6.526, 95.54, 0.135, 
  0.538, 0.65, "", "", "", "", "", "", "", "", 3978., 363485., 24.456, 0.268, 
  2304., 0.155, 0.042, 23.8, "tests performed", 0., 0., "", "", "", 0., 0., 
  "", "", 87.96, 1.4862927*^7, 42.729, 19.6, 2.822, 1.882, 1899.775, 21.4, 
  307.846, 1.82, 1.6, 30.7, 36.791, 1.7, 61.49, 0.571}, 
 {"ZWE", "Africa", "Zimbabwe", "2021-02-19", 35710., 167., 95., 1430., 10., 
  5.286, 2402.622, 11.236, 6.392, 96.213, 0.673, 0.356, 0.65, "", "", "", "", 
  "", "", "", "", 2385., 365870., 24.616, 0.16, 2348., 0.158, 0.04, 24.7, 
  "tests performed", "", "", "", "", 328., "", "", "", 22., 87.96, 
  1.4862927*^7, 42.729, 19.6, 2.822, 1.882, 1899.775, 21.4, 307.846, 1.82, 
  1.6, 30.7, 36.791, 1.7, 61.49, 0.571}, {"ZWE", "Africa", "Zimbabwe", 
  "2021-02-20", 35768., 58., 94.857, 1432., 2., 4.857, 2406.525, 3.902, 
  6.382, 96.347, 0.135, 0.327, 0.65, "", "", "", "", "", "", "", "", 1436., 
  367306., 24.713, 0.097, 2365., 0.159, 0.04, 24.9, "tests performed", "", 
  "", "", "", 328., "", "", "", 22., 87.96, 1.4862927*^7, 42.729, 19.6, 
  2.822, 1.882, 1899.775, 21.4, 307.846, 1.82, 1.6, 30.7, 36.791, 1.7, 61.49, 
  0.571}, {"ZWE", "Africa", "Zimbabwe", "2021-02-21", 35796., 28., 89.143, 
  1436., 4., 5.143, 2408.409, 1.884, 5.998, 96.616, 0.269, 0.346, 0.64, "", 
  "", "", "", "", "", "", "", 1212., 368518., 24.794, 0.082, 2241., 0.151, 
  0.04, 25.1, "tests performed", "", "", "", "", 328., "", "", "", 22., 
  87.96, 1.4862927*^7, 42.729, 19.6, 2.822, 1.882, 1899.775, 21.4, 307.846, 
  1.82, 1.6, 30.7, 36.791, 1.7, 61.49, 0.571}, 
 {"ZWE", "Africa", "Zimbabwe", "2021-02-22", 35862., 66., 91.429, 1441., 5., 
  4.429, 2412.849, 4.441, 6.151, 96.953, 0.336, 0.298, 0.64, "", "", "", "", 
  "", "", "", "", 1643., 370161., 24.905, 0.111, 2264., 0.152, 0.04, 24.8, 
  "tests performed", 1314., 1314., "", "", 328., 0.01, 0.01, "", 22., 87.96, 
  1.4862927*^7, 42.729, 19.6, 2.822, 1.882, 1899.775, 21.4, 307.846, 1.82, 
  1.6, 30.7, 36.791, 1.7, 61.49, 0.571}, {"ZWE", "Africa", "Zimbabwe", 
  "2021-02-23", 35910., 48., 85., 1448., 7., 4.857, 2416.079, 3.23, 5.719, 
  97.424, 0.471, 0.327, 0.63, "", "", "", "", "", "", "", "", 1873., 372034., 
  25.031, 0.126, 2084., 0.14, 0.041, 24.5, "tests performed", 4041., 4041., 
  "", 2727., 808., 0.03, 0.03, "", 54., 87.96, 1.4862927*^7, 42.729, 19.6, 
  2.822, 1.882, 1899.775, 21.4, 307.846, 1.82, 1.6, 30.7, 36.791, 1.7, 61.49, 
  0.571}, {"ZWE", "Africa", "Zimbabwe", "2021-02-24", 35960., 50., 76.714, 
  1456., 8., 5.429, 2419.443, 3.364, 5.161, 97.962, 0.538, 0.365, 0.63, "", 
  "", "", "", "", "", "", "", 1804., 373838., 25.152, 0.121, 2047., 0.138, 
  0.037, 26.7, "tests performed", 7872., 7872., "", 3831., 1312., 0.05, 0.05, 
  "", 88., 87.96, 1.4862927*^7, 42.729, 19.6, 2.822, 1.882, 1899.775, 21.4, 
  307.846, 1.82, 1.6, 30.7, 36.791, 1.7, 61.49, 0.571}, 
 {"ZWE", "Africa", "Zimbabwe", "2021-02-25", 35994., 34., 64.429, 1458., 2., 
  5.429, 2421.73, 2.288, 4.335, 98.096, 0.135, 0.365, 0.63, "", "", "", "", 
  "", "", "", "", 2965., 376803., 25.352, 0.199, 1903., 0.128, 0.034, 29.5, 
  "tests performed", 11007., 11007., "", 3135., 1572., 0.07, 0.07, "", 106., 
  87.96, 1.4862927*^7, 42.729, 19.6, 2.822, 1.882, 1899.775, 21.4, 307.846, 
  1.82, 1.6, 30.7, 36.791, 1.7, 61.49, 0.571}, 
 {"ZWE", "Africa", "Zimbabwe", "2021-02-26", 36044., 50., 47.714, 1463., 5., 
  4.714, 2425.094, 3.364, 3.21, 98.433, 0.336, 0.317, 0.63, "", "", "", "", 
  "", "", "", "", 2141., 378944., 25.496, 0.144, 1868., 0.126, 0.026, 39.1, 
  "tests performed", 12579., 12579., "", 1572., 1750., 0.08, 0.08, "", 118., 
  87.96, 1.4862927*^7, 42.729, 19.6, 2.822, 1.882, 1899.775, 21.4, 307.846, 
  1.82, 1.6, 30.7, 36.791, 1.7, 61.49, 0.571}, 
 {"ZWE", "Africa", "Zimbabwe", "2021-02-27", 36058., 14., 41.429, 1463., 0., 
  4.429, 2426.036, 0.942, 2.787, 98.433, 0., 0.298, 0.63, "", "", "", "", "", 
  "", "", "", 1302., 380246., 25.584, 0.088, 1849., 0.124, 0.022, 44.6, 
  "tests performed", 15705., 15705., "", 3126., 2150., 0.11, 0.11, "", 145., 
  87.96, 1.4862927*^7, 42.729, 19.6, 2.822, 1.882, 1899.775, 21.4, 307.846, 
  1.82, 1.6, 30.7, 36.791, 1.7, 61.49, 0.571}, 
 {"ZWE", "Africa", "Zimbabwe", "2021-02-28", 36089., 31., 41.857, 1463., 0., 
  3.857, 2428.122, 2.086, 2.816, 98.433, 0., 0.26, 0.64, "", "", "", "", "", 
  "", "", "", 914., 381160., 25.645, 0.061, 1806., 0.122, 0.023, 43.1, 
  "tests performed", 18843., 18843., "", 3138., 2551., 0.13, 0.13, "", 172., 
  87.96, 1.4862927*^7, 42.729, 19.6, 2.822, 1.882, 1899.775, 21.4, 307.846, 
  1.82, 1.6, 30.7, 36.791, 1.7, 61.49, 0.571}, 
 {"ZWE", "Africa", "Zimbabwe", "2021-03-01", 36115., 26., 36.143, 1468., 5., 
  3.857, 2429.871, 1.749, 2.432, 98.769, 0.336, 0.26, 0.65, "", "", "", "", 
  "", "", "", "", 2041., 383201., 25.782, 0.137, 1863., 0.125, 0.019, 51.5, 
  "tests performed", 21456., 21456., "", 2613., 2877., 0.14, 0.14, "", 194., 
  87.96, 1.4862927*^7, 42.729, 19.6, 2.822, 1.882, 1899.775, 21.4, 307.846, 
  1.82, 1.6, 30.7, 36.791, 1.7, 61.49, 0.571}, 
 {"ZWE", "Africa", "Zimbabwe", "2021-03-02", 36148., 33., 34., 1472., 4., 
  3.429, 2432.092, 2.22, 2.288, 99.038, 0.269, 0.231, 0.66, "", "", "", "", 
  "", "", "", "", 2207., 385408., 25.931, 0.148, 1911., 0.129, 0.018, 56.2, 
  "tests performed", 25077., 25077., "", 3621., 3005., 0.17, 0.17, "", 202., 
  42.59, 1.4862927*^7, 42.729, 19.6, 2.822, 1.882, 1899.775, 21.4, 307.846, 
  1.82, 1.6, 30.7, 36.791, 1.7, 61.49, 0.571}, 
 {"ZWE", "Africa", "Zimbabwe", "2021-03-03", 36179., 31., 31.286, 1478., 6., 
  3.143, 2434.177, 2.086, 2.105, 99.442, 0.404, 0.211, 0.66, "", "", "", "", 
  "", "", "", "", 1903., 387311., 26.059, 0.128, 1925., 0.13, 0.016, 61.5, 
  "tests performed", 27970., 27970., "", 2893., 2871., 0.19, 0.19, "", 193., 
  42.59, 1.4862927*^7, 42.729, 19.6, 2.822, 1.882, 1899.775, 21.4, 307.846, 
  1.82, 1.6, 30.7, 36.791, 1.7, 61.49, 0.571}, 
 {"ZWE", "Africa", "Zimbabwe", "2021-03-04", 36223., 44., 32.714, 1483., 5., 
  3.571, 2437.138, 2.96, 2.201, 99.778, 0.336, 0.24, 0.67, "", "", "", "", 
  "", "", "", "", 2054., 389365., 26.197, 0.138, 1795., 0.121, 0.018, 54.9, 
  "tests performed", 30658., 30658., "", 2688., 2807., 0.21, 0.21, "", 189., 
  42.59, 1.4862927*^7, 42.729, 19.6, 2.822, 1.882, 1899.775, 21.4, 307.846, 
  1.82, 1.6, 30.7, 36.791, 1.7, 61.49, 0.571}, 
 {"ZWE", "Africa", "Zimbabwe", "2021-03-05", 36248., 25., 29.143, 1484., 1., 
  3., 2438.82, 1.682, 1.961, 99.846, 0.067, 0.202, 0.68, "", "", "", "", "", 
  "", "", "", 1534., 390899., 26.3, 0.103, 1708., 0.115, 0.017, 58.6, 
  "tests performed", 31325., 31325., "", 667., 2678., 0.21, 0.21, "", 180., 
  42.59, 1.4862927*^7, 42.729, 19.6, 2.822, 1.882, 1899.775, 21.4, 307.846, 
  1.82, 1.6, 30.7, 36.791, 1.7, 61.49, 0.571}, 
 {"ZWE", "Africa", "Zimbabwe", "2021-03-06", 36260., 12., 28.857, 1485., 1., 
  3.143, 2439.627, 0.807, 1.942, 99.913, 0.067, 0.211, 0.7, "", "", "", "", 
  "", "", "", "", 1600., 392499., 26.408, 0.108, 1750., 0.118, 0.016, 60.6, 
  "tests performed", 32014., 32014., "", 689., 2330., 0.22, 0.22, "", 157., 
  42.59, 1.4862927*^7, 42.729, 19.6, 2.822, 1.882, 1899.775, 21.4, 307.846, 
  1.82, 1.6, 30.7, 36.791, 1.7, 61.49, 0.571}, 
 {"ZWE", "Africa", "Zimbabwe", "2021-03-07", 36271., 11., 26., 1485., 0., 
  3.143, 2440.367, 0.74, 1.749, 99.913, 0., 0.211, 0.72, "", "", "", "", "", 
  "", "", "", 535., 393034., 26.444, 0.036, 1696., 0.114, 0.015, 65.2, 
  "tests performed", 32240., 32240., "", 226., 1914., 0.22, 0.22, "", 129., 
  42.59, 1.4862927*^7, 42.729, 19.6, 2.822, 1.882, 1899.775, 21.4, 307.846, 
  1.82, 1.6, 30.7, 36.791, 1.7, 61.49, 0.571}, 
 {"ZWE", "Africa", "Zimbabwe", "2021-03-08", 36289., 18., 24.857, 1487., 2., 
  2.714, 2441.578, 1.211, 1.672, 100.048, 0.135, 0.183, 0.74, "", "", "", "", 
  "", "", "", "", 1764., 394798., 26.563, 0.119, 1657., 0.111, 0.015, 66.7, 
  "tests performed", 35518., 35518., "", 3278., 2009., 0.24, 0.24, "", 135., 
  42.59, 1.4862927*^7, 42.729, 19.6, 2.822, 1.882, 1899.775, 21.4, 307.846, 
  1.82, 1.6, 30.7, 36.791, 1.7, 61.49, 0.571}, 
 {"ZWE", "Africa", "Zimbabwe", "2021-03-09", 36321., 32., 24.714, 1489., 2., 
  2.429, 2443.731, 2.153, 1.663, 100.182, 0.135, 0.163, 0.75, "", "", "", "", 
  "", "", "", "", 2056., 396854., 26.701, 0.138, 1635., 0.11, 0.015, 66.2, 
  "tests performed", 35761., 35761., "", 243., 1526., 0.24, 0.24, "", 103., 
  55.56, 1.4862927*^7, 42.729, 19.6, 2.822, 1.882, 1899.775, 21.4, 307.846, 
  1.82, 1.6, 30.7, 36.791, 1.7, 61.49, 0.571}, 
 {"ZWE", "Africa", "Zimbabwe", "2021-03-10", 36341., 20., 23.143, 1489., 0., 
  1.571, 2445.077, 1.346, 1.557, 100.182, 0., 0.106, 0.77, "", "", "", "", 
  "", "", "", "", 2164., 399018., 26.847, 0.146, 1672., 0.112, 0.014, 72.2, 
  "tests performed", 35901., 35901., "", 140., 1133., 0.24, 0.24, "", 76., 
  55.56, 1.4862927*^7, 42.729, 19.6, 2.822, 1.882, 1899.775, 21.4, 307.846, 
  1.82, 1.6, 30.7, 36.791, 1.7, 61.49, 0.571}, 
 {"ZWE", "Africa", "Zimbabwe", "2021-03-11", 36377., 36., 22., 1492., 3., 
  1.286, 2447.499, 2.422, 1.48, 100.384, 0.202, 0.087, 0.79, "", "", "", "", 
  "", "", "", "", 1706., 400724., 26.961, 0.115, 1623., 0.109, 0.014, 73.8, 
  "tests performed", 36019., 36019., "", 118., 766., 0.24, 0.24, "", 52., 
  55.56, 1.4862927*^7, 42.729, 19.6, 2.822, 1.882, 1899.775, 21.4, 307.846, 
  1.82, 1.6, 30.7, 36.791, 1.7, 61.49, 0.571}, 
 {"ZWE", "Africa", "Zimbabwe", "2021-03-12", 36423., 46., 25., 1496., 4., 
  1.714, 2450.594, 3.095, 1.682, 100.653, 0.269, 0.115, 0.81, "", "", "", "", 
  "", "", "", "", 2109., 402833., 27.103, 0.142, 1705., 0.115, 0.015, 68.2, 
  "tests performed", 36283., 36283., "", 264., 708., 0.24, 0.24, "", 48., 
  55.56, 1.4862927*^7, 42.729, 19.6, 2.822, 1.882, 1899.775, 21.4, 307.846, 
  1.82, 1.6, 30.7, 36.791, 1.7, 61.49, 0.571}, 
 {"ZWE", "Africa", "Zimbabwe", "2021-03-13", 36471., 48., 30.143, 1501., 5., 
  2.286, 2453.824, 3.23, 2.028, 100.99, 0.336, 0.154, 0.83, "", "", "", "", 
  "", "", "", "", 635., 403468., 27.146, 0.043, 1567., 0.105, 0.019, 52., 
  "tests performed", 36359., 36359., "", 76., 621., 0.24, 0.24, "", 42., 
  55.56, 1.4862927*^7, 42.729, 19.6, 2.822, 1.882, 1899.775, 21.4, 307.846, 
  1.82, 1.6, 30.7, 36.791, 1.7, 61.49, 0.571}, 
 {"ZWE", "Africa", "Zimbabwe", "2021-03-14", 36484., 13., 30.429, 1503., 2., 
  2.571, 2454.698, 0.875, 2.047, 101.124, 0.135, 0.173, 0.84, "", "", "", "", 
  "", "", "", "", 1127., 404595., 27.222, 0.076, 1652., 0.111, 0.018, 54.3, 
  "tests performed", 36359., 36359., "", 0., 588., 0.24, 0.24, "", 40., 
  55.56, 1.4862927*^7, 42.729, 19.6, 2.822, 1.882, 1899.775, 21.4, 307.846, 
  1.82, 1.6, 30.7, 36.791, 1.7, 61.49, 0.571}, 
 {"ZWE", "Africa", "Zimbabwe", "2021-03-15", 36504., 20., 30.714, 1504., 1., 
  2.429, 2456.044, 1.346, 2.067, 101.191, 0.067, 0.163, 0.85, "", "", "", "", 
  "", "", "", "", 1691., 406286., 27.336, 0.114, 1641., 0.11, 0.019, 53.4, 
  "tests performed", 37660., 37660., "", 1301., 306., 0.25, 0.25, "", 21., 
  55.56, 1.4862927*^7, 42.729, 19.6, 2.822, 1.882, 1899.775, 21.4, 307.846, 
  1.82, 1.6, 30.7, 36.791, 1.7, 61.49, 0.571}, 
 {"ZWE", "Africa", "Zimbabwe", "2021-03-16", 36535., 31., 30.571, 1507., 3., 
  2.571, 2458.13, 2.086, 2.057, 101.393, 0.202, 0.173, 0.86, "", "", "", "", 
  "", "", "", "", 2062., 408348., 27.474, 0.139, 1642., 0.11, 0.019, 53.7, 
  "tests performed", 39550., 39550., "", 1890., 541., 0.27, 0.27, "", 36., 
  61.11, 1.4862927*^7, 42.729, 19.6, 2.822, 1.882, 1899.775, 21.4, 307.846, 
  1.82, 1.6, 30.7, 36.791, 1.7, 61.49, 0.571}, 
 {"ZWE", "Africa", "Zimbabwe", "2021-03-17", 36552., 17., 30.143, 1508., 1., 
  2.714, 2459.273, 1.144, 2.028, 101.46, 0.067, 0.183, 0.86, "", "", "", "", 
  "", "", "", "", 1510., 409858., 27.576, 0.102, 1549., 0.104, 0.019, 51.4, 
  "tests performed", 39607., 39607., "", 57., 529., 0.27, 0.27, "", 36., 
  61.11, 1.4862927*^7, 42.729, 19.6, 2.822, 1.882, 1899.775, 21.4, 307.846, 
  1.82, 1.6, 30.7, 36.791, 1.7, 61.49, 0.571}, 
 {"ZWE", "Africa", "Zimbabwe", "2021-03-18", 36611., 59., 33.429, 1509., 1., 
  2.429, 2463.243, 3.97, 2.249, 101.528, 0.067, 0.163, 0.87, "", "", "", "", 
  "", "", "", "", 2484., 412342., 27.743, 0.167, 1660., 0.112, 0.02, 49.7, 
  "tests performed", 40002., 40002., "", 395., 569., 0.27, 0.27, "", 38., 
  61.11, 1.4862927*^7, 42.729, 19.6, 2.822, 1.882, 1899.775, 21.4, 307.846, 
  1.82, 1.6, 30.7, 36.791, 1.7, 61.49, 0.571}, 
 {"ZWE", "Africa", "Zimbabwe", "2021-03-19", 36652., 41., 32.714, 1510., 1., 
  2., 2466.001, 2.759, 2.201, 101.595, 0.067, 0.135, 0.88, "", "", "", "", 
  "", "", "", "", 2286., 414628., 27.897, 0.154, 1685., 0.113, 0.019, 51.5, 
  "tests performed", 41687., 41687., "", 1685., 772., 0.28, 0.28, "", 52., 
  61.11, 1.4862927*^7, 42.729, 19.6, 2.822, 1.882, 1899.775, 21.4, 307.846, 
  1.82, 1.6, 30.7, 36.791, 1.7, 61.49, 0.571}, 
 {"ZWE", "Africa", "Zimbabwe", "2021-03-20", 36662., 10., 27.286, 1510., 0., 
  1.286, 2466.674, 0.673, 1.836, 101.595, 0., 0.087, 0.88, "", "", "", "", 
  "", "", "", "", 744., 415372., 27.947, 0.05, 1701., 0.114, 0.016, 62.3, 
  "tests performed", 42210., 42210., "", 523., 836., 0.28, 0.28, "", 56., 
  61.11, 1.4862927*^7, 42.729, 19.6, 2.822, 1.882, 1899.775, 21.4, 307.846, 
  1.82, 1.6, 30.7, 36.791, 1.7, 61.49, 0.571}, 
 {"ZWE", "Africa", "Zimbabwe", "2021-03-21", 36665., 3., 25.857, 1512., 2., 
  1.286, 2466.876, 0.202, 1.74, 101.73, 0.135, 0.087, 0.89, "", "", "", "", 
  "", "", "", "", 660., 416032., 27.991, 0.044, 1634., 0.11, 0.016, 63.2, 
  "tests performed", 42729., 42729., "", 519., 910., 0.29, 0.29, "", 61., 
  61.11, 1.4862927*^7, 42.729, 19.6, 2.822, 1.882, 1899.775, 21.4, 307.846, 
  1.82, 1.6, 30.7, 36.791, 1.7, 61.49, 0.571}, 
 {"ZWE", "Africa", "Zimbabwe", "2021-03-22", 36684., 19., 25.714, 1514., 2., 
  1.429, 2468.154, 1.278, 1.73, 101.864, 0.135, 0.096, 0.9, "", "", "", "", 
  "", "", "", "", 2342., 418374., 28.149, 0.158, 1727., 0.116, 0.015, 67.2, 
  "tests performed", 43574., 43294., 280., 845., 845., 0.29, 0.29, 0., 57., 
  61.11, 1.4862927*^7, 42.729, 19.6, 2.822, 1.882, 1899.775, 21.4, 307.846, 
  1.82, 1.6, 30.7, 36.791, 1.7, 61.49, 0.571}, 
 {"ZWE", "Africa", "Zimbabwe", "2021-03-23", 36717., 33., 26., 1516., 2., 
  1.286, 2470.375, 2.22, 1.749, 101.999, 0.135, 0.087, 0.91, "", "", "", "", 
  "", "", "", "", 1743., 420117., 28.266, 0.117, 1681., 0.113, 0.015, 64.7, 
  "tests performed", 45197., 44135., 1062., 1623., 807., 0.3, 0.3, 0.01, 54., 
  57.41, 1.4862927*^7, 42.729, 19.6, 2.822, 1.882, 1899.775, 21.4, 307.846, 
  1.82, 1.6, 30.7, 36.791, 1.7, 61.49, 0.571}, 
 {"ZWE", "Africa", "Zimbabwe", "2021-03-24", 36749., 32., 28.143, 1516., 0., 
  1.143, 2472.528, 2.153, 1.893, 101.999, 0., 0.077, 0.91, "", "", "", "", 
  "", "", "", "", 3518., 423635., 28.503, 0.237, 1968., 0.132, 0.014, 69.9, 
  "tests performed", 51893., 49404., 2489., 6696., 1755., 0.35, 0.33, 0.02, 
  118., 57.41, 1.4862927*^7, 42.729, 19.6, 2.822, 1.882, 1899.775, 21.4, 
  307.846, 1.82, 1.6, 30.7, 36.791, 1.7, 61.49, 0.571}, 
 {"ZWE", "Africa", "Zimbabwe", "2021-03-25", 36778., 29., 23.857, 1518., 2., 
  1.286, 2474.479, 1.951, 1.605, 102.133, 0.135, 0.087, 0.92, "", "", "", "", 
  "", "", "", "", 1914., 425549., 28.632, 0.129, 1887., 0.127, 0.013, 79.1, 
  "tests performed", 58987., 54892., 4095., 7094., 2712., 0.4, 0.37, 0.03, 
  182., 57.41, 1.4862927*^7, 42.729, 19.6, 2.822, 1.882, 1899.775, 21.4, 
  307.846, 1.82, 1.6, 30.7, 36.791, 1.7, 61.49, 0.571}, 
 {"ZWE", "Africa", "Zimbabwe", "2021-03-26", 36805., 27., 21.857, 1518., 0., 
  1.143, 2476.296, 1.817, 1.471, 102.133, 0., 0.077, 0.93, "", "", "", "", 
  "", "", "", "", 3074., 428623., 28.838, 0.207, 1999., 0.134, 0.011, 91.5, 
  "tests performed", 67662., 61093., 6569., 8675., 3711., 0.46, 0.41, 0.04, 
  250., 57.41, 1.4862927*^7, 42.729, 19.6, 2.822, 1.882, 1899.775, 21.4, 
  307.846, 1.82, 1.6, 30.7, 36.791, 1.7, 61.49, 0.571}, 
 {"ZWE", "Africa", "Zimbabwe", "2021-03-27", 36818., 13., 22.286, 1519., 1., 
  1.286, 2477.17, 0.875, 1.499, 102.201, 0.067, 0.087, 0.94, "", "", "", "", 
  "", "", "", "", 1990., 430613., 28.972, 0.134, 2177., 0.146, 0.01, 97.7, 
  "tests performed", 73431., 65466., 7965., 5769., 4460., 0.49, 0.44, 0.05, 
  300., 57.41, 1.4862927*^7, 42.729, 19.6, 2.822, 1.882, 1899.775, 21.4, 
  307.846, 1.82, 1.6, 30.7, 36.791, 1.7, 61.49, 0.571}, 
 {"ZWE", "Africa", "Zimbabwe", "2021-03-28", 36822., 4., 22.429, 1520., 1., 
  1.143, 2477.439, 0.269, 1.509, 102.268, 0.067, 0.077, 0.95, "", "", "", "", 
  "", "", "", "", 1098., 431711., 29.046, 0.074, 2240., 0.151, 0.01, 99.9, 
  "tests performed", 79139., 68511., 10628., 5708., 5201., 0.53, 0.46, 0.07, 
  350., 57.41, 1.4862927*^7, 42.729, 19.6, 2.822, 1.882, 1899.775, 21.4, 
  307.846, 1.82, 1.6, 30.7, 36.791, 1.7, 61.49, 0.571}, 
 {"ZWE", "Africa", "Zimbabwe", "2021-03-29", 36839., 17., 22.143, 1520., 0., 
  0.857, 2478.583, 1.144, 1.49, 102.268, 0., 0.058, 0.97, "", "", "", "", "", 
  "", "", "", 1467., 433178., 29.145, 0.099, 2115., 0.142, 0.01, 95.5, 
  "tests performed", 81610., 69751., 11859., 2471., 5434., 0.55, 0.47, 0.08, 
  366., 57.41, 1.4862927*^7, 42.729, 19.6, 2.822, 1.882, 1899.775, 21.4, 
  307.846, 1.82, 1.6, 30.7, 36.791, 1.7, 61.49, 0.571}, 
 {"ZWE", "Africa", "Zimbabwe", "2021-03-30", 36839., 0., 17.429, 1520., 0., 
  0.571, 2478.583, 0., 1.173, 102.268, 0., 0.038, 0.99, "", "", "", "", "", 
  "", "", "", 2675., 435853., 29.325, 0.18, 2248., 0.151, 0.008, 129., 
  "tests performed", 85866., 72944., 12922., 4256., 5810., 0.58, 0.49, 0.09, 
  391., 57.41, 1.4862927*^7, 42.729, 19.6, 2.822, 1.882, 1899.775, 21.4, 
  307.846, 1.82, 1.6, 30.7, 36.791, 1.7, 61.49, 0.571}, 
 {"ZWE", "Africa", "Zimbabwe", "2021-03-31", 36882., 43., 19., 1523., 3., 1., 
  2481.476, 2.893, 1.278, 102.47, 0.202, 0.067, 1.01, "", "", "", "", "", "", 
  "", "", 1440., 437293., 29.422, 0.097, 1951., 0.131, 0.01, 102.7, 
  "tests performed", 91880., 76995., 14885., 6014., 5712., 0.62, 0.52, 0.1, 
  384., 57.41, 1.4862927*^7, 42.729, 19.6, 2.822, 1.882, 1899.775, 21.4, 
  307.846, 1.82, 1.6, 30.7, 36.791, 1.7, 61.49, 0.571}, 
 {"ZWE", "Africa", "Zimbabwe", "2021-04-01", 36896., 14., 16.857, 1523., 0., 
  0.714, 2482.418, 0.942, 1.134, 102.47, 0., 0.048, 1.03, "", "", "", "", "", 
  "", "", "", 2337., 439630., 29.579, 0.157, 2012., 0.135, 0.008, 119.4, 
  "tests performed", 105307., 87791., 17516., 13427., 6617., 0.71, 0.59, 
  0.12, 445., 57.41, 1.4862927*^7, 42.729, 19.6, 2.822, 1.882, 1899.775, 
  21.4, 307.846, 1.82, 1.6, 30.7, 36.791, 1.7, 61.49, 0.571}, 
 {"ZWE", "Africa", "Zimbabwe", "2021-04-02", 36903., 7., 14., 1524., 1., 
  0.857, 2482.889, 0.471, 0.942, 102.537, 0.067, 0.058, 1.06, "", "", "", "", 
  "", "", "", "", 1362., 440992., 29.671, 0.092, 1767., 0.119, 0.008, 126.2, 
  "tests performed", 124753., 103815., 20938., 19446., 8156., 0.84, 0.7, 
  0.14, 549., 57.41, 1.4862927*^7, 42.729, 19.6, 2.822, 1.882, 1899.775, 
  21.4, 307.846, 1.82, 1.6, 30.7, 36.791, 1.7, 61.49, 0.571}, 
 {"ZWE", "Africa", "Zimbabwe", "2021-04-03", 36911., 8., 13.286, 1524., 0., 
  0.714, 2483.427, 0.538, 0.894, 102.537, 0., 0.048, 1.09, "", "", "", "", 
  "", "", "", "", 1081., 442073., 29.743, 0.073, 1637., 0.11, 0.008, 123.2, 
  "tests performed", 132915., 111588., 21327., 8162., 8498., 0.89, 0.75, 
  0.14, 572., 57.41, 1.4862927*^7, 42.729, 19.6, 2.822, 1.882, 1899.775, 
  21.4, 307.846, 1.82, 1.6, 30.7, 36.791, 1.7, 61.49, 0.571}, 
 {"ZWE", "Africa", "Zimbabwe", "2021-04-04", 36923., 12., 14.429, 1525., 1., 
  0.714, 2484.235, 0.807, 0.971, 102.604, 0.067, 0.048, 1.14, "", "", "", "", 
  "", "", "", "", 1115., 443188., 29.818, 0.075, 1640., 0.11, 0.009, 113.7, 
  "tests performed", 138900., 117297., 21603., 5985., 8537., 0.93, 0.79, 
  0.15, 574., 57.41, 1.4862927*^7, 42.729, 19.6, 2.822, 1.882, 1899.775, 
  21.4, 307.846, 1.82, 1.6, 30.7, 36.791, 1.7, 61.49, 0.571}, 
 {"ZWE", "Africa", "Zimbabwe", "2021-04-05", 36934., 11., 13.571, 1525., 0., 
  0.714, 2484.975, 0.74, 0.913, 102.604, 0., 0.048, 1.18, "", "", "", "", "", 
  "", "", "", 1171., 444359., 29.897, 0.079, 1597., 0.107, 0.008, 117.7, 
  "tests performed", 145510., 123454., 22056., 6610., 9129., 0.98, 0.83, 
  0.15, 614., 57.41, 1.4862927*^7, 42.729, 19.6, 2.822, 1.882, 1899.775, 
  21.4, 307.846, 1.82, 1.6, 30.7, 36.791, 1.7, 61.49, 0.571}, 
 {"ZWE", "Africa", "Zimbabwe", "2021-04-06", 36966., 32., 18.143, 1531., 6., 
  1.571, 2487.128, 2.153, 1.221, 103.008, 0.404, 0.106, 1.23, "", "", "", "", 
  "", "", "", "", 1604., 445963., 30.005, 0.108, 1444., 0.097, 0.013, 79.6, 
  "tests performed", 162633., 139133., 23500., 17123., 10967., 1.09, 0.94, 
  0.16, 738., 57.41, 1.4862927*^7, 42.729, 19.6, 2.822, 1.882, 1899.775, 
  21.4, 307.846, 1.82, 1.6, 30.7, 36.791, 1.7, 61.49, 0.571}, 
 {"ZWE", "Africa", "Zimbabwe", "2021-04-07", 36984., 18., 14.571, 1531., 0., 
  1.143, 2488.339, 1.211, 0.98, 103.008, 0., 0.077, 1.26, "", "", "", "", "", 
  "", "", "", 3301., 449264., 30.227, 0.222, 1710., 0.115, 0.009, 117.4, 
  "tests performed", 179417., 153238., 26179., 16784., 12505., 1.21, 1.03, 
  0.18, 841., 57.41, 1.4862927*^7, 42.729, 19.6, 2.822, 1.882, 1899.775, 
  21.4, 307.846, 1.82, 1.6, 30.7, 36.791, 1.7, 61.49, 0.571}, 
 {"ZWE", "Africa", "Zimbabwe", "2021-04-08", 37052., 68., 22.286, 1532., 1., 
  1.286, 2492.914, 4.575, 1.499, 103.075, 0.067, 0.087, 1.31, "", "", "", "", 
  "", "", "", "", 1841., 451105., 30.351, 0.124, 1639., 0.11, 0.014, 73.5, 
  "tests performed", 193677., 166543., 27134., 14260., 12624., 1.3, 1.12, 
  0.18, 849., 57.41, 1.4862927*^7, 42.729, 19.6, 2.822, 1.882, 1899.775, 
  21.4, 307.846, 1.82, 1.6, 30.7, 36.791, 1.7, 61.49, 0.571}, 
 {"ZWE", "Africa", "Zimbabwe", "2021-04-09", 37147., 95., 34.857, 1535., 3., 
  1.571, 2499.306, 6.392, 2.345, 103.277, 0.202, 0.106, 1.33, "", "", "", "", 
  "", "", "", "", 2407., 453512., 30.513, 0.162, 1789., 0.12, 0.019, 51.3, 
  "tests performed", 206205., 178237., 27968., 12528., 11636., 1.39, 1.2, 
  0.19, 783., 57.41, 1.4862927*^7, 42.729, 19.6, 2.822, 1.882, 1899.775, 
  21.4, 307.846, 1.82, 1.6, 30.7, 36.791, 1.7, 61.49, 0.571}, 
 {"ZWE", "Africa", "Zimbabwe", "2021-04-10", 37273., 126., 51.714, 1538., 3., 
  2., 2507.783, 8.477, 3.479, 103.479, 0.202, 0.135, 1.32, "", "", "", "", 
  "", "", "", "", 2167., 455679., 30.659, 0.146, 1944., 0.131, 0.027, 37.6, 
  "tests performed", 222733., 193936., 28797., 16528., 12831., 1.5, 1.3, 
  0.19, 863., 57.41, 1.4862927*^7, 42.729, 19.6, 2.822, 1.882, 1899.775, 
  21.4, 307.846, 1.82, 1.6, 30.7, 36.791, 1.7, 61.49, 0.571}, 
 {"ZWE", "Africa", "Zimbabwe", "2021-04-11", 37288., 15., 52.143, 1538., 0., 
  1.857, 2508.793, 1.009, 3.508, 103.479, 0., 0.125, 1.29, "", "", "", "", 
  "", "", "", "", 1257., 456936., 30.743, 0.085, 1964., 0.132, 0.027, 37.7, 
  "tests performed", 223492., 194594., 28898., 759., 12085., 1.5, 1.31, 0.19, 
  813., 57.41, 1.4862927*^7, 42.729, 19.6, 2.822, 1.882, 1899.775, 21.4, 
  307.846, 1.82, 1.6, 30.7, 36.791, 1.7, 61.49, 0.571}, 
 {"ZWE", "Africa", "Zimbabwe", "2021-04-12", 37307., 19., 53.286, 1542., 4., 
  2.429, 2510.071, 1.278, 3.585, 103.748, 0.269, 0.163, 1.27, "", "", "", "", 
  "", "", "", "", 1111., 458047., 30.818, 0.075, 1955., 0.132, 0.027, 36.7, 
  "tests performed", 234579., 205275., 29304., 11087., 12724., 1.58, 1.38, 
  0.2, 856., 57.41, 1.4862927*^7, 42.729, 19.6, 2.822, 1.882, 1899.775, 21.4, 
  307.846, 1.82, 1.6, 30.7, 36.791, 1.7, 61.49, 0.571}, 
 {"ZWE", "Africa", "Zimbabwe", "2021-04-13", 37330., 23., 52., 1543., 1., 
  1.714, 2511.618, 1.547, 3.499, 103.815, 0.067, 0.115, 1.25, "", "", "", "", 
  "", "", "", "", 1950., 459997., 30.949, 0.131, 2005., 0.135, 0.026, 38.6, 
  "tests performed", 248355., 218516., 29839., 13776., 12246., 1.67, 1.47, 
  0.2, 824., 57.41, 1.4862927*^7, 42.729, 19.6, 2.822, 1.882, 1899.775, 21.4, 
  307.846, 1.82, 1.6, 30.7, 36.791, 1.7, 61.49, 0.571}, 
 {"ZWE", "Africa", "Zimbabwe", "2021-04-14", 37369., 39., 55., 1548., 5., 
  2.429, 2514.242, 2.624, 3.7, 104.152, 0.336, 0.163, 1.24, "", "", "", "", 
  "", "", "", "", 2375., 462372., 31.109, 0.16, 1873., 0.126, 0.029, 34.1, 
  "tests performed", 262128., 231632., 30496., 13773., 11816., 1.76, 1.56, 
  0.21, 795., 57.41, 1.4862927*^7, 42.729, 19.6, 2.822, 1.882, 1899.775, 
  21.4, 307.846, 1.82, 1.6, 30.7, 36.791, 1.7, 61.49, 0.571}, 
 {"ZWE", "Africa", "Zimbabwe", "2021-04-15", 37422., 53., 52.857, 1550., 2., 
  2.571, 2517.808, 3.566, 3.556, 104.286, 0.135, 0.173, 1.24, "", "", "", "", 
  "", "", "", "", 2711., 465083., 31.291, 0.182, 1997., 0.134, 0.026, 37.8, 
  "tests performed", 285881., 252932., 32949., 23753., 13172., 1.92, 1.7, 
  0.22, 886., 57.41, 1.4862927*^7, 42.729, 19.6, 2.822, 1.882, 1899.775, 
  21.4, 307.846, 1.82, 1.6, 30.7, 36.791, 1.7, 61.49, 0.571}, 
 {"ZWE", "Africa", "Zimbabwe", "2021-04-16", 37534., 112., 55.286, 1551., 1., 
  2.286, 2525.344, 7.536, 3.72, 104.354, 0.067, 0.154, 1.24, "", "", "", "", 
  "", "", "", "", 2021., 467104., 31.427, 0.136, 1942., 0.131, 0.028, 35.1, 
  "tests performed", 304701., 269732., 34969., 18820., 14071., 2.05, 1.81, 
  0.24, 947., 57.41, 1.4862927*^7, 42.729, 19.6, 2.822, 1.882, 1899.775, 
  21.4, 307.846, 1.82, 1.6, 30.7, 36.791, 1.7, 61.49, 0.571}, 
 {"ZWE", "Africa", "Zimbabwe", "2021-04-17", 37699., 165., 60.857, 1552., 1., 
  2., 2536.445, 11.101, 4.095, 104.421, 0.067, 0.135, 1.22, "", "", "", "", 
  "", "", "", "", 2311., 469415., 31.583, 0.155, 1962., 0.132, 0.031, 32.2, 
  "tests performed", 311901., 276095., 35806., 7200., 12738., 2.1, 1.86, 
  0.24, 857., 57.41, 1.4862927*^7, 42.729, 19.6, 2.822, 1.882, 1899.775, 
  21.4, 307.846, 1.82, 1.6, 30.7, 36.791, 1.7, 61.49, 0.571}, 
 {"ZWE", "Africa", "Zimbabwe", "2021-04-18", 37751., 52., 66.143, 1553., 1., 
  2.143, 2539.944, 3.499, 4.45, 104.488, 0.067, 0.144, 1.19, "", "", "", "", 
  "", "", "", "", 1111., 470526., 31.658, 0.075, 1941., 0.131, 0.034, 29.3, 
  "tests performed", 314446., 278583., 35863., 2545., 12993., 2.12, 1.87, 
  0.24, 874., 57.41, 1.4862927*^7, 42.729, 19.6, 2.822, 1.882, 1899.775, 
  21.4, 307.846, 1.82, 1.6, 30.7, 36.791, 1.7, 61.49, 0.571}, 
 {"ZWE", "Africa", "Zimbabwe", "2021-04-19", 37859., 108., 78.857, 1553., 0., 
  1.571, 2547.21, 7.266, 5.306, 104.488, 0., 0.106, 1.14, "", "", "", "", "", 
  "", "", "", 1863., 472389., 31.783, 0.125, 2049., 0.138, 0.038, 26., 
  "tests performed", 316991., 280568., 36423., 2545., 11773., 2.13, 1.89, 
  0.25, 792., 51.85, 1.4862927*^7, 42.729, 19.6, 2.822, 1.882, 1899.775, 
  21.4, 307.846, 1.82, 1.6, 30.7, 36.791, 1.7, 61.49, 0.571}, 
 {"ZWE", "Africa", "Zimbabwe", "2021-04-20", 37875., 16., 77.857, 1554., 1., 
  1.571, 2548.287, 1.077, 5.238, 104.555, 0.067, 0.106, 1.1, "", "", "", "", 
  "", "", "", "", 2493., 474882., 31.951, 0.168, 2126., 0.143, 0.037, 27.3, 
  "tests performed", 325007., 288229., 36778., 8016., 10950., 2.19, 1.94, 
  0.25, 737., 51.85, 1.4862927*^7, 42.729, 19.6, 2.822, 1.882, 1899.775, 
  21.4, 307.846, 1.82, 1.6, 30.7, 36.791, 1.7, 61.49, 0.571}, 
 {"ZWE", "Africa", "Zimbabwe", "2021-04-21", 37980., 105., 87.286, 1555., 1., 
  1., 2555.351, 7.065, 5.873, 104.623, 0.067, 0.067, 1.06, "", "", "", "", 
  "", "", "", "", 1930., 476812., 32.081, 0.13, 2063., 0.139, 0.042, 23.6, 
  "tests performed", 332996., 295631., 37365., 7989., 10124., 2.24, 1.99, 
  0.25, 681., 51.85, 1.4862927*^7, 42.729, 19.6, 2.822, 1.882, 1899.775, 
  21.4, 307.846, 1.82, 1.6, 30.7, 36.791, 1.7, 61.49, 0.571}, 
 {"ZWE", "Africa", "Zimbabwe", "2021-04-22", 38018., 38., 85.143, 1555., 0., 
  0.714, 2557.908, 2.557, 5.729, 104.623, 0., 0.048, 1.01, "", "", "", "", 
  "", "", "", "", 1945., 478757., 32.211, 0.131, 1953., 0.131, 0.044, 22.9, 
  "tests performed", 351799., 308071., 43728., 18803., 9417., 2.37, 2.07, 
  0.29, 634., 51.85, 1.4862927*^7, 42.729, 19.6, 2.822, 1.882, 1899.775, 
  21.4, 307.846, 1.82, 1.6, 30.7, 36.791, 1.7, 61.49, 0.571}, 
 {"ZWE", "Africa", "Zimbabwe", "2021-04-23", 38045., 27., 73., 1556., 1., 
  0.714, 2559.725, 1.817, 4.912, 104.69, 0.067, 0.048, 0.98, "", "", "", "", 
  "", "", "", "", 1332., 480089., 32.301, 0.09, 1855., 0.125, 0.039, 25.4, 
  "tests performed", 365985., 319732., 46253., 14186., 8755., 2.46, 2.15, 
  0.31, 589., 51.85, 1.4862927*^7, 42.729, 19.6, 2.822, 1.882, 1899.775, 
  21.4, 307.846, 1.82, 1.6, 30.7, 36.791, 1.7, 61.49, 0.571}, 
 {"ZWE", "Africa", "Zimbabwe", "2021-04-24", 38064., 19., 52.143, 1556., 0., 
  0.571, 2561.003, 1.278, 3.508, 104.69, 0., 0.038, 0.96, "", "", "", "", "", 
  "", "", "", 1583., 481672., 32.408, 0.107, 1751., 0.118, 0.03, 33.6, 
  "tests performed", 372099., 324488., 47611., 6114., 8600., 2.5, 2.18, 0.32, 
  579., 51.85, 1.4862927*^7, 42.729, 19.6, 2.822, 1.882, 1899.775, 21.4, 
  307.846, 1.82, 1.6, 30.7, 36.791, 1.7, 61.49, 0.571}, 
 {"ZWE", "Africa", "Zimbabwe", "2021-04-25", 38086., 22., 47.857, 1557., 1., 
  0.571, 2562.483, 1.48, 3.22, 104.757, 0.067, 0.038, 0.94, "", "", "", "", 
  "", "", "", "", 1279., 482951., 32.494, 0.086, 1775., 0.119, 0.027, 37.1, 
  "tests performed", 390018., 336600., 53418., 17919., 10796., 2.62, 2.26, 
  0.36, 726., 51.85, 1.4862927*^7, 42.729, 19.6, 2.822, 1.882, 1899.775, 
  21.4, 307.846, 1.82, 1.6, 30.7, 36.791, 1.7, 61.49, 0.571}, 
 {"ZWE", "Africa", "Zimbabwe", "2021-04-26", 38102., 16., 34.714, 1560., 3., 
  1., 2563.56, 1.077, 2.336, 104.959, 0.202, 0.067, 0.92, "", "", "", "", "", 
  "", "", "", 1495., 484446., 32.594, 0.101, 1722., 0.116, 0.02, 49.6, 
  "tests performed", 411610., 353834., 57776., 21592., 13517., 2.77, 2.38, 
  0.39, 909., 51.85, 1.4862927*^7, 42.729, 19.6, 2.822, 1.882, 1899.775, 
  21.4, 307.846, 1.82, 1.6, 30.7, 36.791, 1.7, 61.49, 0.571}, 
 {"ZWE", "Africa", "Zimbabwe", "2021-04-27", 38164., 62., 41.286, 1565., 5., 
  1.571, 2567.731, 4.171, 2.778, 105.296, 0.336, 0.106, 0.91, "", "", "", "", 
  "", "", "", "", 2355., 486801., 32.753, 0.158, 1703., 0.115, 0.024, 41.2, 
  "tests performed", 433939., 370676., 63263., 22329., 15562., 2.92, 2.49, 
  0.43, 1047., 51.85, 1.4862927*^7, 42.729, 19.6, 2.822, 1.882, 1899.775, 
  21.4, 307.846, 1.82, 1.6, 30.7, 36.791, 1.7, 61.49, 0.571}, 
 {"ZWE", "Africa", "Zimbabwe", "2021-04-28", 38191., 27., 30.143, 1565., 0., 
  1.429, 2569.548, 1.817, 2.028, 105.296, 0., 0.096, 0.89, "", "", "", "", 
  "", "", "", "", 2025., 488826., 32.889, 0.136, 1716., 0.115, 0.018, 56.9, 
  "tests performed", 458013., 388021., 69992., 24074., 17860., 3.08, 2.61, 
  0.47, 1202., 51.85, 1.4862927*^7, 42.729, 19.6, 2.822, 1.882, 1899.775, 
  21.4, 307.846, 1.82, 1.6, 30.7, 36.791, 1.7, 61.49, 0.571}, 
 {"ZWE", "Africa", "Zimbabwe", "2021-04-29", 38235., 44., 31., 1567., 2., 
  1.714, 2572.508, 2.96, 2.086, 105.43, 0.135, 0.115, 0.87, "", "", "", "", 
  "", "", "", "", 2184., 491010., 33.036, 0.147, 1750., 0.118, 0.018, 56.5, 
  "tests performed", 477597., 400771., 76826., 19584., 17971., 3.21, 2.7, 
  0.52, 1209., 51.85, 1.4862927*^7, 42.729, 19.6, 2.822, 1.882, 1899.775, 
  21.4, 307.846, 1.82, 1.6, 30.7, 36.791, 1.7, 61.49, 0.571}, 
 {"ZWE", "Africa", "Zimbabwe", "2021-04-30", 38257., 22., 30.286, 1567., 0., 
  1.571, 2573.988, 1.48, 2.038, 105.43, 0., 0.106, 0.86, "", "", "", "", "", 
  "", "", "", 1994., 493004., 33.17, 0.134, 1845., 0.124, 0.016, 60.9, 
  "tests performed", 500342., 414735., 85607., 22745., 19194., 3.37, 2.79, 
  0.58, 1291., 51.85, 1.4862927*^7, 42.729, 19.6, 2.822, 1.882, 1899.775, 
  21.4, 307.846, 1.82, 1.6, 30.7, 36.791, 1.7, 61.49, 0.571}, 
 {"ZWE", "Africa", "Zimbabwe", "2021-05-01", 38260., 3., 28., 1568., 1., 
  1.714, 2574.19, 0.202, 1.884, 105.497, 0.067, 0.115, 0.86, "", "", "", "", 
  "", "", "", "", 1846., 494850., 33.294, 0.124, 1883., 0.127, 0.015, 67.2, 
  "tests performed", 520299., 428135., 92164., 19957., 21171., 3.5, 2.88, 
  0.62, 1424., 51.85, 1.4862927*^7, 42.729, 19.6, 2.822, 1.882, 1899.775, 
  21.4, 307.846, 1.82, 1.6, 30.7, 36.791, 1.7, 61.49, 0.571}, 
 {"ZWE", "Africa", "Zimbabwe", "2021-05-02", 38281., 21., 27.857, 1570., 2., 
  1.857, 2575.603, 1.413, 1.874, 105.632, 0.135, 0.125, 0.86, "", "", "", "", 
  "", "", "", "", 1133., 495983., 33.37, 0.076, 1862., 0.125, 0.015, 66.8, 
  "tests performed", 524199., 430068., 94131., 3900., 19169., 3.53, 2.89, 
  0.63, 1290., 51.85, 1.4862927*^7, 42.729, 19.6, 2.822, 1.882, 1899.775, 
  21.4, 307.846, 1.82, 1.6, 30.7, 36.791, 1.7, 61.49, 0.571}, 
 {"ZWE", "Africa", "Zimbabwe", "2021-05-03", 38293., 12., 27.286, 1573., 3., 
  1.857, 2576.41, 0.807, 1.836, 105.834, 0.202, 0.125, 0.87, "", "", "", "", 
  "", "", "", "", 1895., 497878., 33.498, 0.127, 1919., 0.129, 0.014, 70.3, 
  "tests performed", 537516., 437751., 99765., 13317., 17987., 3.62, 2.95, 
  0.67, 1210., 51.85, 1.4862927*^7, 42.729, 19.6, 2.822, 1.882, 1899.775, 
  21.4, 307.846, 1.82, 1.6, 30.7, 36.791, 1.7, 61.49, 0.571}, 
 {"ZWE", "Africa", "Zimbabwe", "2021-05-04", 38327., 34., 23.286, 1574., 1., 
  1.286, 2578.698, 2.288, 1.567, 105.901, 0.067, 0.087, 0.87, "", "", "", "", 
  "", "", "", "", 1516., 499394., 33.6, 0.102, 1799., 0.121, 0.013, 77.3, 
  "tests performed", 559777., 452191., 107586., 22261., 17977., 3.77, 3.04, 
  0.72, 1210., 51.85, 1.4862927*^7, 42.729, 19.6, 2.822, 1.882, 1899.775, 
  21.4, 307.846, 1.82, 1.6, 30.7, 36.791, 1.7, 61.49, 0.571}, 
 {"ZWE", "Africa", "Zimbabwe", "2021-05-05", 38357., 30., 23.714, 1574., 0., 
  1.286, 2580.716, 2.018, 1.596, 105.901, 0., 0.087, 0.86, "", "", "", "", 
  "", "", "", "", 2822., 502216., 33.79, 0.19, 1913., 0.129, 0.012, 80.7, 
  "tests performed", 576233., 461023., 115210., 16456., 16889., 3.88, 3.1, 
  0.78, 1136., 51.85, 1.4862927*^7, 42.729, 19.6, 2.822, 1.882, 1899.775, 
  21.4, 307.846, 1.82, 1.6, 30.7, 36.791, 1.7, 61.49, 0.571}, 
 {"ZWE", "Africa", "Zimbabwe", "2021-05-06", 38398., 41., 23.286, 1575., 1., 
  1.143, 2583.475, 2.759, 1.567, 105.968, 0.067, 0.077, 0.86, "", "", "", "", 
  "", "", "", "", 3360., 505576., 34.016, 0.226, 2081., 0.14, 0.011, 89.4, 
  "tests performed", 607355., 478174., 129181., 31122., 18537., 4.09, 3.22, 
  0.87, 1247., 51.85, 1.4862927*^7, 42.729, 19.6, 2.822, 1.882, 1899.775, 
  21.4, 307.846, 1.82, 1.6, 30.7, 36.791, 1.7, 61.49, 0.571}, 
 {"ZWE", "Africa", "Zimbabwe", "2021-05-07", 38403., 5., 20.857, 1576., 1., 
  1.286, 2583.811, 0.336, 1.403, 106.036, 0.067, 0.087, 0.86, "", "", "", "", 
  "", "", "", "", 1401., 506977., 34.11, 0.094, 1996., 0.134, 0.01, 95.7, 
  "tests performed", 640762., 500422., 140340., 33407., 20060., 4.31, 3.37, 
  0.94, 1350., 51.85, 1.4862927*^7, 42.729, 19.6, 2.822, 1.882, 1899.775, 
  21.4, 307.846, 1.82, 1.6, 30.7, 36.791, 1.7, 61.49, 0.571}, 
 {"ZWE", "Africa", "Zimbabwe", "2021-05-08", 38414., 11., 22., 1576., 0., 
  1.143, 2584.551, 0.74, 1.48, 106.036, 0., 0.077, 0.87, "", "", "", "", "", 
  "", "", "", 1770., 508747., 34.229, 0.119, 1985., 0.134, 0.011, 90.2, 
  "tests performed", 657838., 509274., 148564., 17076., 19648., 4.43, 3.43, 
  1., 1322., 51.85, 1.4862927*^7, 42.729, 19.6, 2.822, 1.882, 1899.775, 21.4, 
  307.846, 1.82, 1.6, 30.7, 36.791, 1.7, 61.49, 0.571}, 
 {"ZWE", "Africa", "Zimbabwe", "2021-05-09", 38419., 5., 19.714, 1576., 0., 
  0.857, 2584.888, 0.336, 1.326, 106.036, 0., 0.058, 0.89, "", "", "", "", 
  "", "", "", "", 1300., 510047., 34.317, 0.087, 2009., 0.135, 0.01, 101.9, 
  "tests performed", 684243., 526066., 158177., 26405., 22863., 4.6, 3.54, 
  1.06, 1538., 51.85, 1.4862927*^7, 42.729, 19.6, 2.822, 1.882, 1899.775, 
  21.4, 307.846, 1.82, 1.6, 30.7, 36.791, 1.7, 61.49, 0.571}, 
 {"ZWE", "Africa", "Zimbabwe", "2021-05-10", 38433., 14., 20., 1576., 0., 
  0.429, 2585.83, 0.942, 1.346, 106.036, 0., 0.029, 0.9, "", "", "", "", "", 
  "", "", "", 2096., 512143., 34.458, 0.141, 2038., 0.137, 0.01, 101.9, 
  "tests performed", 690653., 529360., 161293., 6410., 21877., 4.65, 3.56, 
  1.09, 1472., 48.15, 1.4862927*^7, 42.729, 19.6, 2.822, 1.882, 1899.775, 
  21.4, 307.846, 1.82, 1.6, 30.7, 36.791, 1.7, 61.49, 0.571}, 
 {"ZWE", "Africa", "Zimbabwe", "2021-05-11", 38448., 15., 17.286, 1579., 3., 
  0.714, 2586.839, 1.009, 1.163, 106.237, 0.202, 0.048, 0.92, "", "", "", "", 
  "", "", "", "", 2118., 514261., 34.6, 0.143, 2124., 0.143, 0.008, 122.9, 
  "tests performed", 709772., 539526., 170246., 19119., 21428., 4.78, 3.63, 
  1.15, 1442., 48.15, 1.4862927*^7, 42.729, 19.6, 2.822, 1.882, 1899.775, 
  21.4, 307.846, 1.82, 1.6, 30.7, 36.791, 1.7, 61.49, 0.571}, 
 {"ZWE", "Africa", "Zimbabwe", "2021-05-12", 38466., 18., 15.571, 1579., 0., 
  0.714, 2588.05, 1.211, 1.048, 106.237, 0., 0.048, 0.93, "", "", "", "", "", 
  "", "", "", 1839., 516100., 34.724, 0.124, 1983., 0.133, 0.008, 127.4, 
  "tests performed", 730365., 549797., 180568., 20593., 22019., 4.91, 3.7, 
  1.21, 1481., 48.15, 1.4862927*^7, 42.729, 19.6, 2.822, 1.882, 1899.775, 
  21.4, 307.846, 1.82, 1.6, 30.7, 36.791, 1.7, 61.49, 0.571}, 
 {"ZWE", "Africa", "Zimbabwe", "2021-05-13", 38491., 25., 13.286, 1582., 3., 
  1., 2589.732, 1.682, 0.894, 106.439, 0.202, 0.067, 0.96, "", "", "", "", 
  "", "", "", "", 2461., 518561., 34.89, 0.166, 1855., 0.125, 0.007, 139.6, 
  "tests performed", 752020., 559875., 192145., 21655., 20666., 5.06, 3.77, 
  1.29, 1390., 48.15, 1.4862927*^7, 42.729, 19.6, 2.822, 1.882, 1899.775, 
  21.4, 307.846, 1.82, 1.6, 30.7, 36.791, 1.7, 61.49, 0.571}, 
 {"ZWE", "Africa", "Zimbabwe", "2021-05-14", 38535., 44., 18.857, 1582., 0., 
  0.857, 2592.693, 2.96, 1.269, 106.439, 0., 0.058, 0.98, "", "", "", "", "", 
  "", "", "", 1731., 520292., 35.006, 0.116, 1902., 0.128, 0.01, 100.9, 
  "tests performed", 775241., 571460., 203781., 23221., 19211., 5.22, 3.84, 
  1.37, 1293., 48.15, 1.4862927*^7, 42.729, 19.6, 2.822, 1.882, 1899.775, 
  21.4, 307.846, 1.82, 1.6, 30.7, 36.791, 1.7, 61.49, 0.571}, 
 {"ZWE", "Africa", "Zimbabwe", "2021-05-15", 38554., 19., 20., 1582., 0., 
  0.857, 2593.971, 1.278, 1.346, 106.439, 0., 0.058, 0.99, "", "", "", "", 
  "", "", "", "", 2022., 522314., 35.142, 0.136, 1938., 0.13, 0.01, 96.9, 
  "tests performed", 793311., 579769., 213542., 18070., 19353., 5.34, 3.9, 
  1.44, 1302., 48.15, 1.4862927*^7, 42.729, 19.6, 2.822, 1.882, 1899.775, 
  21.4, 307.846, 1.82, 1.6, 30.7, 36.791, 1.7, 61.49, 0.571}, 
 {"ZWE", "Africa", "Zimbabwe", "2021-05-16", 38560., 6., 20.143, 1582., 0., 
  0.857, 2594.375, 0.404, 1.355, 106.439, 0., 0.058, 1.01, "", "", "", "", 
  "", "", "", "", 910., 523224., 35.203, 0.061, 1882., 0.127, 0.011, 93.4, 
  "tests performed", 796947., 581615., 215332., 3636., 16101., 5.36, 3.91, 
  1.45, 1083., 48.15, 1.4862927*^7, 42.729, 19.6, 2.822, 1.882, 1899.775, 
  21.4, 307.846, 1.82, 1.6, 30.7, 36.791, 1.7, 61.49, 0.571}, 
 {"ZWE", "Africa", "Zimbabwe", "2021-05-17", 38572., 12., 19.857, 1582., 0., 
  0.857, 2595.182, 0.807, 1.336, 106.439, 0., 0.058, 1.02, "", "", "", "", 
  "", "", "", "", 1834., 525058., 35.327, 0.123, 1845., 0.124, 0.011, 92.9, 
  "tests performed", 814258., 591808., 222450., 17311., 17658., 5.48, 3.98, 
  1.5, 1188., 48.15, 1.4862927*^7, 42.729, 19.6, 2.822, 1.882, 1899.775, 
  21.4, 307.846, 1.82, 1.6, 30.7, 36.791, 1.7, 61.49, 0.571}, 
 {"ZWE", "Africa", "Zimbabwe", "2021-05-18", 38595., 23., 21., 1583., 1., 
  0.571, 2596.729, 1.547, 1.413, 106.507, 0.067, 0.038, 1.04, "", "", "", "", 
  "", "", "", "", 2154., 527212., 35.472, 0.145, 1850., 0.124, 0.011, 88.1, 
  "tests performed", 831954., 600579., 231375., 17696., 17455., 5.6, 4.04, 
  1.56, 1174., 48.15, 1.4862927*^7, 42.729, 19.6, 2.822, 1.882, 1899.775, 
  21.4, 307.846, 1.82, 1.6, 30.7, 36.791, 1.7, 61.49, 0.571}, 
 {"ZWE", "Africa", "Zimbabwe", "2021-05-19", 38612., 17., 20.857, 1583., 0., 
  0.571, 2597.873, 1.144, 1.403, 106.507, 0., 0.038, 1.05, "", "", "", "", 
  "", "", "", "", 3113., 530325., 35.681, 0.209, 2032., 0.137, 0.01, 97.4, 
  "tests performed", 844684., 605556., 239128., 12730., 16331., 5.68, 4.07, 
  1.61, 1099., 48.15, 1.4862927*^7, 42.729, 19.6, 2.822, 1.882, 1899.775, 
  21.4, 307.846, 1.82, 1.6, 30.7, 36.791, 1.7, 61.49, 0.571}, 
 {"ZWE", "Africa", "Zimbabwe", "2021-05-20", 38635., 23., 20.571, 1585., 2., 
  0.429, 2599.421, 1.547, 1.384, 106.641, 0.135, 0.029, 1.08, "", "", "", "", 
  "", "", "", "", 2134., 532459., 35.825, 0.144, 1985., 0.134, 0.01, 96.5, 
  "tests performed", 867396., 615296., 252100., 22712., 16482., 5.84, 4.14, 
  1.7, 1109., 48.15, 1.4862927*^7, 42.729, 19.6, 2.822, 1.882, 1899.775, 
  21.4, 307.846, 1.82, 1.6, 30.7, 36.791, 1.7, 61.49, 0.571}, 
 {"ZWE", "Africa", "Zimbabwe", "2021-05-21", 38664., 29., 18.429, 1586., 1., 
  0.571, 2601.372, 1.951, 1.24, 106.708, 0.067, 0.038, 1.1, "", "", "", "", 
  "", "", "", "", 1842., 534301., 35.949, 0.124, 2001., 0.135, 0.009, 108.6, 
  "tests performed", 887928., 624665., 263263., 20532., 16098., 5.97, 4.2, 
  1.77, 1083., 48.15, 1.4862927*^7, 42.729, 19.6, 2.822, 1.882, 1899.775, 
  21.4, 307.846, 1.82, 1.6, 30.7, 36.791, 1.7, 61.49, 0.571}, 
 {"ZWE", "Africa", "Zimbabwe", "2021-05-22", 38679., 15., 17.857, 1586., 0., 
  0.571, 2602.381, 1.009, 1.201, 106.708, 0., 0.038, 1.13, "", "", "", "", 
  "", "", "", "", 1590., 535891., 36.056, 0.107, 1940., 0.131, 0.009, 108.6, 
  "tests performed", 904073., 630348., 273725., 16145., 15823., 6.08, 4.24, 
  1.84, 1065., 48.15, 1.4862927*^7, 42.729, 19.6, 2.822, 1.882, 1899.775, 
  21.4, 307.846, 1.82, 1.6, 30.7, 36.791, 1.7, 61.49, 0.571}, 
 {"ZWE", "Africa", "Zimbabwe", "2021-05-23", 38682., 3., 17.429, 1586., 0., 
  0.571, 2602.583, 0.202, 1.173, 106.708, 0., 0.038, 1.16, "", "", "", "", 
  "", "", "", "", 860., 536751., 36.113, 0.058, 1932., 0.13, 0.009, 110.8, 
  "tests performed", 911033., 632496., 278537., 6960., 16298., 6.13, 4.26, 
  1.87, 1097., 48.15, 1.4862927*^7, 42.729, 19.6, 2.822, 1.882, 1899.775, 
  21.4, 307.846, 1.82, 1.6, 30.7, 36.791, 1.7, 61.49, 0.571}, 
 {"ZWE", "Africa", "Zimbabwe", "2021-05-24", 38696., 14., 17.714, 1586., 0., 
  0.571, 2603.525, 0.942, 1.192, 106.708, 0., 0.038, 1.19, "", "", "", "", 
  "", "", "", "", 2601., 539352., 36.288, 0.175, 2042., 0.137, 0.009, 115.3, 
  "tests performed", 914921., 633635., 281286., 3888., 14380., 6.16, 4.26, 
  1.89, 968., 48.15, 1.4862927*^7, 42.729, 19.6, 2.822, 1.882, 1899.775, 
  21.4, 307.846, 1.82, 1.6, 30.7, 36.791, 1.7, 61.49, 0.571}, 
 {"ZWE", "Africa", "Zimbabwe", "2021-05-25", 38706., 10., 15.857, 1587., 1., 
  0.571, 2604.198, 0.673, 1.067, 106.776, 0.067, 0.038, 1.23, "", "", "", "", 
  "", "", "", "", 1416., 540768., 36.384, 0.095, 1937., 0.13, 0.008, 122.2, 
  "tests performed", 927990., 639553., 288437., 13069., 13719., 6.24, 4.3, 
  1.94, 923., 48.15, 1.4862927*^7, 42.729, 19.6, 2.822, 1.882, 1899.775, 
  21.4, 307.846, 1.82, 1.6, 30.7, 36.791, 1.7, 61.49, 0.571}, 
 {"ZWE", "Africa", "Zimbabwe", "2021-05-26", 38819., 113., 29.571, 1589., 2., 
  0.857, 2611.8, 7.603, 1.99, 106.91, 0.135, 0.058, 1.27, "", "", "", "", "", 
  "", "", "", 1629., 542397., 36.493, 0.11, 1725., 0.116, 0.017, 58.3, 
  "tests performed", 937040., 643531., 293509., 9050., 13194., 6.3, 4.33, 
  1.97, 888., 48.15, 1.4862927*^7, 42.729, 19.6, 2.822, 1.882, 1899.775, 
  21.4, 307.846, 1.82, 1.6, 30.7, 36.791, 1.7, 61.49, 0.571}, 
 {"ZWE", "Africa", "Zimbabwe", "2021-05-27", 38854., 35., 31.286, 1592., 3., 
  1., 2614.155, 2.355, 2.105, 107.112, 0.202, 0.067, 1.25, "", "", "", "", 
  "", "", "", "", 2159., 544556., 36.639, 0.145, 1728., 0.116, 0.018, 55.2, 
  "tests performed", 953389., 648121., 305268., 16349., 12285., 6.41, 4.36, 
  2.05, 827., 48.15, 1.4862927*^7, 42.729, 19.6, 2.822, 1.882, 1899.775, 
  21.4, 307.846, 1.82, 1.6, 30.7, 36.791, 1.7, 61.49, 0.571}, 
 {"ZWE", "Africa", "Zimbabwe", "2021-05-28", 38918., 64., 36.286, 1592., 0., 
  0.857, 2618.461, 4.306, 2.441, 107.112, 0., 0.058, 1.24, "", "", "", "", 
  "", "", "", "", 1833., 546389., 36.762, 0.123, 1727., 0.116, 0.021, 47.6, 
  "tests performed", 976796., 656630., 320166., 23407., 12695., 6.57, 4.42, 
  2.15, 854., 48.15, 1.4862927*^7, 42.729, 19.6, 2.822, 1.882, 1899.775, 
  21.4, 307.846, 1.82, 1.6, 30.7, 36.791, 1.7, 61.49, 0.571}, 
 {"ZWE", "Africa", "Zimbabwe", "2021-05-29", 38933., 15., 36.286, 1594., 2., 
  1.143, 2619.471, 1.009, 2.441, 107.247, 0.135, 0.077, 1.22, "", "", "", "", 
  "", "", "", "", 2032., 548421., 36.899, 0.137, 1790., 0.12, 0.02, 49.3, 
  "tests performed", 1.002465*^6, 666786., 335679., 25669., 14056., 6.74, 
  4.49, 2.26, 946., 48.15, 1.4862927*^7, 42.729, 19.6, 2.822, 1.882, 
  1899.775, 21.4, 307.846, 1.82, 1.6, 30.7, 36.791, 1.7, 61.49, 0.571}, 
 {"ZWE", "Africa", "Zimbabwe", "2021-05-30", 38944., 11., 37.429, 1594., 0., 
  1.143, 2620.211, 0.74, 2.518, 107.247, 0., 0.077, 1.21, "", "", "", "", "", 
  "", "", "", 762., 549183., 36.95, 0.051, 1776., 0.119, 0.021, 47.4, 
  "tests performed", 1.011973*^6, 670755., 341218., 9508., 14420., 6.81, 
  4.51, 2.3, 970., 48.15, 1.4862927*^7, 42.729, 19.6, 2.822, 1.882, 1899.775, 
  21.4, 307.846, 1.82, 1.6, 30.7, 36.791, 1.7, 61.49, 0.571}, 
 {"ZWE", "Africa", "Zimbabwe", "2021-05-31", 38961., 17., 37.857, 1594., 0., 
  1.143, 2621.354, 1.144, 2.547, 107.247, 0., 0.077, 1.2, "", "", "", "", "", 
  "", "", "", 1638., 550821., 37.06, 0.11, 1638., 0.11, 0.023, 43.3, 
  "tests performed", 1.020078*^6, 675678., 344400., 8105., 15022., 6.86, 
  4.55, 2.32, 1011., 48.15, 1.4862927*^7, 42.729, 19.6, 2.822, 1.882, 
  1899.775, 21.4, 307.846, 1.82, 1.6, 30.7, 36.791, 1.7, 61.49, 0.571}, 
 {"ZWE", "Africa", "Zimbabwe", "2021-06-01", 38998., 37., 41.714, 1599., 5., 
  1.714, 2623.844, 2.489, 2.807, 107.583, 0.336, 0.115, 1.2, "", "", "", "", 
  "", "", "", "", 2376., 553197., 37.22, 0.16, 1776., 0.119, 0.023, 42.6, 
  "tests performed", 1.031281*^6, 678003., 353278., 11203., 14756., 6.94, 
  4.56, 2.38, 993., 48.15, 1.4862927*^7, 42.729, 19.6, 2.822, 1.882, 
  1899.775, 21.4, 307.846, 1.82, 1.6, 30.7, 36.791, 1.7, 61.49, 0.571}, 
 {"ZWE", "Africa", "Zimbabwe", "2021-06-02", 39031., 33., 30.286, 1599., 0., 
  1.429, 2626.064, 2.22, 2.038, 107.583, 0., 0.096, 1.19, "", "", "", "", "", 
  "", "", "", 2582., 555779., 37.394, 0.174, 1912., 0.129, 0.016, 63.1, 
  "tests performed", 1.040214*^6, 682242., 357972., 8933., 14739., 7., 4.59, 
  2.41, 992., 48.15, 1.4862927*^7, 42.729, 19.6, 2.822, 1.882, 1899.775, 
  21.4, 307.846, 1.82, 1.6, 30.7, 36.791, 1.7, 61.49, 0.571}, 
 {"ZWE", "Africa", "Zimbabwe", "2021-06-03", 39092., 61., 34., 1604., 5., 
  1.714, 2630.168, 4.104, 2.288, 107.92, 0.336, 0.115, 1.2, "", "", "", "", 
  "", "", "", "", 1817., 557596., 37.516, 0.122, 1863., 0.125, 0.018, 54.8, 
  "tests performed", 1.048504*^6, 684164., 364340., 8290., 13588., 7.05, 4.6, 
  2.45, 914., 48.15, 1.4862927*^7, 42.729, 19.6, 2.822, 1.882, 1899.775, 
  21.4, 307.846, 1.82, 1.6, 30.7, 36.791, 1.7, 61.49, 0.571}, 
 {"ZWE", "Africa", "Zimbabwe", "2021-06-04", 39144., 52., 32.286, 1605., 1., 
  1.857, 2633.667, 3.499, 2.172, 107.987, 0.067, 0.125, 1.19, "", "", "", "", 
  "", "", "", "", 2291., 559887., 37.67, 0.154, 1928., 0.13, 0.017, 59.7, 
  "tests performed", 1.056238*^6, 685564., 370674., 7734., 11349., 7.11, 
  4.61, 2.49, 764., 48.15, 1.4862927*^7, 42.729, 19.6, 2.822, 1.882, 
  1899.775, 21.4, 307.846, 1.82, 1.6, 30.7, 36.791, 1.7, 61.49, 0.571}, 
 {"ZWE", "Africa", "Zimbabwe", "2021-06-05", 39168., 24., 33.571, 1605., 0., 
  1.571, 2635.282, 1.615, 2.259, 107.987, 0., 0.106, 1.19, "", "", "", "", 
  "", "", "", "", 1932., 561819., 37.8, 0.13, 1914., 0.129, 0.018, 57., 
  "tests performed", 1.061951*^6, 686636., 375315., 5713., 8498., 7.14, 4.62, 
  2.53, 572., 48.15, 1.4862927*^7, 42.729, 19.6, 2.822, 1.882, 1899.775, 
  21.4, 307.846, 1.82, 1.6, 30.7, 36.791, 1.7, 61.49, 0.571}, 
 {"ZWE", "Africa", "Zimbabwe", "2021-06-06", 39189., 21., 35., 1606., 1., 
  1.714, 2636.695, 1.413, 2.355, 108.054, 0.067, 0.115, 1.19, "", "", "", "", 
  "", "", "", "", 1048., 562867., 37.871, 0.071, 1955., 0.132, 0.018, 55.9, 
  "tests performed", "", "", "", "", "", "", "", "", "", 48.15, 1.4862927*^7, 
  42.729, 19.6, 2.822, 1.882, 1899.775, 21.4, 307.846, 1.82, 1.6, 30.7, 
  36.791, 1.7, 61.49, 0.571}, {"ZWE", "Africa", "Zimbabwe", "2021-06-07", 
  39238., 49., 39.571, 1611., 5., 2.429, 2639.991, 3.297, 2.662, 108.39, 
  0.336, 0.163, "", "", "", "", "", "", "", "", "", "", "", "", "", "", "", 
  "", "", "", "", "", "", "", "", "", "", "", "", 48.15, 1.4862927*^7, 
  42.729, 19.6, 2.822, 1.882, 1899.775, 21.4, 307.846, 1.82, 1.6, 30.7, 
  36.791, 1.7, 61.49, 0.571}}
```
