## Supplementary material for "Modeling the waves of Covid-19": forecasting program for later stages: world-full.dat

```
Graphics[{{{{{}, {}, Annotation[{Directive[Opacity[1.], AbsoluteThickness[1.6], RGBColor[0, 0, 1], Thickness[0.004]], Line[{{2.755102040816326*^-7, 8.770823781792405*^-10}, {0.004140691927554961, 0.00009023243201241105}, {0.00828110834490584, 0.00020729141657823143}, {0.01242152476225672, 0.00033719804708664115}, {0.0165619411796076, 0.0004762211120353924}, {0.02070235759695848, 0.0006224420530864017}, {0.024842774014309357, 0.0007746673745647208}, {0.03312360684901112, 0.0010940578960363988}, {0.037264023266361995, 0.0012601517595410546}, {0.04140443968371288, 0.0014299849065617645}, {0.04968527251841463, 0.0017797064352608122}, {0.06624693818781816, 0.002513472467145705}, {0.07038735460516904, 0.002703141196029976}, {0.07452777102251991, 0.002895055663717223}, {0.08280860385722166, 0.0032852295034368957}, {0.09937026952662519, 0.004088678105784876}, {0.13249360086543222, 0.0057744289677036644}, {0.1366340172827831, 0.005991640730675104}, {0.14077443370013398, 0.006210173105660466}, {0.14905526653483572, 0.006651076604641043}, {0.16561693220423923, 0.007547460386176413}, {0.19874026354304627, 0.009393300002328799}, {0.26498692622066033, 0.013266137560933202}, {0.26947561207117643, 0.013536254770658217}, {0.2739642979216926, 0.013807273393164161}, {0.2829416696227248, 0.014351967878180256}, {0.30089641302478926, 0.01545167525289839}, {0.3368058998289182, 0.017690120363805587}, {0.408624873437176, 0.022308219972096196}, {0.5522628206536917, 0.032022123445309116}, {0.8205014281970532, 0.05149562920112782}, {0.9956951530612245, 0.06495713041265949}}], Line[{{1.0043048469387754, 0.0656315752473545}, {1.3687443336351748, 0.0939920267906423}, {1.6349731213258534, 0.11424380606315265}, {1.923491152739107, 0.1355587657493521}, {2.2067474074667723, 0.15575452368880013}, {2.470966375304768, 0.17389562390588773}, {2.7574745868653388, 0.19278102829876217}, {3.02494551153624, 0.20966302559358652}, {3.2871546595215526, 0.22550919762788776}, {3.5716530512294407, 0.24191763052668822}, {3.837114156047659, 0.2564980157420904}, {4.124864504588452, 0.2715164755396936}, {4.407353076443658, 0.28547645906932395}, {4.670804361409194, 0.2978071181402397}, {4.956544890097304, 0.31044269840786015}, {5.223248131895745, 0.3215554226811306}, {5.512240617416761, 0.3328683885234524}, {5.795971326252189, 0.3432521095078615}, {6.060664748197946, 0.3523052321693423}, {6.347647413866279, 0.36144242784092967}, {6.615592792644943, 0.36934828682545057}, {6.878276394738017, 0.37652358012970083}, {7.163249240553667, 0.38367528879028256}, {7.429184799479647, 0.38976625678082805}, {7.717409602128202, 0.3957438610605704}, {8.000372628091169, 0.4009924957001259}, {8.264298367164466, 0.4053443764401613}, {8.550513349960339, 0.4094811959557228}, {8.81769104586654, 0.41280515606861395}, {8.821783482104362, 0.4128520795997964}, {8.825875918342184, 0.4128988834147512}, {8.83406079081783, 0.41299213201752527}, {8.850430535769117, 0.4131771939645964}, {8.883170025671696, 0.4135415836138359}, {8.948649005476849, 0.4142474800611625}, {9.079606965087155, 0.41556817165895943}, {9.084047670758142, 0.4156108349767082}, {9.08848837642913, 0.41565335959614247}, {9.097369787771104, 0.4157379928909309}, {9.115132610455053, 0.41590559675919153}, {9.150658255822952, 0.41623416203503716}, {9.221709546558749, 0.4168647898942354}, {9.226150252229736, 0.4169030334840484}, {9.230590957900723, 0.4169411395734965}, {9.239472369242698, 0.4170169393998198}, {9.257235191926647, 0.41716689068081503}, {9.292760837294546, 0.41746020805012324}, {9.363812128030343, 0.41802056812726257}, {9.36795537609368, 0.41805216607856815}, {9.372098624157015, 0.41808364535783393}, {9.380385120283687, 0.4181462480190167}, {9.396958112537032, 0.41827003058261997}, {9.430104097043722, 0.4185119113085463}, {9.496396066057102, 0.418972988045136}, {9.500539314120438, 0.41900080315366406}, {9.504682562183774, 0.4190285005337643}, {9.512969058310446, 0.4190835422257405}, {9.529542050563792, 0.41919221415545616}, {9.562688035070483, 0.4194039187361306}, {9.628980004083862, 0.4198048229107642}, {9.633471521580365, 0.41983090244208693}, {9.637963039076865, 0.4198568447171392}, {9.64694607406987, 0.4199083176454053}, {9.664912144055876, 0.42000961804239545}, {9.700844284027887, 0.420205645205607}, {9.77270856397191, 0.42057147042785276}, {9.777200081468411, 0.42059317589664225}, {9.781691598964914, 0.4206147452762249}, {9.790674633957916, 0.4206574759124605}, {9.808640703943922, 0.4207413057050729}, {9.844572843915934, 0.42090244745094624}, {9.916437123859957, 0.42119872399022373}, {9.920631183748807, 0.4212149463805196}, {9.924825243637658, 0.4212310511099339}, {9.933213363415359, 0.4212629077021092}, {9.94998960297076, 0.42132521023104896}, {9.983542082081563, 0.42144417914588084}, {9.987736141970412, 0.4214585224348505}, {9.991930201859264, 0.42147274852538147}, {10.000318321636964, 0.42150084922628067}, {10.017094561192366, 0.4215556455127662}, {10.050647040303168, 0.42165962405627416}, {10.054841100192018, 0.4216720956179111}, {10.05903516008087, 0.42168445044021197}, {10.06742327985857, 0.42170880998112714}, {10.084199519413971, 0.42175612944774116}, {10.117751998524774, 0.4218451763055139}, {10.121946058413624, 0.4218557834605932}, {10.126140118302475, 0.4218662743321291}, {10.134528238080176, 0.42188690733806916}, {10.151304477635577, 0.4219267791951942}, {10.184856956746382, 0.4220009526298825}, {10.18896880137452, 0.42200953223488513}, {10.193080646002658, 0.42201800050503807}, {10.201304335258934, 0.4220346031469818}, {10.217751713771486, 0.42206647358007227}, {10.221863558399624, 0.4220741632490112}, {10.225975403027762, 0.42208174179516983}, {10.234199092284038, 0.42209656562495873}, {10.25064647079659, 0.42212488097445733}, {10.254758315424729, 0.4221316824012704}, {10.258870160052867, 0.42213837291662515}, {10.267093849309143, 0.42215142131840033}, {10.283541227821695, 0.42217618834364373}, {10.3164359848468, 0.42222040917061593}, {10.320547829474938, 0.4222254391711581}, {10.324659674103076, 0.42223035868065883}, {10.332883363359352, 0.422239866331237}, {10.349330741871904, 0.42225755689095584}, {10.353442586500043, 0.42226170369550564}, {10.35755443112818, 0.4222657402181157}, {10.365778120384457, 0.4222734825218492}, {10.382225498897009, 0.42228764489305737}, {10.386337343525147, 0.42229091017185716}, {10.390449188153285, 0.4222940653770852}, {10.398672877409561, 0.42230004567079255}, {10.4027847220377, 0.42230287081122697}, {10.406896566665838, 0.4223055859819995}, {10.415120255922114, 0.42231068651834397}, {10.419232100550252, 0.4223130719357794}, {10.42334394517839, 0.4223153474872812}, {10.431567634434666, 0.4223195690960855}, {10.435679479062804, 0.422321515205161}, {10.439791323690942, 0.4223233515518488}, {10.448015012947218, 0.4223266950614823}, {10.452475127008523, 0.42232832489808025}, {10.456935241069825, 0.4223298257155056}, {10.461395355131128, 0.42233119754670057}, {10.46585546919243, 0.4223324404245899}, {10.470315583253733, 0.4223335543820845}, {10.474775697315037, 0.422334539452078}, {10.479235811376341, 0.4223353956674498}, {10.483695925437644, 0.4223361230610632}, {10.488156039498946, 0.4223367216657655}, {10.49261615356025, 0.42233719151438903}, {10.497076267621555, 0.4223375326397499}, {10.501536381682858, 0.4223377450746497}, {10.50599649574416, 0.42233782885187343}, {10.510456609805464, 0.42233778400419075}, {10.514916723866769, 0.4223376105643565}, {10.519376837928071, 0.42233730856510904}, {10.523836951989374, 0.4223368780391718}, {10.528297066050678, 0.4223363190192528}, {10.532757180111982, 0.4223356315380441}, {10.537217294173285, 0.4223348156282223}, {10.541677408234587, 0.4223338713224492}, {10.546137522295892, 0.4223327986533703}, {10.550597636357196, 0.4223315976536164}, {10.555057750418499, 0.42233026835580234}, {10.559517864479801, 0.42232881079252743}, {10.563977978541105, 0.42232722499637604}, {10.56843809260241, 0.4223255109999168}, {10.572898206663712, 0.42232366883570316}, {10.577358320725015, 0.4223216985362729}, {10.581818434786317, 0.4223196001341486}, {10.590738662908924, 0.4223150191518311}, {10.595198776970228, 0.42231253663660595}, {10.599658891031531, 0.4223099261486232}, {10.608579119154136, 0.42230432138415286}, {10.613039233215439, 0.4223013271725105}, {10.617499347276743, 0.42229820511780175}, {10.62641957539935, 0.42229157760870734}, {10.630879689460652, 0.42228807221904463}, {10.635339803521957, 0.42228443911576174}, {10.644260031644563, 0.4222767898976137}, {10.662100487889777, 0.42225996031908297}, {10.66656060195108, 0.42225543412466}, {10.671020716012384, 0.4222507804747779}, {10.67994094413499, 0.422241090937426}, {10.697781400380205, 0.42222018381306464}, {10.702241514441507, 0.42221463887576294}, {10.706701628502811, 0.4222089667401907}, {10.715621856625418, 0.42219724100254147}, {10.73346231287063, 0.42217226455852824}, {10.737624969324283, 0.4221661444969526}, {10.741787625777935, 0.42215991385908974}, {10.750112938685238, 0.4221471209584246}, {10.766763564499847, 0.42212020938416417}, {10.800064816129066, 0.42206108894898314}, {10.804227472582717, 0.4220532027784824}, {10.80839012903637, 0.42204520644606935}, {10.816715441943675, 0.4220288833987039}, {10.833366067758284, 0.4219949164955656}, {10.866667319387501, 0.4219217052201852}, {10.870829975841154, 0.4219120595490351}, {10.874992632294806, 0.4219023041274555}, {10.883317945202108, 0.4218824641354865}, {10.899968571016718, 0.4218414682730277}, {10.933269822645936, 0.42175421875840524}, {10.999872325904372, 0.42155873421595297}, {11.00438325179119, 0.4215444844642404}, {11.008894177678005, 0.42153010678813346}, {11.01791602945164, 0.421500967791335}, {11.035959732998911, 0.4214411561187368}, {11.072047140093451, 0.4213154052395619}, {11.14422195428253, 0.4210394505994379}, {11.148732880169348, 0.42102112314040063}, {11.153243806056164, 0.42100266877841397}, {11.1622656578298, 0.4209653794722722}, {11.18030936137707, 0.4208892794172459}, {11.21639676847161, 0.42073100061123603}, {11.288571582660689, 0.4203901846175388}, {11.293000293286795, 0.4203682207883261}, {11.2974290039129, 0.42034613560918316}, {11.306286425165109, 0.420301601319209}, {11.32400126766953, 0.4202110778384705}, {11.35943095267837, 0.42002421787022143}, {11.430290322696052, 0.4196272984975383}, {11.434719033322157, 0.419601466050302}, {11.439147743948263, 0.41957551319141106}, {11.448005165200474, 0.4195232463550563}, {11.465720007704894, 0.4194172690220608}, {11.501149692713735, 0.4191995462158659}, {11.572009062731416, 0.4187410798735878}, {11.576140315749871, 0.4187134052572638}, {11.580271568768325, 0.4186856266641518}, {11.588534074805231, 0.41862975764068655}, {11.605059086879049, 0.4185167728961042}, {11.63810911102668, 0.4182858218186195}, {11.704209159321945, 0.4178040347975178}, {11.836409255912475, 0.4167612511050016}, {11.840888778364095, 0.41672407375992115}, {11.845368300815714, 0.41668677589961184}, {11.854327345718952, 0.4166118187488707}, {11.872245435525429, 0.41646045953511485}, {11.908081615138384, 0.4161519679132846}, {11.979753974364293, 0.4155119433560879}, {12.123098692816109, 0.4141401379277112}, {12.390750842830073, 0.4112540012463223}, {12.653141216158449, 0.4080188703764197}, {12.937820833209399, 0.4040609371465219}, {13.20346316337068, 0.39995295940327663}, {13.208096547138165, 0.39987778788179573}, {13.212729930905653, 0.3998024962497277}, {13.221996698440623, 0.39965155276565495}, {13.240530233510569, 0.39934822569985046}, {13.27759730365046, 0.3987358174239593}, {13.351731443930237, 0.39748803410106537}, {13.356364827697725, 0.39740903284772533}, {13.36099821146521, 0.39732991237241594}, {13.370264979000183, 0.3971713138661511}, {13.388798514070126, 0.39685268740218715}, {13.425865584210015, 0.39620972282760164}, {13.430498967977503, 0.3961288173241938}, {13.435132351744988, 0.39604779303846305}, {13.44439911927996, 0.39588538822952324}, {13.462932654349906, 0.39555915442749734}, {13.467566038117393, 0.39547729943135584}, {13.472199421884879, 0.3953953258715624}, {13.481466189419852, 0.3952310231701285}, {13.486099573187337, 0.39514869408301284}, {13.490732956954822, 0.39506624654129446}, {13.49536634072231, 0.39498368057220584}, {13.499999724489795, 0.3949009962029682}}]}, "Charting`Private`Tag$37013#1"], {}}, {{}, {}, {}}}, {{{{}}}, {{{{Text[Style["\n\n\n Current USA-forecast:\n10.5(6-23) with 4223K", {RGBColor[0, 0, 1]}], Offset[{-4, 0}, {13.499999724489795, 0.3949009962029682}], ImageScaled[{1, 0.5}]]}, {Text[Style[Style["\n\n\n\n\n\n Average curve is gray ", GrayLevel[0.5], Italic], {RGBColor[0, 0, 1]}], Offset[{-4, 0}, {13.499999724489795, 0.3949009962029682}], ImageScaled[{1, 0.5}]]}}}}}, {{}, {}}}, {PointSize[0.015], RGBColor[0, 0, 1], Arrowheads[Small], Arrow[{{10.5, 0.4223376864247132}, {10.5, 0.5145707904573751}}], Point[{10.5, 0.4223376864247132}], Text[Style["6-23", Bold, 12], Offset[{0, 30}, {10.5, 0.4223376864247132}]]}, {{}, {{{}, {Hue[0.67, 0.6, 0.6], Directive[PointSize[0.011000000000000001], AbsoluteThickness[1.6], RGBColor[1, 0, 0], Thickness[Large]], Point[{{0.1, 0.}, {0.2, 0.0062461}, {0.30000000000000004, 0.012397199999999999}, {0.4, 0.0177001}, {0.5, 0.0215283}, {0.6000000000000001, 0.0271829}, {0.7000000000000001, 0.0325822}, {0.8, 0.0385101}, {0.9, 0.0445475}, {1., 0.0507141}, {1.1, 0.0562637}, {1.2000000000000002, 0.0596477}, {1.3, 0.064791}, {1.4000000000000001, 0.07015779999999999}, {1.5, 0.0788532}, {1.6, 0.08560809999999999}, {1.7000000000000002, 0.0933451}, {1.8, 0.0996299}, {1.9000000000000001, 0.1039519}, {2., 0.1108801}, {2.1, 0.1170227}, {2.2, 0.12369959999999999}, {2.3000000000000003, 0.13161109999999998}, {2.4000000000000004, 0.1385997}, {2.5, 0.14492549999999998}, {2.6, 0.1484381}, {2.7, 0.15617799999999998}, {2.8000000000000003, 0.162247}, {2.9000000000000004, 0.1697475}, {3., 0.1777357}, {3.1, 0.18600699999999998}, {3.2, 0.1926766}, {3.3000000000000003, 0.19732719999999998}, {3.4000000000000004, 0.2043365}, {3.5, 0.2121322}, {3.6, 0.2196735}, {3.7, 0.2271039}, {3.8000000000000003, 0.23510899999999998}, {3.9000000000000004, 0.24036359999999998}, {4., 0.244575}, {4.1000000000000005, 0.2513873}, {4.2, 0.25748139999999997}, {4.3, 0.2637673}, {4.4, 0.27049419999999996}, {4.5, 0.2767347}, {4.6000000000000005, 0.2820839}, {4.7, 0.2853004}, {4.800000000000001, 0.290057}, {4.9, 0.2951411}, {5., 0.3006552}, {5.1000000000000005, 0.3064807}, {5.2, 0.31227269999999996}, {5.300000000000001, 0.316811}, {5.4, 0.31975139999999996}, {5.5, 0.3248006}, {5.6000000000000005, 0.3288722}, {5.7, 0.33334349999999996}, {5.800000000000001, 0.3380987}, {5.9, 0.3429124}, {6., 0.34628}, {6.1000000000000005, 0.348423}, {6.2, 0.3521034}, {6.300000000000001, 0.3554678}, {6.4, 0.3590517}, {6.5, 0.3628593}, {6.6000000000000005, 0.3670852}, {6.7, 0.3699706}, {6.800000000000001, 0.37165929999999997}, {6.9, 0.3745215}, {7., 0.3773005}, {7.1000000000000005, 0.3802298}, {7.2, 0.3832506}, {7.300000000000001, 0.3860458}, {7.4, 0.3880257}, {7.5, 0.3893123}, {7.6000000000000005, 0.39189419999999997}, {7.7, 0.39416809999999997}, {7.800000000000001, 0.3965653}, {7.9, 0.39931069999999996}, {8., 0.4014965}, {8.1, 0.40269639999999995}, {8.200000000000001, 0.4033697}, {8.3, 0.4039473}, {8.4, 0.4062416}, {8.5, 0.4079329}, {8.6, 0.4098403}, {8.700000000000001, 0.41152629999999996}, {8.8, 0.4129171}, {8.9, 0.4134566}, {9., 0.4150062}}]}, {}}}, {{{{}}}, {{{{}, Text[Style["Dots: Total cases        \n from 2021-03-10        \n to 2021-06-07        \n at 4150K         ", {}], {0.1, 0.39931069999999996}, ImageScaled[{0, 0}]]}}}}, {{}, {}}, {}, {}}, {{}, {{{}, {Hue[0.67, 0.6, 0.6], Directive[PointSize[0.012833333333333334], AbsoluteThickness[1.6], RGBColor[0, 0, 1], Thickness[Large]], Point[{{9., 0.4150062}, {9., 0.4150062}}]}, {}}}, {}, {}, {}, {}}, {{{{{}, {}, Annotation[{Directive[Opacity[1.], AbsoluteThickness[1.6], GrayLevel[0.5], Thickness[0.004]], Line[{{9.000000089795918, 0.4135907152833907}, {9.001349558850462, 0.4136024409321325}, {9.002699027905006, 0.4136141506655375}, {9.005397966014094, 0.41363752238749096}, {9.01079584223227, 0.41368407486004866}, {9.021591594668623, 0.41377641598438925}, {9.043183099541327, 0.4139580434671537}, {9.086366109286734, 0.4143090835094841}, {9.179996771176018, 0.41501431873264183}, {9.26742268770867, 0.41560381427194565}, {9.353133654803056, 0.416117132069553}, {9.446109264295911, 0.4166017072797853}, {9.447465059048039, 0.4166082177423242}, {9.448820853800168, 0.4166147122368717}, {9.451532443304426, 0.41662765332317736}, {9.45695562231294, 0.41665334389292286}, {9.467801980329966, 0.41670395868729404}, {9.489494696364023, 0.4168021234263976}, {9.532880128432133, 0.41698619775433965}, {9.534349433221738, 0.41699214569908866}, {9.535818738011342, 0.4169980749124763}, {9.53875734759055, 0.4170098771466779}, {9.544634566748968, 0.41703325685535453}, {9.556389005065805, 0.4170791173183708}, {9.579897881699477, 0.4171672431037113}, {9.581367186489082, 0.4171725918321716}, {9.582836491278686, 0.41717792184135427}, {9.585775100857894, 0.41718852570339754}, {9.591652320016314, 0.41720950881277447}, {9.60340675833315, 0.41725057665731485}, {9.626915634966823, 0.4173291195266679}, {9.628358143671456, 0.41733378296800683}, {9.629800652376087, 0.417338428378267}, {9.63268566978535, 0.4173476651069813}, {9.638455704603874, 0.41736592220720226}, {9.649995774240928, 0.4174015710589454}, {9.673075913515035, 0.4174694080087805}, {9.674518422219666, 0.4174734946330433}, {9.675960930924298, 0.4174775632376764}, {9.678845948333562, 0.4174856463894858}, {9.684615983152089, 0.41750159647329876}, {9.696156052789142, 0.4175326318418762}, {9.719236192063248, 0.4175912440243329}, {9.720581751621683, 0.4175945188482461}, {9.721927311180117, 0.41759777800323367}, {9.724618430296985, 0.417604249307594}, {9.730000668530721, 0.41761700390199274}, {9.740765144998196, 0.41764176109860895}, {9.762294097933143, 0.4176882680440063}, {9.763639657491577, 0.4176910416064633}, {9.764985217050011, 0.4176937995092965}, {9.767676336166879, 0.4176992683372539}, {9.773058574400617, 0.41771001809047476}, {9.78382305086809, 0.4177307660512729}, {9.805352003803039, 0.41776925631139067}, {9.80681107339895, 0.41777171990841444}, {9.80827014299486, 0.4177741651032845}, {9.81118828218668, 0.4177790002880455}, {9.81702456057032, 0.4177884498480376}, {9.828697117337605, 0.41780646581297426}, {9.830156186933515, 0.41780863502003807}, {9.831615256529425, 0.4178107858308817}, {9.834533395721245, 0.4178150322653925}, {9.840369674104886, 0.41782330439609483}, {9.852042230872168, 0.41783896578730867}, {9.853501300468078, 0.41784084069936356}, {9.854960370063989, 0.41784269722113365}, {9.85787850925581, 0.41784635509530216}, {9.863714787639452, 0.4178534501765423}, {9.875387344406734, 0.4178667577537353}, {9.876846414002646, 0.4178683384657482}, {9.878305483598556, 0.41786990079341213}, {9.881223622790376, 0.4178729702971769}, {9.887059901174016, 0.4178788887088422}, {9.8987324579413, 0.4178898432318315}, {9.900094578391013, 0.41789104491908563}, {9.901456698840725, 0.41789223058910324}, {9.90418093974015, 0.4178945538786374}, {9.909629421539004, 0.41789900826415305}, {9.910991541988718, 0.41790008182196975}, {9.91235366243843, 0.4179011393649656}, {9.915077903337856, 0.4179032064077015}, {9.920526385136707, 0.417907148328606}, {9.92188850558642, 0.41790809377630855}, {9.923250626036133, 0.4179090232116054}, {9.925974866935558, 0.4179108340461905}, {9.93142334873441, 0.4179142635797794}, {9.932785469184125, 0.41791508093669194}, {9.934147589633838, 0.4179158822836146}, {9.936871830533264, 0.4179174369486978}, {9.942320312332114, 0.41792035417227075}, {9.943682432781827, 0.41792104345771863}, {9.94504455323154, 0.4179217167355923}, {9.947768794130965, 0.41792301526982456}, {9.953217275929818, 0.4179254202606853}, {9.954579396379533, 0.4179259814939943}, {9.955941516829245, 0.4179265267221453}, {9.95866575772867, 0.4179275691641797}, {9.964114239527522, 0.4179294619996352}, {9.965476359977234, 0.4179298952001327}, {9.966838480426947, 0.4179303123978882}, {9.969562721326373, 0.4179310987863792}, {9.970924841776085, 0.41793146797771896}, {9.972286962225798, 0.41793182116752425}, {9.975011203125224, 0.4179324795437397}, {9.976373323574936, 0.4179327847307538}, {9.977735444024649, 0.41793307391744144}, {9.979097564474362, 0.4179333471041045}, {9.980459684924075, 0.4179336042910454}, {9.981821805373787, 0.41793384547856577}, {9.9831839258235, 0.41793407066696797}, {9.985908166722927, 0.41793447304762477}, {9.987243491087668, 0.4179346469089506}, {9.988578815452406, 0.41793480539560174}, {9.989914139817147, 0.41793494850786245}, {9.991249464181887, 0.4179350762460175}, {9.992584788546626, 0.41793518861035117}, {9.993920112911367, 0.41793528560114845}, {9.995255437276107, 0.4179353672186937}, {9.996590761640846, 0.41793543346327117}, {9.997926086005586, 0.41793548433516586}, {9.999261410370327, 0.4179355198346621}, {10.000596734735065, 0.4179355399620443}, {10.001932059099806, 0.41793554471759736}, {10.003267383464546, 0.4179355341016056}, {10.004602707829285, 0.41793550811435365}, {10.005938032194026, 0.41793546675612636}, {10.007273356558766, 0.4179354100272077}, {10.008608680923507, 0.4179353379278825}, {10.009944005288247, 0.4179352504584354}, {10.011279329652986, 0.417935147619151}, {10.012614654017726, 0.4179350294103138}, {10.013949978382467, 0.4179348958322083}, {10.015285302747206, 0.41793474688511906}, {10.016620627111946, 0.4179345825693307}, {10.017955951476686, 0.41793440288512784}, {10.019291275841427, 0.417934207832795}, {10.020626600206167, 0.4179339974126167}, {10.021961924570906, 0.4179337716248779}, {10.023297248935647, 0.4179335304698624}, {10.024632573300387, 0.4179332739478555}, {10.025967897665126, 0.4179330020591413}, {10.028638546394607, 0.41793241218273003}, {10.029973870759347, 0.417932094195602}, {10.031309195124088, 0.4179317608429053}, {10.033979843853567, 0.4179310480419435}, {10.035315168218307, 0.4179306685942478}, {10.036650492583046, 0.41793027378212155}, {10.039321141312527, 0.41792943806571603}, {10.040656465677268, 0.4179289971620059}, {10.041991790042008, 0.4179285408950034}, {10.044662438771487, 0.4179275822722606}, {10.050003736230448, 0.41792548067979096}, {10.051339060595188, 0.41792491687771216}, {10.052674384959928, 0.4179243377146177}, {10.055345033689408, 0.4179231333065209}, {10.060686331148368, 0.41792054017066377}, {10.062021655513108, 0.4179198534884297}, {10.063356979877849, 0.41791915144745717}, {10.066027628607328, 0.4179177012904338}, {10.071368926066288, 0.417914616684045}, {10.072817760468505, 0.4179137376159096}, {10.074266594870721, 0.4179128404696052}, {10.077164263675153, 0.4179109919439443}, {10.082959601284017, 0.41790707797059307}, {10.084408435686234, 0.417906054287286}, {10.08585727008845, 0.4179050125287184}, {10.088754938892881, 0.4179028747872559}, {10.094550276501746, 0.41789838241719934}, {10.095999110903962, 0.41789721414198633}, {10.097447945306179, 0.4178960277944214}, {10.10034561411061, 0.4178936008836883}, {10.106140951719475, 0.4178885302099893}, {10.117731626937204, 0.41787752153509017}, {10.11918046133942, 0.4178760641458633}, {10.120629295741637, 0.4178745886901007}, {10.123526964546068, 0.417871583580422}, {10.129322302154932, 0.4178653565786296}, {10.140912977372661, 0.41785203552673594}, {10.164094327808119, 0.4178219258811609}, {10.165446213064138, 0.41782002730195184}, {10.166798098320157, 0.4178181130032726}, {10.169501868832194, 0.41781423724868444}, {10.17490940985627, 0.4178062971188595}, {10.185724491904418, 0.41778966244276583}, {10.207354656000717, 0.4177533759540118}, {10.208706541256737, 0.4177509744982328}, {10.210058426512756, 0.4177485573324333}, {10.212762197024793, 0.4177436758719553}, {10.218169738048868, 0.41773372444375095}, {10.228984820097017, 0.4177130676244953}, {10.250614984193316, 0.4176687386637649}, {10.252080379486811, 0.41766559008460646}, {10.253545774780306, 0.4176624230576437}, {10.256476565367295, 0.41765603366181014}, {10.262338146541275, 0.4176430335130414}, {10.274061308889232, 0.417616147871335}, {10.297507633585148, 0.41755883588513104}, {10.298973028878644, 0.41755509716276623}, {10.300438424172139, 0.4175513400046309}, {10.303369214759128, 0.4175437703825526}, {10.309230795933107, 0.4175284099256935}, {10.320953958281066, 0.4174968042453922}, {10.344400282976983, 0.4174300544922254}, {10.345838882185504, 0.4174258053272656}, {10.347277481394027, 0.4174215384061894}, {10.35015467981107, 0.41741295129710976}, {10.355909076645158, 0.4173955640212027}, {10.367417870313332, 0.41735993731806864}, {10.390435457649684, 0.4172852759438652}, {10.436470632322383, 0.4171223264218982}, {10.437812282384707, 0.41711730503133754}, {10.43915393244703, 0.4171122682170108}, {10.44183723257168, 0.4171021483182121}, {10.447203832820978, 0.41708172344810956}, {10.457937033319574, 0.41704013348247554}, {10.479403434316765, 0.4169539931661965}, {10.52233623631115, 0.4167698751266509}, {10.615466482698386, 0.4163162719546658}, {10.702391983728988, 0.4158259980173241}, {10.79658212715806, 0.41522193442861133}, {10.889057321148867, 0.41455528225024335}, {10.97532776978304, 0.4138677064729902}, {11.068862860815681, 0.41305071800517335}, {11.15619320649169, 0.4122208455926326}, {11.241808602729433, 0.4113444648658326}, {11.334688641365645, 0.41032348788573253}, {11.421363934645223, 0.40930486648176356}, {11.51530387032327, 0.4081291709966879}, {11.607528856563052, 0.4069024778511623}, {11.693549097446201, 0.4056936856120805}, {11.786833980727819, 0.4043123924861944}, {11.873914118652804, 0.40295693612087746}, {11.959279307139523, 0.40156635478381614}, {12.05190913802471, 0.3999882798962908}, {12.138334223553265, 0.3984510845512499}, {12.232023951480288, 0.396714074132705}, {12.31950893405068, 0.39502586662661465}, {12.405278967182804, 0.39330873261405314}, {12.498313642713399, 0.39137681595088303}, {12.58514357288736, 0.3895087217583786}, {12.679238145459788, 0.387413544335527}, {12.771617768593952, 0.38528501248551494}, {12.857792646371482, 0.3832356234160902}, {12.951232166547483, 0.3809439423092101}, {13.038466941366849, 0.37873922478213556}, {13.123986766747949, 0.3765167954056457}, {13.216771234527519, 0.37403729138190117}, {13.303350956950455, 0.3716595770224415}, {13.304861096845041, 0.3716175565050378}, {13.30637123673963, 0.3715755172072453}, {13.309391516528805, 0.37149138227203515}, {13.315432076107157, 0.3713228870539145}, {13.327513195263862, 0.3709849953132279}, {13.351675433577268, 0.37030560730470596}, {13.353185573471855, 0.3702629860060421}, {13.354695713366443, 0.3702203459393206}, {13.357715993155619, 0.37013500950324557}, {13.363756552733971, 0.36996411143134644}, {13.375837671890675, 0.3696214145747785}, {13.377347811785263, 0.36957849303339074}, {13.378857951679851, 0.36953555273010397}, {13.381878231469027, 0.3694496158393723}, {13.38791879104738, 0.3692775169320513}, {13.389428930941968, 0.3692344453062445}, {13.390939070836556, 0.3691913549216163}, {13.393959350625732, 0.36910511787743466}, {13.39546949052032, 0.3690619712186504}, {13.396979630414908, 0.3690188058025828}, {13.398489770309496, 0.3689756216296168}, {13.399999910204082, 0.36893241870013715}}]}, "Charting`Private`Tag$36083#1"]}}, {}, {}}, {PointSize[0.015], GrayLevel[0.5], Arrowheads[Small], Arrow[{{10., 0.41793553286725554}, {10., 0.5409130049108047}}], Point[{10., 0.41793553286725554}], Text[Style["6-18", Bold, 12], Offset[{0, 60}, {10., 0.41793553286725554}]]}}}, {DisplayFunction -> Identity, Ticks -> {Automatic, Automatic}, AxesOrigin -> {0, 0}, FrameTicks -> {{Automatic, Charting`ScaledFrameTicks[{Identity, Identity}]}, {Automatic, Charting`ScaledFrameTicks[{Identity, Identity}]}}, GridLines -> {None, None}, DisplayFunction -> Identity, PlotRangePadding -> {{Scaled[0.02], Scaled[0.02]}, {0, 0}}, PlotRangeClipping -> True, ImagePadding -> All, DisplayFunction -> Identity, AspectRatio -> GoldenRatio^(-1), Axes -> {True, True}, AxesLabel -> {None, None}, AxesOrigin -> {0, 0}, DisplayFunction :> Identity, Frame -> {{False, False}, {False, False}}, FrameLabel -> {{None, None}, {None, None}}, FrameTicks -> {{Automatic, Automatic}, {Automatic, Automatic}}, GridLines -> {None, None}, GridLinesStyle -> Directive[GrayLevel[0.5, 0.4]], LabelStyle -> {RGBColor[0, 0, 1]}, Method -> {"DefaultBoundaryStyle" -> Automatic, "DefaultMeshStyle" -> AbsolutePointSize[6], "ScalingFunctions" -> None, "CoordinatesToolOptions" -> {"DisplayFunction" -> ({(Identity[#1] & )[#1[[1]]], (Identity[#1] & )[#1[[2]]]} & ), "CopiedValueFunction" -> ({(Identity[#1] & )[#1[[1]]], (Identity[#1] & )[#1[[2]]]} & )}}, PlotLabel -> Style["Ivan Cherednik's projection for Covid-19 in USA\n9 day average: at 6-30 about 4209K\ncurve average: at 6-18 about 4179K", 12, GrayLevel[0], Background -> RGBColor[1., 1., 0.8]], PlotRange -> {{0., 13.499999724489795}, {0, 1.3689324161306475}}, PlotRangeClipping -> True, PlotRangePadding -> {{Scaled[0.02], Scaled[0.02]}, {Automatic, Automatic}}, Ticks -> {Automatic, Automatic}}]
```
